## Additional file 3 for "Novel Driver Strength Index highlights important cancer genes in TCGA PanCanAtlas patients": Homo_sapiens.gene_info (part 9 of 14)

```
9606	646892	SH2D7	-	-	HGNC:HGNC:34549|Ensembl:ENSG00000183476	15	15q25.1	SH2 domain containing 7	protein-coding	SH2D7	SH2 domain containing 7	O	SH2 domain-containing protein 7|Putative SH2 domain-containing protein LOC646892	20201124	-
9606	646898	RPL12P40	-	RPL12_19_1596	HGNC:HGNC:36439|Ensembl:ENSG00000243516	18	18q12.2	ribosomal protein L12 pseudogene 40	pseudo	RPL12P40	ribosomal protein L12 pseudogene 40	O	-	20201124	-
9606	646903	LOC646903	-	-	-	3	3q25.1	uncharacterized LOC646903	ncRNA	-	-	-	-	20201124	-
9606	646909	RPL17P33	-	RPL17_19_888	HGNC:HGNC:36654|Ensembl:ENSG00000243844	8	8p12	ribosomal protein L17 pseudogene 33	pseudo	RPL17P33	ribosomal protein L17 pseudogene 33	O	-	20201124	-
9606	646910	HSPD1P9	-	HSPD1-14P	HGNC:HGNC:35132	13	13q13.3	heat shock protein family D (Hsp60) member 1 pseudogene 9	pseudo	HSPD1P9	heat shock protein family D (Hsp60) member 1 pseudogene 9	O	heat shock 60kDa protein 1 (chaperonin) pseudogene 9	20201124	-
9606	646912	RPL7P52	-	RPL7_21_1751	HGNC:HGNC:35676|Ensembl:ENSG00000228599	22	22q13.1	ribosomal protein L7 pseudogene 52	pseudo	RPL7P52	ribosomal protein L7 pseudogene 52	O	-	20201124	-
9606	646913	SEPTIN7P3	-	SEPT7P3	HGNC:HGNC:38038|Ensembl:ENSG00000226102	7	7p14.2	septin 7 pseudogene 3	pseudo	SEPTIN7P3	septin 7 pseudogene 3	O	-	20201124	-
9606	646915	ZNF806	-	-	HGNC:HGNC:33228|Ensembl:ENSG00000018607	2	2q21.2	zinc finger protein 806	protein-coding	ZNF806	zinc finger protein 806	O	zinc finger protein 806	20201124	-
9606	646927	LOC646927	-	-	-	22	22q13.2	uncharacterized LOC646927	pseudo	-	-	-	-	20201124	-
9606	646929	ANKRD26P2	-	-	HGNC:HGNC:39687	13	13q13.3	ankyrin repeat domain 26 pseudogene 2	pseudo	ANKRD26P2	ankyrin repeat domain 26 pseudogene 2	O	-	20201124	-
9606	646934	LOC646934	-	-	-	15	15q25.1	golgin A6 family member D pseudogene	pseudo	-	-	-	-	20201124	-
9606	646936	CTBP2P5	-	-	HGNC:HGNC:45197	2	2p16.3	CTBP2 pseudogene 5	pseudo	CTBP2P5	CTBP2 pseudogene 5	O	C-terminal binding protein 2 pseudogene 5	20201124	-
9606	646938	LOC646938	-	-	Ensembl:ENSG00000238166	15	15q25.1	TBC1 domain family member 2B pseudogene	pseudo	-	-	-	-	20201124	-
9606	646942	RPS10P14	-	RPS10_9_805	HGNC:HGNC:35880|Ensembl:ENSG00000213744	7	7p14.1	ribosomal protein S10 pseudogene 14	pseudo	RPS10P14	ribosomal protein S10 pseudogene 14	O	-	20201124	-
9606	646949	RPL23P6	-	RPL23_1_689	HGNC:HGNC:35554|Ensembl:ENSG00000180211	6	6p21.2	ribosomal protein L23 pseudogene 6	pseudo	RPL23P6	ribosomal protein L23 pseudogene 6	O	-	20201124	-
9606	646951	MINDY4B	-	C3orf76|FAM188B2	HGNC:HGNC:35475|Ensembl:ENSG00000214237	3	3q25.1	MINDY family member 4B	protein-coding	MINDY4B	MINDY family member 4B	O	inactive ubiquitin carboxyl-terminal hydrolase MINDY-4B|epididymis secretory sperm binding protein|family with sequence similarity 188 member B2|protein FAM188B2|putative UPF0526 protein B	20201213	-
9606	646954	YWHAQP4	-	-	HGNC:HGNC:37683	4	4q32.3	YWHAQ pseudogene 4	pseudo	YWHAQP4	YWHAQ pseudogene 4	O	-	20201124	-
9606	646956	HNRNPCP3	-	-	HGNC:HGNC:48815|Ensembl:ENSG00000259419	15	15q25.1	heterogeneous nuclear ribonucleoprotein C pseudogene 3	pseudo	HNRNPCP3	heterogeneous nuclear ribonucleoprotein C pseudogene 3	O	heterogeneous nuclear ribonucleoprotein C (C1/C2) pseudogene	20201124	-
9606	646960	PRSS56	-	MCOP6	MIM:613858|HGNC:HGNC:39433|Ensembl:ENSG00000237412	2	2q37.1	serine protease 56	protein-coding	PRSS56	serine protease 56	O	serine protease 56|protease, serine 56|putative serine protease 56	20201124	-
9606	646962	HRCT1	-	LGLL338|PRO537|UNQ338	HGNC:HGNC:33872|Ensembl:ENSG00000196196	9	9p13.3	histidine rich carboxyl terminus 1	protein-coding	HRCT1	histidine rich carboxyl terminus 1	O	histidine-rich carboxyl terminus protein 1	20201124	-
9606	646966	RPL26P16	-	RPL26_3_532	HGNC:HGNC:36098|Ensembl:ENSG00000244146	4	4q32.3	ribosomal protein L26 pseudogene 16	pseudo	RPL26P16	ribosomal protein L26 pseudogene 16	O	-	20201124	-
9606	646970	LOC646970	-	-	-	1	1p21.2	chromosome 5 open reading frame 15 pseudogene	pseudo	-	-	-	-	20201124	-
9606	646976	RALGPS2-AS1	-	-	HGNC:HGNC:55163	1	1q25.2	RALGPS2 antisense RNA 1	ncRNA	RALGPS2-AS1	RALGPS2 antisense RNA 1	O	-	20201124	-
9606	646981	PTPN2P1	-	PTPN2P|PTPTP1	HGNC:HGNC:9653	1	1q25.2	PTPN2 pseudogene 1	pseudo	PTPN2P1	PTPN2 pseudogene 1	O	hCG2025063|protein tyrosine phosphatase, non-receptor type 2 pseudogene 1|protein tyrosine phosphatase, non-receptor type-like pseudogene	20201124	-
9606	646982	LINC00598	-	lncFOXO1	MIM:619008|HGNC:HGNC:42770|Ensembl:ENSG00000215483	13	13q14.11	long intergenic non-protein coding RNA 598	ncRNA	LINC00598	long intergenic non-protein coding RNA 598	O	twelve-thirteen translocation leukemia transcript (non-protein coding)	20201124	-
9606	646985	RPS12P25	-	RPS12_14_1457	HGNC:HGNC:36019|Ensembl:ENSG00000213527	15	15q25.1	ribosomal protein S12 pseudogene 25	pseudo	RPS12P25	ribosomal protein S12 pseudogene 25	O	-	20201124	-
9606	646993	HMGB3P24	-	-	HGNC:HGNC:39316	9	9p13.2	high mobility group box 3 pseudogene 24	pseudo	HMGB3P24	high mobility group box 3 pseudogene 24	O	-	20201124	-
9606	646995	LOC646995	-	-	-	4	4q32.3	tripartite motif-containing protein 38-like	pseudo	-	-	-	-	20201124	-
9606	646996	RAB42P1	-	RAB42|RAB42P	HGNC:HGNC:19799	14	14q32.11	RAB42, member RAS oncogene family, pseudogene 1	pseudo	RAB42P1	RAB42, member RAS oncogene family, pseudogene 1	O	RAB42, member RAS homolog family, pseudogene	20201124	-
9606	646999	LOC646999	-	-	-	7	7p14.1	akirin 1 pseudogene	pseudo	-	-	-	-	20201124	-
9606	647000	TUBBP2	-	-	HGNC:HGNC:12415	13	13q14.11	tubulin beta pseudogene 2	pseudo	TUBBP2	tubulin beta pseudogene 2	O	tubulin, beta polypeptide pseudogene 2	20201124	-
9606	647001	GAPDHP35	-	-	HGNC:HGNC:37789	16	16p12.1	glyceraldehyde 3 phosphate dehydrogenase pseudogene 35	pseudo	GAPDHP35	glyceraldehyde 3 phosphate dehydrogenase pseudogene 35	O	glyceraldehyde-3-phosphate dehydrogenase pseudogene	20201124	-
9606	647002	IDI1P1	-	-	HGNC:HGNC:54666	2	2q22.1	IDI1 pseudogene 1	pseudo	IDI1P1	IDI1 pseudogene 1	O	isopentenyl-diphosphate delta isomerase 1 pseudogene	20201124	-
9606	647009	RWDD4P2	-	FAM28A|FAM28CP|RWDD4|RWDD4A	HGNC:HGNC:23754	7	7p14.1	RWD domain containing 4 pseudogene 2	pseudo	RWDD4P2	RWD domain containing 4 pseudogene 2	O	Protein FAM28A|RWD domain-containing protein 4|family with sequence similarity 28, member C pseudogene	20201124	-
9606	647012	YY1P2	-	-	HGNC:HGNC:45095	2	2q22.1	YY1 transcription factor pseudogene 2	pseudo	YY1P2	YY1 transcription factor pseudogene 2	O	-	20201124	-
9606	647013	KCTD9P3	-	-	HGNC:HGNC:49912	9	9p13.2	potassium channel tetramerization domain containing 9 pseudogene 3	pseudo	KCTD9P3	potassium channel tetramerization domain containing 9 pseudogene 3	O	potassium channel tetramerisation domain containing 9 pseudogene	20201124	-
9606	647015	CDC37P2	-	-	HGNC:HGNC:35453	16	16p12.1	cell division cycle 37 pseudogene 2	pseudo	CDC37P2	cell division cycle 37 pseudogene 2	O	cell division cycle 37 homolog pseudogene 2	20201124	-
9606	647016	EIF2S2P7	-	-	HGNC:HGNC:37795	2	2p16.1	eukaryotic translation initiation factor 2 subunit 2 beta pseudogene 7	pseudo	EIF2S2P7	eukaryotic translation initiation factor 2 subunit 2 beta pseudogene 7	O	-	20201124	-
9606	647024	C6orf132	-	bA7K24.2	HGNC:HGNC:21288|Ensembl:ENSG00000188112	6	6p21.1	chromosome 6 open reading frame 132	protein-coding	C6orf132	chromosome 6 open reading frame 132	O	uncharacterized protein C6orf132	20201124	-
9606	647030	EEF1B2P6	-	-	HGNC:HGNC:51453|Ensembl:ENSG00000213261	7	7q32.3	eukaryotic translation elongation factor 1 beta 2 pseudogene 6	pseudo	EEF1B2P6	eukaryotic translation elongation factor 1 beta 2 pseudogene 6	O	-	20201124	-
9606	647033	PA2G4P4	-	PA2G4L1	HGNC:HGNC:32217	3	3q25.31	proliferation-associated 2G4 pseudogene 4	pseudo	PA2G4P4	proliferation-associated 2G4 pseudogene 4	O	-	20201124	-
9606	647034	RPS14P10	-	RPS14_7_847	HGNC:HGNC:35517|Ensembl:ENSG00000236238	7	7q32.3	ribosomal protein S14 pseudogene 10	pseudo	RPS14P10	ribosomal protein S14 pseudogene 10	O	-	20201124	-
9606	647042	GOLGA6L10	-	GOLGA6L18	HGNC:HGNC:37228|Ensembl:ENSG00000278662	15	15q25.2	golgin A6 family like 10	protein-coding	GOLGA6L10	golgin A6 family like 10	O	golgin subfamily A member 6-like protein 10|golgi autoantigen, golgin subfamily a, 6-like 10|golgin A6 family-like 18|putative golgin subfamily A member 6-like protein 10	20201124	-
9606	647044	FAM220BP	-	C9orf51	HGNC:HGNC:23678	9	9p13.1	Putative SIPAR-like protein C9orf51	pseudo	FAM220BP	family with sequence similarity 220 member B, pseudogene	O	-	20201124	-
9606	647047	TCP1P1	-	CCT1-3P|TCP1L1	HGNC:HGNC:11659	7	7p14.1	t-complex 1 pseudogene 1	pseudo	TCP1P1	t-complex 1 pseudogene 1	O	t-complex 1-like 1	20201124	-
9606	647051	YWHABP1	-	-	HGNC:HGNC:50294	9	9p13.1	tyrosine 3-monooxygenase/tryptophan 5-monooxygenase activation protein beta pseudogene 1	pseudo	YWHABP1	tyrosine 3-monooxygenase/tryptophan 5-monooxygenase activation protein beta pseudogene 1	O	tyrosine 3-monooxygenase/tryptophan 5-monooxygenase activation protein, beta polypeptide pseudogene	20201124	-
9606	647060	SPATA31A1	-	C9orf36|C9orf36A|FAM75A1|FAM75A2|SPATA31A2	HGNC:HGNC:23394|Ensembl:ENSG00000204849	9	9p12	SPATA31 subfamily A member 1	protein-coding	SPATA31A1	SPATA31 subfamily A member 1	O	spermatogenesis-associated protein 31A1|SPATA31 subfamily A, member 2|family with sequence similarity 75, member A1|family with sequence similarity 75, member A2|protein FAM75A1|protein FAM75A2|spermatogenesis-associated protein 31A2	20201124	-
9606	647070	LOC647070	-	-	-	1	1q25.3	uncharacterized LOC647070	ncRNA	-	-	-	-	20201124	-
9606	647076	BRD7P2	-	-	HGNC:HGNC:33541|Ensembl:ENSG00000184100	3	3q25.33	bromodomain containing 7 pseudogene 2	pseudo	BRD7P2	bromodomain containing 7 pseudogene 2	O	-	20201124	-
9606	647077	LOC647077	-	-	-	2	2p15	ribosomal protein L14 pseudogene	pseudo	-	-	-	-	20201124	-
9606	647081	SDHDP2	-	-	HGNC:HGNC:10685	7	7q33	succinate dehydrogenase complex subunit D pseudogene 2	pseudo	SDHDP2	succinate dehydrogenase complex subunit D pseudogene 2	O	succinate dehydrogenase complex, subunit D pseudogene|succinate dehydrogenase complex, subunit D, integral membrane protein pseudogene 2	20201124	-
9606	647085	PPIAP25	-	-	HGNC:HGNC:39270	13	13q14.13	peptidylprolyl isomerase A pseudogene 25	pseudo	PPIAP25	peptidylprolyl isomerase A pseudogene 25	O	peptidylprolyl isomerase A (cyclophilin A) pseudogene 25	20201124	-
9606	647086	LOC647086	-	-	-	16	16p11.2	chromosome 20 open reading frame 27 pseudogene	pseudo	-	-	-	-	20201124	-
9606	647087	STMP1	-	C7orf73|Mm47|PL-5283	MIM:618755|HGNC:HGNC:41909|Ensembl:ENSG00000243317	7	7q33	short transmembrane mitochondrial protein 1	protein-coding	STMP1	short transmembrane mitochondrial protein 1	O	short transmembrane mitochondrial protein 1|uncharacterized protein C7orf73	20201124	-
9606	647094	RPLP0P11	-	RPLP0_4_1600	HGNC:HGNC:36572|Ensembl:ENSG00000239780	18	18q21.1	ribosomal protein lateral stalk subunit P0 pseudogene 11	pseudo	RPLP0P11	ribosomal protein lateral stalk subunit P0 pseudogene 11	O	ribosomal protein, large, P0 pseudogene 11	20201124	-
9606	647099	RPL23AP42	-	RPL23A_13_431	HGNC:HGNC:35942|Ensembl:ENSG00000234851	3	3q26.1	ribosomal protein L23a pseudogene 42	pseudo	RPL23AP42	ribosomal protein L23a pseudogene 42	O	hCG16001	20201124	-
9606	647102	ELK1P1	-	-	HGNC:HGNC:39021|Ensembl:ENSG00000234359	7	7p13	ELK1 pseudogene 1	pseudo	ELK1P1	ELK1 pseudogene 1	O	ELK1, member of ETS oncogene family pseudogene 1	20201124	-
9606	647107	LINC01192	-	CT64	HGNC:HGNC:37197|Ensembl:ENSG00000241369	3	3q26.1	long intergenic non-protein coding RNA 1192	ncRNA	LINC01192	long intergenic non-protein coding RNA 1192	O	cancer/testis antigen 64 (non-protein coding)	20201124	-
9606	647112	RPL27P6	-	RPL27_2_233	HGNC:HGNC:36330|Ensembl:ENSG00000234488	2	2p15	ribosomal protein L27 pseudogene 6	pseudo	RPL27P6	ribosomal protein L27 pseudogene 6	O	-	20201124	-
9606	647121	EMBP1	-	-	HGNC:HGNC:38661|Ensembl:ENSG00000231752	1	1p11.2	embigin pseudogene 1	pseudo	EMBP1	embigin pseudogene 1	O	embigin homolog pseudogene	20201124	-
9606	647123	UQCRFS1P2	-	-	HGNC:HGNC:39172	7	7q34	ubiquinol-cytochrome c reductase, Rieske iron-sulfur polypeptide 1 pseudogene 2	pseudo	UQCRFS1P2	ubiquinol-cytochrome c reductase, Rieske iron-sulfur polypeptide 1 pseudogene 2	O	-	20201124	-
9606	647132	LOC647132	-	-	Ensembl:ENSG00000230987	1	1q31.1	DExH-box helicase 29 pseudogene	pseudo	-	-	-	DEAH (Asp-Glu-Ala-His) box polypeptide 29 pseudogene	20201124	-
9606	647135	SRGAP2B	-	SRGAP2L|SRGAP2P2	MIM:614703|HGNC:HGNC:35237|Ensembl:ENSG00000196369	1	1q21.1	SLIT-ROBO Rho GTPase activating protein 2B	protein-coding	SRGAP2B	SLIT-ROBO Rho GTPase activating protein 2B	O	SLIT-ROBO Rho GTPase-activating protein 2B|SLIT-ROBO Rho GTPase activating protein 2 pseudogene 2|SLIT-ROBO Rho GTPase activating protein 2B (pseudogene)	20201213	-
9606	647144	ABHD17AP8	-	FAM108A9P	HGNC:HGNC:38509	16	16p11.2	ABHD17A pseudogene 8	pseudo	ABHD17AP8	ABHD17A pseudogene 8	O	abhydrolase domain containing 17A pseudogene 8|family with sequence similarity 108, member A9, pseudogene	20201124	-
9606	647145	LOC647145	-	-	-	7	7p12.3	serine and arginine rich splicing factor 8 pseudogene	pseudo	-	-	-	serine/arginine-rich splicing factor 2 pseudogene	20201124	-
9606	647150	LOC647150	-	-	-	1	1q31.2	ATP binding cassette subfamily E member 1 pseudogene	pseudo	-	-	-	ATP-binding cassette, sub-family E (OABP), member 1 pseudogene	20201124	-
9606	647155	RPS15AP20	-	RPS15A_10_701	HGNC:HGNC:36391|Ensembl:ENSG00000214641	6	6p12.3	ribosomal protein S15a pseudogene 20	pseudo	RPS15AP20	ribosomal protein S15a pseudogene 20	O	-	20201124	-
9606	647156	ACTR3BP3	-	-	HGNC:HGNC:38678	16	16p11.2	ACTR3B pseudogene 3	pseudo	ACTR3BP3	ACTR3B pseudogene 3	O	ARP3 actin-related protein 3 homolog B pseudogene 3	20201124	-
9606	647158	RPSAP33	-	RPSA_10_433	HGNC:HGNC:35556|Ensembl:ENSG00000226765	3	3q26.2	ribosomal protein SA pseudogene 33	pseudo	RPSAP33	ribosomal protein SA pseudogene 33	O	-	20201124	-
9606	647162	KRT18P33	-	-	HGNC:HGNC:33402	2	2p14	keratin 18 pseudogene 33	pseudo	KRT18P33	keratin 18 pseudogene 33	O	-	20201124	-
9606	647166	C13orf42	-	LINC00371|LINC00372	HGNC:HGNC:42693|Ensembl:ENSG00000226792	13	13q14.3	chromosome 13 open reading frame 42	protein-coding	C13orf42	chromosome 13 open reading frame 42	O	uncharacterized protein C13orf42|long intergenic non-protein coding RNA 371|long intergenic non-protein coding RNA 372	20201124	-
9606	647167	EEF1A1P14	-	EEF1AL12	HGNC:HGNC:3197|Ensembl:ENSG00000233057	1	1q31.3	eukaryotic translation elongation factor 1 alpha 1 pseudogene 14	pseudo	EEF1A1P14	eukaryotic translation elongation factor 1 alpha 1 pseudogene 14	O	eukaryotic translation elongation factor 1 alpha 1 (EEF1A1) pseudogene|eukaryotic translation elongation factor 1 alpha-like 12 pseudogene	20201124	-
9606	647169	GSTA12P	-	GSTAP5	HGNC:HGNC:49906|Ensembl:ENSG00000217228	6	6p12.2	glutathione S-transferase alpha 12, pseudogene	pseudo	GSTA12P	glutathione S-transferase alpha 12, pseudogene	O	glutathione S-transferase alpha 3 pseudogene	20201124	-
9606	647174	SERPINE3	-	-	HGNC:HGNC:24774|Ensembl:ENSG00000253309	13	13q14.3	serpin family E member 3	protein-coding	SERPINE3	serpin family E member 3	O	serpin E3|nexin-related serine protease inhibitor|serpin peptidase inhibitor, clade E (nexin, plasminogen activator inhibitor type 1), member 3	20201208	-
9606	647175	GSTA11P	-	GSTAP3	HGNC:HGNC:49905	6	6p12.2	glutathione S-transferase alpha 11, pseudogene	pseudo	GSTA11P	glutathione S-transferase alpha 11, pseudogene	O	glutathione S-transferase alpha 1 pseudogene|glutathione S-transferase alpha 3 pseudogene	20201124	-
9606	647177	GSTA10P	-	GSTAP2	HGNC:HGNC:49904	6	6p12.2	glutathione S-transferase alpha 10, pseudogene	pseudo	GSTA10P	glutathione S-transferase alpha 10, pseudogene	O	glutathione S-transferase alpha 3 pseudogene	20201124	-
9606	647187	IGHV3OR16-6	-	IGHV3OR166	HGNC:HGNC:5641|IMGT/GENE-DB:IGHV3/OR16-6	16	16p11.2	immunoglobulin heavy variable 3/OR16-6 (pseudogene)	pseudo	IGHV3OR16-6	immunoglobulin heavy variable 3/OR16-6 (pseudogene)	O	IGHV3/OR16-6	20201124	-
9606	647190	RPS16P5	-	RPS16_3_702	HGNC:HGNC:36183	6	6p12.1	ribosomal protein S16 pseudogene 5	pseudo	RPS16P5	ribosomal protein S16 pseudogene 5	O	-	20201124	-
9606	647195	PRR13P1	-	-	HGNC:HGNC:50614	1	1q31.3	proline rich 13 pseudogene 1	pseudo	PRR13P1	proline rich 13 pseudogene 1	O	-	20201124	-
9606	647201	RPL23AP16	-	RPL23A_4_145	HGNC:HGNC:36652|Ensembl:ENSG00000228190	1	1q32.1	ribosomal protein L23a pseudogene 16	pseudo	RPL23AP16	ribosomal protein L23a pseudogene 16	O	-	20201124	-
9606	647208	LOC647208	-	-	Ensembl:ENSG00000262090	16	16p11.2	protein phosphatase 2 regulatory subunit B'', beta pseudogene	pseudo	-	-	-	-	20201124	-
9606	647211	LOC647211	-	-	-	16	16p11.2	rhophilin-2-like	pseudo	-	-	-	-	20201124	-
9606	647215	MROH3P	-	C1orf81	HGNC:HGNC:33122|Ensembl:ENSG00000233217	1	1q32.1	maestro heat like repeat family member 3, pseudogene	pseudo	MROH3P	maestro heat like repeat family member 3, pseudogene	O	-	20201124	-
9606	647219	ASCL5	-	ASH-5|bHLHa47	HGNC:HGNC:33169|Ensembl:ENSG00000232237	1	1q32.1	achaete-scute family bHLH transcription factor 5	protein-coding	ASCL5	achaete-scute family bHLH transcription factor 5	O	achaete-scute homolog 5|achaete-scute complex homolog 5|class A basic helix-loop-helix protein 47	20201208	-
9606	647236	RPL39P15	-	RPL39_5_239	HGNC:HGNC:35856	2	2p13.3	ribosomal protein L39 pseudogene 15	pseudo	RPL39P15	ribosomal protein L39 pseudogene 15	O	60S ribosomal protein L39 pseudogene	20201124	-
9606	647249	GAPDHP36	-	-	HGNC:HGNC:37790|Ensembl:ENSG00000213158	3	3q26.33	glyceraldehyde 3 phosphate dehydrogenase pseudogene 36	pseudo	GAPDHP36	glyceraldehyde 3 phosphate dehydrogenase pseudogene 36	O	glyceraldehyde-3-phosphate dehydrogenase pseudogene	20201124	-
9606	647253	LOC647253	-	-	-	3	3q26.33	ring finger protein 13 pseudogene	pseudo	-	-	-	-	20201124	-
9606	647264	LOC647264	-	-	Ensembl:ENSG00000285566	13	13q21.31	keratin-associated protein 21-1	protein-coding	-	-	-	keratin-associated protein 21-1	20201124	-
9606	647265	CYP2AB1P	-	-	HGNC:HGNC:39975|Ensembl:ENSG00000233441	3	3q27.1	cytochrome P450 family 2 subfamily AB member 1, pseudogene	pseudo	CYP2AB1P	cytochrome P450 family 2 subfamily AB member 1, pseudogene	O	cytochrome P450, family 2, subfamily AB, polypeptide 1, pseudogene	20201124	-
9606	647275	PNPP1	-	-	HGNC:HGNC:54649	2	2p12	PNP pseudogene 1	pseudo	PNPP1	PNP pseudogene 1	O	purine nucleoside phosphorylase pseudogene	20201124	-
9606	647276	RPL4P4	-	RPL4_2_444	HGNC:HGNC:36179|Ensembl:ENSG00000229638	3	3q27.2	ribosomal protein L4 pseudogene 4	pseudo	RPL4P4	ribosomal protein L4 pseudogene 4	O	-	20201124	-
9606	647285	RPL29P9	-	RPL29_4_447	HGNC:HGNC:35729	3	3q27.3	ribosomal protein L29 pseudogene 9	pseudo	RPL29P9	ribosomal protein L29 pseudogene 9	O	-	20201124	-
9606	647286	RD3L	-	TDRD9-AS1|TDRD9AS1	HGNC:HGNC:40912|Ensembl:ENSG00000227729	14	14q32.33	RD3 like	protein-coding	RD3L	RD3 like	O	protein RD3-like|TDRD9 antisense 1|TDRD9 antisense RNA 1 (non-protein coding)|retinal degeneration 3 like|retinal degeneration protein 3-like	20201211	-
9606	647288	CTAGE11P	-	-	HGNC:HGNC:37293|Ensembl:ENSG00000214249	13	13q22.2	CTAGE family member 11, pseudogene	pseudo	CTAGE11P	CTAGE family member 11, pseudogene	O	CTAGE family, member 5 pseudogene	20201124	-
9606	647298	HSPD1P8	-	HSPD1-12P	HGNC:HGNC:35145|Ensembl:ENSG00000215357	13	13q31.1	heat shock protein family D (Hsp60) member 1 pseudogene 8	pseudo	HSPD1P8	heat shock protein family D (Hsp60) member 1 pseudogene 8	O	heat shock 60kDa protein 1 (chaperonin) pseudogene 8	20201209	-
9606	647299	LOC647299	-	-	-	3	3q28	enolase-phosphatase 1 pseudogene	pseudo	-	-	-	-	20201124	-
9606	647302	LSM3P3	-	-	HGNC:HGNC:44348	2	2p11.2	LSM3 homolog, U6 small nuclear RNA and mRNA degradation associated pseudogene 3	pseudo	LSM3P3	LSM3 homolog, U6 small nuclear RNA and mRNA degradation associated pseudogene 3	O	LSM3 U6 small nuclear RNA and mRNA degradation associated pseudogene 3|LSM3 homolog, U6 small nuclear RNA associated pseudogene 3|LSM3 pseudogene 3	20201124	-
9606	647307	PEBP1P2	-	-	HGNC:HGNC:44344	2	2p11.2	phosphatidylethanolamine binding protein 1 pseudogene 2	pseudo	PEBP1P2	phosphatidylethanolamine binding protein 1 pseudogene 2	O	-	20201124	-
9606	647309	GMNC	-	GEMC1	MIM:614448|HGNC:HGNC:40049|Ensembl:ENSG00000205835	3	3q28	geminin coiled-coil domain containing	protein-coding	GMNC	geminin coiled-coil domain containing	O	geminin coiled-coil domain-containing protein 1	20201124	-
9606	647310	TEX22	-	-	HGNC:HGNC:40026|Ensembl:ENSG00000226174	14	14q32.33	testis expressed 22	protein-coding	TEX22	testis expressed 22	O	testis-expressed protein 22|testis expressed gene 22|testis-expressed sequence 22 protein	20201124	-
9606	647317	GYG1P2	-	-	HGNC:HGNC:39710	13	13q31.1	glycogenin 1 pseudogene 2	pseudo	GYG1P2	glycogenin 1 pseudogene 2	O	glycogenin 1 pseudogene 3	20201124	-
9606	647319	VEZF1P1	-	VEZF1L1|ZNF161L1	HGNC:HGNC:32320	3	3q29	vascular endothelial zinc finger 1 pseudogene 1	pseudo	VEZF1P1	vascular endothelial zinc finger 1 pseudogene 1	O	vascular endothelial zinc finger 1-like 1|zinc finger protein 161-like 1	20201124	-
9606	647323	LINC02026	-	-	HGNC:HGNC:52861|Ensembl:ENSG00000214146	3	3q29	long intergenic non-protein coding RNA 2026	ncRNA	LINC02026	long intergenic non-protein coding RNA 2026	O	-	20201124	-
9606	647415	ALG1L5P	-	-	HGNC:HGNC:44374|Ensembl:ENSG00000226943	7	7p22.1	ALG1 like 5, pseudogene	pseudo	ALG1L5P	ALG1 like 5, pseudogene	O	asparagine-linked glycosylation 1 homolog pseudogene|asparagine-linked glycosylation 1-like 5, pseudogene|asparagine-linked glycosylation 1-like pseudogene|beta-1,4-mannosyltransferase pseudogene	20201209	-
9606	647436	RPL5P1	-	RPL5_12_1419	HGNC:HGNC:10361|Ensembl:ENSG00000241061	15	15q11.2	ribosomal protein L5 pseudogene 1	pseudo	RPL5P1	ribosomal protein L5 pseudogene 1	O	-	20201124	-
9606	647476	FRG2EP	-	-	HGNC:HGNC:51365	20	20q11.1	FSHD region gene 2 family member E, pseudogene	pseudo	FRG2EP	FSHD region gene 2 family member E, pseudogene	O	FSHD region gene 2 family, member C pseudogene	20201124	-
9606	647481	LOC647481	-	-	-	1	1q21.2	family with sequence similarity 91 member A1 pseudogene	pseudo	-	-	-	-	20201124	-
9606	647503	LOC647503	-	-	-	12	12q24.33	SNU13 homolog, small nuclear ribonucleoprotein (U4/U6.U5) pseudogene	pseudo	-	-	-	NHP2 non-histone chromosome protein 2-like 1 (S. cerevisiae) pseudogene	20201124	-
9606	647507	CNN2P4	-	CNN2P5	HGNC:HGNC:39529	9	9p11.1	calponin 2 pseudogene 4	pseudo	CNN2P4	calponin 2 pseudogene 4	O	calponin 2 pseudogene 5	20201124	-
9606	647532	FARSBP1	-	-	HGNC:HGNC:45115	10	10q23.1	FARSB pseudogene 1	pseudo	FARSBP1	FARSB pseudogene 1	O	phenylalanine-tRNA synthetase-like, beta subunit pseudogene|phenylalanyl-tRNA synthetase beta subunit pseudogene 1	20201124	-
9606	647569	PFN1P12	-	-	HGNC:HGNC:42995	1	1q21.1	profilin 1 pseudogene 12	pseudo	PFN1P12	profilin 1 pseudogene 12	O	-	20201124	-
9606	647589	ANHX	-	-	HGNC:HGNC:40024|Ensembl:ENSG00000227059	12	12q24.33	anomalous homeobox	protein-coding	ANHX	anomalous homeobox	O	anomalous homeobox protein	20201217	-
9606	647654	CDC27P5	-	-	HGNC:HGNC:51755	20	20q11.21	cell division cycle 27 pseudogene 5	pseudo	CDC27P5	cell division cycle 27 pseudogene 5	O	-	20201124	-
9606	647696	CDC27P1	-	-	HGNC:HGNC:38091	2	2q21.2	cell division cycle 27 pseudogene 1	pseudo	CDC27P1	cell division cycle 27 pseudogene 1	O	cell division cycle 27 homolog pseudogene 1	20201124	-
9606	647859	OCLNP1	-	-	HGNC:HGNC:53916	5	5q13.2	OCLN pseudogene 1	pseudo	OCLNP1	OCLN pseudogene 1	O	occludin pseudogene	20201124	-
9606	647946	MIR924HG	-	LINC00669	HGNC:HGNC:44332|Ensembl:ENSG00000267374	18	18q12.2-q12.3	MIR924 host gene	ncRNA	MIR924HG	MIR924 host gene	O	long intergenic non-protein coding RNA 669	20201124	-
9606	647979	NORAD	-	LINC00657	MIM:617037|HGNC:HGNC:44311|Ensembl:ENSG00000260032	20	20q11.23	non-coding RNA activated by DNA damage	ncRNA	NORAD	non-coding RNA activated by DNA damage	O	long intergenic non-protein coding RNA 657	20201213	-
9606	647996	LOC647996	-	-	-	2	2q21.2	apical junction component 1 homolog pseudogene	pseudo	-	-	-	-	20201124	-
9606	648000	RPL7P23	-	RPL7_7_580	HGNC:HGNC:35658|Ensembl:ENSG00000244363	5	5q13.3	ribosomal protein L7 pseudogene 23	pseudo	RPL7P23	ribosomal protein L7 pseudogene 23	O	-	20201124	-
9606	648217	RPL37P23	-	RPL37_8_1665	HGNC:HGNC:37003	19	19q13.41	ribosomal protein L37 pseudogene 23	pseudo	RPL37P23	ribosomal protein L37 pseudogene 23	O	CTC-471J1.9	20201124	-
9606	648262	CICP26	-	-	HGNC:HGNC:48834	1	1q42.13	capicua transcriptional repressor pseudogene 26	pseudo	CICP26	capicua transcriptional repressor pseudogene 26	O	-	20201124	-
9606	648283	TERF1P4	-	-	HGNC:HGNC:38500	X	Xq21.1	TERF1 pseudogene 4	pseudo	TERF1P4	TERF1 pseudogene 4	O	telomeric repeat binding factor (NIMA-interacting) 1 pseudogene 4|telomeric repeat binding factor 1 pseudogene 4	20201124	-
9606	648294	RPL23AP57	-	RPL23A_24_958	HGNC:HGNC:36971|Ensembl:ENSG00000206147	9	9p24.1	ribosomal protein L23a pseudogene 57	pseudo	RPL23AP57	ribosomal protein L23a pseudogene 57	O	-	20201124	-
9606	648315	VN2R9P	-	-	HGNC:HGNC:33215|Ensembl:ENSG00000236541	11	11q12.1	vomeronasal 2 receptor 9, pseudogene	pseudo	VN2R9P	vomeronasal 2 receptor 9, pseudogene	O	calcium-sensing receptor pseudogene	20201124	-
9606	648343	RPS29P9	-	RPS29_6_317	HGNC:HGNC:36913	2	2q33.3	ribosomal protein S29 pseudogene 9	pseudo	RPS29P9	ribosomal protein S29 pseudogene 9	O	40S ribosomal protein S29 pseudogene	20201124	-
9606	648359	ABHD17AP3	-	FAM108A4|FAM108A4P	HGNC:HGNC:34041	1	1q41	ABHD17A pseudogene 3	pseudo	ABHD17AP3	ABHD17A pseudogene 3	O	abhydrolase domain containing 17A pseudogene 3|family with sequence similarity 108, member A4, pseudogene	20201124	-
9606	648442	LOC648442	-	-	Ensembl:ENSG00000230520	7	7q31.31	eukaryotic translation initiation factor 3 subunit I pseudogene	pseudo	-	-	-	-	20201124	-
9606	648532	NRBF2P1	-	-	HGNC:HGNC:44604	18	18q12.2	nuclear receptor binding factor 2 pseudogene 1	pseudo	NRBF2P1	nuclear receptor binding factor 2 pseudogene 1	O	-	20201124	-
9606	648630	TSSK5P	-	TSSK5P1|TSSK5P2|TSSKps1	HGNC:HGNC:31931|Ensembl:ENSG00000227473	8	8q24.3	testis specific serine kinase 5, pseudogene	pseudo	TSSK5P	testis specific serine kinase 5, pseudogene	O	testis-specific serine kinase 5 pseudogene 1|testis-specific serine kinase 5 pseudogene 2	20201124	-
9606	648691	LL22NC03-63E9.3	-	-	Ensembl:ENSG00000220891	22	22q11.22	uncharacterized LOC648691	ncRNA	-	-	-	-	20201124	-
9606	648729	RPS15AP24	-	RPS15A_13_889	HGNC:HGNC:36174|Ensembl:ENSG00000241511	8	8p12	ribosomal protein S15a pseudogene 24	pseudo	RPS15AP24	ribosomal protein S15a pseudogene 24	O	-	20201124	-
9606	648740	ACTG1P4	-	ACTGP4	HGNC:HGNC:149	1	1p21.1	actin gamma 1 pseudogene 4	pseudo	ACTG1P4	actin gamma 1 pseudogene 4	O	ACTB pseudogene|actin, beta pseudogene|actin, gamma 2, smooth muscle, enteric pseudogene|actin, gamma pseudogene 4	20201124	-
9606	648771	LOC648771	-	-	-	22	-	60S ribosomal protein L12-like	pseudo	-	-	-	-	20201124	-
9606	648774	LOC648774	-	-	-	16	16q24.1	polo like kinase 1 pseudogene	pseudo	-	-	-	-	20201124	-
9606	648791	PPP1R3G	-	-	HGNC:HGNC:14945|Ensembl:ENSG00000219607	6	6p25.1	protein phosphatase 1 regulatory subunit 3G	protein-coding	PPP1R3G	protein phosphatase 1 regulatory subunit 3G	O	protein phosphatase 1 regulatory subunit 3G|protein phosphatase 1, regulatory (inhibitor) subunit 3G|putative protein phosphatase 1 regulatory inhibitor subunit 3G	20201124	-
9606	648809	EFL1P1	-	EFTUD1P1|FAM42B|HsT19321	HGNC:HGNC:31739	15	15q25.2	elongation factor like GTPase 1 pseudogene 1	pseudo	EFL1P1	elongation factor like GTPase 1 pseudogene 1	O	elongation factor Tu GTP binding domain containing 1 pseudogene 1|elongation factor Tu GTP-binding domain-containing protein 1 pseudogene|family with sequence similarity 42, member B	20201124	-
9606	648822	HMGN2P18	-	-	HGNC:HGNC:39382	1	1q22	high mobility group nucleosomal binding domain 2 pseudogene 18	pseudo	HMGN2P18	high mobility group nucleosomal binding domain 2 pseudogene 18	O	-	20201124	-
9606	648927	KAT7P1	-	-	HGNC:HGNC:55026|Ensembl:ENSG00000232842	X	Xq21.33	KAT7 pseudogene 1	pseudo	KAT7P1	KAT7 pseudogene 1	O	lysine acetyltransferase 7 pseudogene	20201124	-
9606	648934	LOC648934	-	-	-	6	6q14.1	citrate synthase, mitochondrial-like	pseudo	-	-	-	-	20201124	-
9606	648947	AKR1C7P	-	-	HGNC:HGNC:44681|Ensembl:ENSG00000215267	10	10p15.1	aldo-keto reductase family 1 member C7, pseudogene	pseudo	AKR1C7P	aldo-keto reductase family 1 member C7, pseudogene	O	aldo-keto reductase family 1, member C pseudogene|aldo-keto reductase family 1, member C1 (dihydrodiol dehydrogenase 1; 20-alpha (3-alpha)-hydroxysteroid dehydrogenase) pseudogene	20201124	-
9606	648980	BCRP5	-	BCRL5	HGNC:HGNC:1018	22	22q11.21	BCR pseudogene 5	pseudo	BCRP5	BCR pseudogene 5	O	breakpoint cluster region pseudogene 5|breakpoint cluster region-like 5	20201124	-
9606	648987	LOC648987	-	-	Ensembl:ENSG00000177738	5	5p12	uncharacterized LOC648987	ncRNA	-	-	-	CTD-2201E18.3	20201124	-
9606	649024	CSP2	-	-	HGNC:HGNC:54779|Ensembl:ENSG00000241218	3	3q13.12	CS pseudogene 2	pseudo	CSP2	CS pseudogene 2	O	citrate synthase pseudogene	20201124	-
9606	649133	LOC649133	-	-	Ensembl:ENSG00000259541	11	11q23.3	uncharacterized LOC649133	ncRNA	-	-	-	-	20201124	-
9606	649137	ZSCAN5C	-	ZNF495C|ZSCAN5CP	HGNC:HGNC:34294|Ensembl:ENSG00000204532	19	19q13.43	zinc finger and SCAN domain containing 5C	protein-coding	ZSCAN5C	zinc finger and SCAN domain containing 5C	O	zinc finger and SCAN domain-containing protein 5C|putative zinc finger and SCAN domain-containing protein 5C|zinc finger and SCAN domain containing 5C, pseudogene|zinc finger and SCAN domain-containing protein 5-like protein 2|zinc finger and SCAN domain-containing protein 5C pseudogene	20201213	-
9606	649159	LINC00273	-	NCRNA00273|TOP	HGNC:HGNC:38595|Ensembl:ENSG00000256642	16	16p11.2	long intergenic non-protein coding RNA 273	ncRNA	LINC00273	long intergenic non-protein coding RNA 273	O	-	20201124	-
9606	649166	LOC649166	-	-	-	9	9q21.33	eukaryotic translation initiation factor 3 subunit J pseudogene	pseudo	-	-	-	-	20201124	-
9606	649179	PRAMENP	-	PRAMEF24P|PRAMEL	HGNC:HGNC:34302|Ensembl:ENSG00000197549	22	22q11.22	PRAME N-terminal like, pseudogene	pseudo	PRAMENP	PRAME N-terminal like, pseudogene	O	PRAME family member 24, pseudogene|preferentially expressed antigen in melanoma-like	20201124	-
9606	649186	VN2R17P	-	-	HGNC:HGNC:33223	19	19q13.43	vomeronasal 2 receptor 17, pseudogene	pseudo	VN2R17P	vomeronasal 2 receptor 17, pseudogene	O	calcium-sensing receptor pseudogene|seven transmembrane helix receptor	20201124	-
9606	649238	PNMA6E	-	-	HGNC:HGNC:50767|Ensembl:ENSG00000214897	X	Xq28	PNMA family member 6E	protein-coding	PNMA6E	PNMA family member 6E	O	paraneoplastic antigen Ma6E|paraneoplastic Ma antigen family member 6E|putative paraneoplastic antigen-like protein 6B-like	20201124	-
9606	649264	CES5AP1	-	-	HGNC:HGNC:38516	22	22q11.23	carboxylesterase 5A pseudogene 1	pseudo	CES5AP1	carboxylesterase 5A pseudogene 1	O	-	20201124	-
9606	649288	AK4P6	-	-	HGNC:HGNC:39069	4	4q31.3	adenylate kinase 4 pseudogene 6	pseudo	AK4P6	adenylate kinase 4 pseudogene 6	O	adenylate kinase 3-like 1 pseudogene	20201124	-
9606	649299	RPL36AP51	-	RPL36A_25_1638	HGNC:HGNC:36632|Ensembl:ENSG00000242291	19	19p12	ribosomal protein L36a pseudogene 51	pseudo	RPL36AP51	ribosomal protein L36a pseudogene 51	O	-	20201124	-
9606	649324	PRAMEF34P	-	-	HGNC:HGNC:51895	1	1p36.21	PRAME family member 34, pseudogene	pseudo	PRAMEF34P	PRAME family member 34, pseudogene	O	PRAME family member 1 pseudogene	20201124	-
9606	649330	HNRNPCL3	-	HNRNPCL2|HNRNPCL4	HGNC:HGNC:51235|Ensembl:ENSG00000277058	1	1p36.21	heterogeneous nuclear ribonucleoprotein C like 3	protein-coding	HNRNPCL3	heterogeneous nuclear ribonucleoprotein C like 3	O	heterogeneous nuclear ribonucleoprotein C-like 3|Heterogeneous nuclear ribonucleoprotein C-like 4|heterogeneous nuclear ribonucleoprotein C-like 2|hnRNP C-like-2	20201124	-
9606	649352	LOC649352	-	-	-	8	8p23.1	ubiquitin carboxyl-terminal hydrolase 17-like protein 2-like	pseudo	-	-	-	ubiquitin carboxyl-terminal hydrolase 17-like pseudogene	20201124	-
9606	649395	YWHAEP1	-	-	HGNC:HGNC:49442	7	7q11.21	tyrosine 3-monooxygenase/tryptophan 5-monooxygenase activation protein epsilon pseudogene 1	pseudo	YWHAEP1	tyrosine 3-monooxygenase/tryptophan 5-monooxygenase activation protein epsilon pseudogene 1	O	tyrosine 3-monooxygenase/tryptophan 5-monooxygenase activation protein, epsilon polypeptide pseudogene	20201124	-
9606	649446	DLGAP1-AS1	-	HsT914	HGNC:HGNC:31676	18	18p11.31	DLGAP1 antisense RNA 1	ncRNA	DLGAP1-AS1	DLGAP1 antisense RNA 1	O	DLGAP1 antisense RNA 1 (non-protein coding)	20201124	-
9606	649458	MPTX1	-	MPTX	HGNC:HGNC:48364|Ensembl:ENSG00000215846	1	1q23.2	mucosal pentraxin 1 (pseudogene)	pseudo	MPTX1	mucosal pentraxin 1 (pseudogene)	O	amyloid P component, serum pseudogene	20201124	-
9606	649489	PPP1R2P5	-	-	HGNC:HGNC:16320	2	2q12.3	protein phosphatase 1 regulatory inhibitor subunit 2 pseudogene 5	pseudo	PPP1R2P5	protein phosphatase 1 regulatory inhibitor subunit 2 pseudogene 5	O	-	20201124	-
9606	649620	CDC27P6	-	-	HGNC:HGNC:51756	14	14p11.2	cell division cycle 27 pseudogene 6	pseudo	CDC27P6	cell division cycle 27 pseudogene 6	O	-	20201124	-
9606	649873	PPIAP53	-	-	HGNC:HGNC:53677	17	17p12	peptidylprolyl isomerase A pseudogene 53	pseudo	PPIAP53	peptidylprolyl isomerase A pseudogene 53	O	peptidylprolyl isomerase A (cyclophilin A) pseudogene	20201124	-
9606	649925	SETP16	-	-	HGNC:HGNC:42935	11	11q23.3	SET pseudogene 16	pseudo	SETP16	SET pseudogene 16	O	SET nuclear oncogene pseudogene	20201124	-
9606	649946	RPL23AP64	-	RPL23A_25_1182	HGNC:HGNC:36552	11	11q23.3	ribosomal protein L23a pseudogene 64	pseudo	RPL23AP64	ribosomal protein L23a pseudogene 64	O	-	20201124	-
9606	650024	LOC650024	-	-	Ensembl:ENSG00000228922	X	Xq26.3	cancer/testis antigen 55 pseudogene	pseudo	-	-	-	-	20201124	-
9606	650059	RPL21P82	-	RPL21_34_997	HGNC:HGNC:36307|Ensembl:ENSG00000227399	9	9q22.31	ribosomal protein L21 pseudogene 82	pseudo	RPL21P82	ribosomal protein L21 pseudogene 82	O	-	20201124	-
9606	650172	CCT4P1	-	CCT4-2P	HGNC:HGNC:35151	7	7q34	chaperonin containing TCP1 subunit 4 pseudogene 1	pseudo	CCT4P1	chaperonin containing TCP1 subunit 4 pseudogene 1	O	chaperonin containing TCP1, subunit 4 (delta) pseudogene 1	20201124	-
9606	650181	PRXL2CP1	-	-	HGNC:HGNC:54977	X	Xq11.2	PRXL2C pseudogene 1	pseudo	PRXL2CP1	PRXL2C pseudogene 1	O	AhpC/TSA antioxidant enzyme domain containing 1 pseudogene|peroxiredoxin like 2C pseudogene	20201124	-
9606	650226	LOC650226	-	-	-	7	7p11.2	ankyrin repeat domain 26 pseudogene	pseudo	-	-	-	-	20201124	-
9606	650236	PRAMEF32P	-	-	HGNC:HGNC:51894	1	1p36.21	PRAME family member 32, pseudogene	pseudo	PRAMEF32P	PRAME family member 32, pseudogene	O	PRAME family member 1 pseudogene	20201124	-
9606	650293	OR7E85BP	-	-	HGNC:HGNC:55114|Ensembl:ENSG00000197468	4	4p16.1	olfactory receptor family 7 subfamily E member 85B pseudogene	pseudo	OR7E85BP	olfactory receptor family 7 subfamily E member 85B pseudogene	O	seven transmembrane helix receptor	20201124	-
9606	650368	TSSC2	-	-	MIM:608999|HGNC:HGNC:12384|Ensembl:ENSG00000223756	11	11p15.4	tumor suppressing subtransferable candidate 2 (pseudogene)	pseudo	TSSC2	tumor suppressing subtransferable candidate 2 (pseudogene)	O	asparagine-linked glycosylation 1 homolog (yeast, beta-1,4-mannosyltransferase) (ALG1) pseudogene|asparagine-linked glycosylation 1-like pseudogene|beta-1,4-mannosyltransferase pseudogene|tumor-supressing STF cDNA 2	20201124	-
9606	650474	TPSP2	-	-	HGNC:HGNC:14136|Ensembl:ENSG00000260284	16	16p13.3	tryptase pseudogene 2	pseudo	TPSP2	tryptase pseudogene 2	O	mastin|tryptase beta pseudogene	20201124	-
9606	650560	DDX3P3	-	DDX3YP3	HGNC:HGNC:42173	4	4q24	DEAD-box helicase 3 pseudogene 3	pseudo	DDX3P3	DEAD-box helicase 3 pseudogene 3	O	DEAD (Asp-Glu-Ala-Asp) box polypeptide 3, Y-linked pseudogene 3|DEAD (Asp-Glu-Ala-Asp) box polypeptide 3, pseudogene 3	20201124	-
9606	650623	BEND3P3	-	-	HGNC:HGNC:45016	10	10q22.3	BEN domain containing 3 pseudogene 3	pseudo	BEND3P3	BEN domain containing 3 pseudogene 3	O	-	20201124	-
9606	650655	ABCA17P	-	ABCA17	HGNC:HGNC:32972|Ensembl:ENSG00000238098	16	16p13.3	ATP binding cassette subfamily A member 17, pseudogene	pseudo	ABCA17P	ATP binding cassette subfamily A member 17, pseudogene	O	ATP-binding cassette, sub-family A (ABC1), member 17, pseudogene	20201124	-
9606	650669	GAS6-AS1	-	-	HGNC:HGNC:39826	13	13q34	GAS6 antisense RNA 1	ncRNA	GAS6-AS1	GAS6 antisense RNA 1	O	GAS6 antisense RNA 1 (non-protein coding)	20201124	-
9606	650747	IMPA1P1	-	IMPA1P	HGNC:HGNC:33956	8	8q21.13	inositol monophosphatase 1 pseudogene 1	pseudo	IMPA1P1	inositol monophosphatase 1 pseudogene 1	O	inositol(myo)-1(or 4)-monophosphatase 1 pseudogene	20201124	-
9606	650788	RPS28P9	-	RPS28_5_1524	HGNC:HGNC:36193	17	17p11.2	ribosomal protein S28 pseudogene 9	pseudo	RPS28P9	ribosomal protein S28 pseudogene 9	O	-	20201124	-
9606	650794	MIPEPP3	-	-	HGNC:HGNC:39458	13	13q12.11	mitochondrial intermediate peptidase pseudogene 3	pseudo	MIPEPP3	mitochondrial intermediate peptidase pseudogene 3	O	long intergenic non-protein coding RNA 539	20201124	-
9606	650808	RPL4P1	-	RPL4_2_1340	HGNC:HGNC:23551|Ensembl:ENSG00000240954	14	14q11.2	ribosomal protein L4 pseudogene 1	pseudo	RPL4P1	ribosomal protein L4 pseudogene 1	O	-	20201124	-
9606	650866	LOC650866	-	-	-	5	5q32	transient receptor potential cation channel subfamily C member 6 pseudogene	pseudo	-	-	-	-	20201124	-
9606	650901	RPS2P12	-	RPS2_2_35	HGNC:HGNC:36546	1	1p34.2	ribosomal protein S2 pseudogene 12	pseudo	RPS2P12	ribosomal protein S2 pseudogene 12	O	-	20201124	-
9606	650983	RCC2P1	-	-	HGNC:HGNC:37710|Ensembl:ENSG00000234385	Y	Yq11.21	regulator of chromosome condensation 2 pseudogene 1	pseudo	RCC2P1	regulator of chromosome condensation 2 pseudogene 1	O	-	20201124	-
9606	651053	DDX18P2	-	-	HGNC:HGNC:21432|Ensembl:ENSG00000259601	15	15q22.2	DEAD-box helicase 18 pseudogene 2	pseudo	DDX18P2	DEAD-box helicase 18 pseudogene 2	O	DEAD (Asp-Glu-Ala-Asp) box polypeptide 18 pseudogene 2	20201124	-
9606	651144	NACAP2	-	-	HGNC:HGNC:49489|Ensembl:ENSG00000180230	10	10q26.12	NACA pseudogene 2	pseudo	NACAP2	NACA pseudogene 2	O	nascent polypeptide associated complex alpha subunit pseudogene 2|nascent polypeptide-associated complex alpha subunit pseudogene|nascent-polypeptide-associated complex alpha polypeptide pseudogene 2	20201124	-
9606	651249	RPL34P27	-	RPL34_11_1303	HGNC:HGNC:36369|Ensembl:ENSG00000232858	13	13q12.13	ribosomal protein L34 pseudogene 27	pseudo	RPL34P27	ribosomal protein L34 pseudogene 27	O	-	20201124	-
9606	651250	LRRC37A16P	-	LRRC37C	HGNC:HGNC:43820	17	17q24.2	leucine rich repeat containing 37 member A16, pseudogene	pseudo	LRRC37A16P	leucine rich repeat containing 37 member A16, pseudogene	O	leucine rich repeat containing 37, member A3 pseudogene	20201124	-
9606	651258	GAPDHP37	-	-	HGNC:HGNC:37791	22	22q13.2	glyceraldehyde 3 phosphate dehydrogenase pseudogene 37	pseudo	GAPDHP37	glyceraldehyde 3 phosphate dehydrogenase pseudogene 37	O	glyceraldehyde-3-phosphate dehydrogenase pseudogene	20201124	-
9606	651302	ZNF192P1	-	ZNF389|ZNF389P|dJ265C24.4	HGNC:HGNC:18777|Ensembl:ENSG00000226314	6	6p22.1	zinc finger protein 192 pseudogene 1	pseudo	ZNF192P1	zinc finger protein 192 pseudogene 1	O	zinc finger protein 389, pseudogene	20201124	-
9606	651337	LOC651337	-	-	Ensembl:ENSG00000255585	9	9q34.3	uncharacterized LOC651337	ncRNA	-	-	-	-	20201124	-
9606	651430	FLJ38576	-	-	Ensembl:ENSG00000279943	4	4q35.1	uncharacterized LOC651430	ncRNA	-	-	-	-	20201124	-
9606	651452	POM121L3P	-	POM121L3|dJ831C21.3	HGNC:HGNC:16440|Ensembl:ENSG00000167390	20	20p11.21	POM121 transmembrane nucleoporin like 3, pseudogene	pseudo	POM121L3P	POM121 transmembrane nucleoporin like 3, pseudogene	O	POM121 membrane glycoprotein (rat homolog)-like 3|POM121 membrane glycoprotein-like 3, pseudogene	20201124	-
9606	651600	RPL36P16	-	RPL36_7_1657	HGNC:HGNC:37010	19	19q13.2	ribosomal protein L36 pseudogene 16	pseudo	RPL36P16	ribosomal protein L36 pseudogene 16	O	-	20201124	-
9606	651628	EEF1GP3	-	-	HGNC:HGNC:44558|Ensembl:ENSG00000226845	3	3p22.1	eukaryotic translation elongation factor 1 gamma pseudogene 3	pseudo	EEF1GP3	eukaryotic translation elongation factor 1 gamma pseudogene 3	O	-	20201124	-
9606	651644	LOC651644	-	-	Ensembl:ENSG00000248466	4	4p14	LIM zinc finger domain containing 2 pseudogene	pseudo	-	-	-	-	20201124	-
9606	651714	MUC20P1	-	-	HGNC:HGNC:51921	3	3q29	mucin 20, cell surface associated pseudogene 1	pseudo	MUC20P1	mucin 20, cell surface associated pseudogene 1	O	-	20201124	-
9606	651746	ANKRD33B	-	-	HGNC:HGNC:35240|Ensembl:ENSG00000164236	5	5p15.2	ankyrin repeat domain 33B	protein-coding	ANKRD33B	ankyrin repeat domain 33B	O	ankyrin repeat domain-containing protein 33B|Ankyrin repeat domain-containing protein LOC651746	20201124	-
9606	651815	KLF3P1	-	-	HGNC:HGNC:41518	5	5q35.1	Kruppel like factor 3 pseudogene 1	pseudo	KLF3P1	Kruppel like factor 3 pseudogene 1	O	Kruppel-like factor 3 (basic) pseudogene 1	20201124	-
9606	652070	SCFV	-	-	-	14	-	single-chain Fv fragment	other	-	-	-	immunglobulin heavy chain variable region	20200625	-
9606	652170	COX4I1P2	-	-	HGNC:HGNC:38036|Ensembl:ENSG00000228869	13	13q14.13	cytochrome c oxidase subunit 4I1 pseudogene 2	pseudo	COX4I1P2	cytochrome c oxidase subunit 4I1 pseudogene 2	O	cytochrome c oxidase subunit IV pseudogene	20201124	-
9606	652276	LOC652276	-	-	Ensembl:ENSG00000215154	16	16p13.3	potassium channel tetramerization domain containing 5 pseudogene	pseudo	-	-	-	potassium channel tetramerisation domain containing 5 pseudogene	20201124	-
9606	652411	RPSAP44	-	RPSA_16_706	HGNC:HGNC:36891|Ensembl:ENSG00000220773	6	6p12.1	ribosomal protein SA pseudogene 44	pseudo	RPSAP44	ribosomal protein SA pseudogene 44	O	-	20201124	-
9606	652423	NPM1P36	-	-	HGNC:HGNC:45215|Ensembl:ENSG00000214604	6	6p12.1	nucleophosmin 1 pseudogene 36	pseudo	NPM1P36	nucleophosmin 1 pseudogene 36	O	nucleophosmin (nucleolar phosphoprotein B23, numatrin) pseudogene|nucleophosmin 1 (nucleolar phosphoprotein B23, numatrin) pseudogene 36	20201124	-
9606	652489	SUMO2P3	-	-	HGNC:HGNC:39013	7	7p11.2	SUMO2 pseudogene 3	pseudo	SUMO2P3	SUMO2 pseudogene 3	O	SMT3 suppressor of mif two 3 homolog 2 pseudogene 3	20201124	-
9606	652549	LOC652549	-	-	Ensembl:ENSG00000235400	1	1p31.1	SNW domain containing 1 pseudogene	pseudo	-	-	-	-	20201124	-
9606	652608	LOC652608	-	-	-	X|Y	X;Y	60S ribosomal protein L6-like	pseudo	-	-	-	-	20201124	-
9606	652624	RPSAP46	-	RPSA_14_827	HGNC:HGNC:36082|Ensembl:ENSG00000213394	7	7q22.1	ribosomal protein SA pseudogene 46	pseudo	RPSAP46	ribosomal protein SA pseudogene 46	O	-	20201124	-
9606	652670	RPS3AP15	-	RPS3A_2_382	HGNC:HGNC:35781|Ensembl:ENSG00000244674	3	3p12.3	RPS3A pseudogene 15	pseudo	RPS3AP15	RPS3A pseudogene 15	O	ribosomal protein S3a pseudogene 15	20201124	-
9606	652873	IGKV2OR2-7	-	IGKV2/OR2-7|IGKV2OR27	HGNC:HGNC:5810|IMGT/GENE-DB:IGKV2/OR2-7	2	2q11.2	immunoglobulin kappa variable 2/OR2-7 (pseudogene)	pseudo	IGKV2OR2-7	immunoglobulin kappa variable 2/OR2-7 (pseudogene)	O	-	20201124	-
9606	652904	CKS1BP6	-	-	HGNC:HGNC:24608	X	Xp21.2	CDC28 protein kinase regulatory subunit 1B pseudogene 6	pseudo	CKS1BP6	CDC28 protein kinase regulatory subunit 1B pseudogene 6	O	-	20201124	-
9606	652959	BTF3P5	-	-	HGNC:HGNC:38565	2	2p16.1	basic transcription factor 3 pseudogene 5	pseudo	BTF3P5	basic transcription factor 3 pseudogene 5	O	-	20201124	-
9606	652960	BTF3P7	-	-	HGNC:HGNC:38569	6	6p25.1	basic transcription factor 3 pseudogene 7	pseudo	BTF3P7	basic transcription factor 3 pseudogene 7	O	-	20201124	-
9606	652961	BTF3P8	-	-	HGNC:HGNC:38572	X	Xq11.1	basic transcription factor 3 pseudogene 8	pseudo	BTF3P8	basic transcription factor 3 pseudogene 8	O	-	20201124	-
9606	652963	BTF3P12	-	BTF3L2|HUMBTFC	MIM:603738|HGNC:HGNC:1127	8	8q13.3	basic transcription factor 3 pseudogene 12	pseudo	BTF3P12	basic transcription factor 3 pseudogene 12	O	basic transcription factor 3, like 2|basic transcription factor 3, pseudogene|basic transcription factor 3-like 2, pseudogene|lambda h23	20201124	-
9606	652964	BTF3P3	-	-	HGNC:HGNC:31100	8	8p21.3	BTF3 pseudogene 3	pseudo	BTF3P3	BTF3 pseudogene 3	O	basic transcription factor 3 pseudogene|basic transcription factor 3, pseudogene 3	20201124	-
9606	652965	SNORA48	-	ACA48|SNORA48A	HGNC:HGNC:32641|Ensembl:ENSG00000209582	17	17p13.1	small nucleolar RNA, H/ACA box 48	snoRNA	SNORA48	small nucleolar RNA, H/ACA box 48	O	ACA48 snoRNA	20201124	-
9606	652966	SNORD10	-	mgU6-77	HGNC:HGNC:32706|Ensembl:ENSG00000238917	17	17p13.1	small nucleolar RNA, C/D box 10	snoRNA	SNORD10	small nucleolar RNA, C/D box 10	O	mgU6-77 snoRNA	20201124	-
9606	652968	CASTOR1	-	GATSL3	MIM:617034|HGNC:HGNC:34423|Ensembl:ENSG00000239282	22	22q12.2	cytosolic arginine sensor for mTORC1 subunit 1	protein-coding	CASTOR1	cytosolic arginine sensor for mTORC1 subunit 1	O	cytosolic arginine sensor for mTORC1 subunit 1|GATS protein like 3|GATS-like protein 3|cellular arginine sensor for mTORC1 protein 1	20201124	-
9606	652969	SLC6A21P	-	SLC6A21	HGNC:HGNC:31400	19	19q13.33	solute carrier family 6 member 21, pseudogene	pseudo	SLC6A21P	solute carrier family 6 member 21, pseudogene	O	solute carrier family 6 (neurotransmitter transporter), member 21 (pseudogene)|solute carrier family 6 (neutral amino acid transporter), member 15 pseudogene	20201124	-
9606	652972	LRRC37A5P	-	C9orf29	HGNC:HGNC:23369|Ensembl:ENSG00000204173	9	9q31.3	leucine rich repeat containing 37 member A5, pseudogene	pseudo	LRRC37A5P	leucine rich repeat containing 37 member A5, pseudogene	O	-	20201124	-
9606	652974	RPL17P2	-	RPL17_13_1376	HGNC:HGNC:23540|Ensembl:ENSG00000242135	14	14q23.1	ribosomal protein L17 pseudogene 2	pseudo	RPL17P2	ribosomal protein L17 pseudogene 2	O	-	20201124	-
9606	652975	RPL21P6	-	RPL21_47_1368	HGNC:HGNC:23542|Ensembl:ENSG00000239199	14	14q22.3	ribosomal protein L21 pseudogene 6	pseudo	RPL21P6	ribosomal protein L21 pseudogene 6	O	-	20201124	-
9606	652978	RPL7AP2	-	RPL7A_26_1357	HGNC:HGNC:23552	14	14q21.1	ribosomal protein L7a pseudogene 2	pseudo	RPL7AP2	ribosomal protein L7a pseudogene 2	O	-	20201124	-
9606	652980	RPS28P1	-	-	HGNC:HGNC:23561	14	14q23.2	ribosomal protein S28 pseudogene 1	pseudo	RPS28P1	ribosomal protein S28 pseudogene 1	O	-	20201124	-
9606	652983	RPL35AP2	-	RPL35A_10_973|bA571F15.2	HGNC:HGNC:19914	9	9p13.3	ribosomal protein L35a pseudogene 2	pseudo	RPL35AP2	ribosomal protein L35a pseudogene 2	O	-	20201124	-
9606	652985	RPL7AP4	-	RPL7A_27_1369	HGNC:HGNC:23554|Ensembl:ENSG00000213641	14	14q22.3	ribosomal protein L7a pseudogene 4	pseudo	RPL7AP4	ribosomal protein L7a pseudogene 4	O	-	20201124	-
9606	652991	SKOR2	-	CH18515|CORL2|FUSSEL18	MIM:617138|HGNC:HGNC:32695|Ensembl:ENSG00000215474	18	18q21.1	SKI family transcriptional corepressor 2	protein-coding	SKOR2	SKI family transcriptional corepressor 2	O	SKI family transcriptional corepressor 2|LBX1 corepressor 1-like protein|functional Smad-suppressing element on chromosome 18|functional smad suppressing element 18|fussel-18|ladybird homeobox corepressor 1-like protein	20201124	-
9606	652995	UCA1	-	CUDR|LINC00178|NCRNA00178|UCAT1|onco-lncRNA-36	MIM:617500|HGNC:HGNC:37126|Ensembl:ENSG00000214049	19	19p13.12	urothelial cancer associated 1	ncRNA	UCA1	urothelial cancer associated 1	O	cancer up-regulated drug resistant|long intergenic non-protein coding RNA 178|urothelial cancer associated 1 (non-protein coding)	20201213	-
9606	653017	TBC1D3P3	-	USP6P1	HGNC:HGNC:32408|Ensembl:ENSG00000235203	17	17p11.2	TBC1 domain family member 3 pseudogene 3	pseudo	TBC1D3P3	TBC1 domain family member 3 pseudogene 3	O	ubiquitin specific peptidase 6 pseudogene 1	20201124	-
9606	653042	REXO1L4P	-	-	HGNC:HGNC:32241	8	8q21.2	REXO1 like 4, pseudogene	pseudo	REXO1L4P	REXO1 like 4, pseudogene	O	REX1, RNA exonuclease 1 homolog-like 4, pseudogene	20201124	-
9606	653045	PTPN20CP	-	PTPN20C|bA164N7.3	HGNC:HGNC:23424	10	10q11.22	protein tyrosine phosphatase non-receptor type 20C, pseudogene	pseudo	PTPN20CP	protein tyrosine phosphatase non-receptor type 20C, pseudogene	O	-	20201124	-
9606	653061	GOLGA8S	-	-	HGNC:HGNC:44409	15	15q11.2	golgin A8 family member S	protein-coding	GOLGA8S	golgin A8 family member S	O	golgin subfamily A member 8S	20201124	-
9606	653067	XAGE1B	-	CT12.1|CT12.1C|CT12.1D|CT12.1E|CT12.1b|CTP9|GAGED2|XAGE-1|XAGE1|XAGE1C|XAGE1D|XAGE1E	MIM:300289|MIM:300744|MIM:300745|HGNC:HGNC:25400|Ensembl:ENSG00000204382	X	Xp11.22	X antigen family member 1B	protein-coding	XAGE1B	X antigen family member 1B	O	X antigen family member 1|G antigen family D member 2|X antigen family member 1E|X antigen family, member 1C|X antigen family, member 1D|cancer/testis antigen 12.1|cancer/testis antigen family 12, member 1b|cancer/testis antigen family 12, member 1c|cancer/testis antigen family 12, member 1d|cancer/testis antigen family 12, member 1e|cancer/testis associated protein|protein XAGE-1	20201124	-
9606	653071	LOC653071	-	-	-	14	-	ankyrin repeat domain 57 pseudogene	pseudo	-	-	-	sosondowah ankyrin repeat domain family member C pseudogene	20201124	-
9606	653073	GOLGA8J	-	-	HGNC:HGNC:38650|Ensembl:ENSG00000179938	15	15q13.2	golgin A8 family member J	protein-coding	GOLGA8J	golgin A8 family member J	O	golgin subfamily A member 8J|Golgin subfamily A member 8-like protein 3	20201124	-
9606	653075	GOLGA8T	-	-	HGNC:HGNC:44410|Ensembl:ENSG00000261247	15	15q13.2	golgin A8 family member T	protein-coding	GOLGA8T	golgin A8 family member T	O	golgin subfamily A member 8T	20201124	-
9606	653079	RPL21P98	-	RPL21_47_1259	HGNC:HGNC:36397|Ensembl:ENSG00000243071	12	12q21.2	ribosomal protein L21 pseudogene 98	pseudo	RPL21P98	ribosomal protein L21 pseudogene 98	O	-	20201124	-
9606	653080	GUSBP16	-	-	HGNC:HGNC:54498	5	5q13.2	GUSB pseudogene 16	pseudo	GUSBP16	GUSB pseudogene 16	O	glucuronidase beta pseudogene	20201124	-
9606	653082	ZDHHC11B	-	DHHC-11B	HGNC:HGNC:32962|Ensembl:ENSG00000206077	5	5p15.33	zinc finger DHHC-type containing 11B	protein-coding	ZDHHC11B	zinc finger DHHC-type containing 11B	O	probable palmitoyltransferase ZDHHC11B|zinc finger DHHC domain-containing protein 11B	20201213	-
9606	653108	CXADRP1	-	CAR|CXADRP	HGNC:HGNC:23770|Ensembl:ENSG00000214319	21	21q11.2	CXADR pseudogene 1	pseudo	CXADRP1	CXADR pseudogene 1	O	coxsackie virus and adenovirus receptor pseudogene 1	20201124	-
9606	653113	FAM86FP	-	-	HGNC:HGNC:42357	12	12p13.31	family with sequence similarity 86, member A pseudogene	pseudo	FAM86FP	family with sequence similarity 86 member F, pseudogene	O	-	20201124	-
9606	653115	HNRNPA3P6	-	-	HGNC:HGNC:48495	3	3p12.3	heterogeneous nuclear ribonucleoprotein A3 pseudogene 6	pseudo	HNRNPA3P6	heterogeneous nuclear ribonucleoprotein A3 pseudogene 6	O	-	20201124	-
9606	653121	ZBTB8A	-	BOZF1|ZBTB8|ZNF916A	MIM:618742|HGNC:HGNC:24172|Ensembl:ENSG00000160062	1	1p35.1	zinc finger and BTB domain containing 8A	protein-coding	ZBTB8A	zinc finger and BTB domain containing 8A	O	zinc finger and BTB domain-containing protein 8A|BTB/POZ and zinc-finger domain-containing factor|BTB/POZ and zinc-finger domains factor on chromosome 1|zinc finger and BTB domain containing 8	20201124	-
9606	653122	LSM12P1	-	LSM12P	HGNC:HGNC:32453	8	8p12	LSM12 pseudogene 1	pseudo	LSM12P1	LSM12 pseudogene 1	O	LSM12 homolog pseudogene 1	20201124	-
9606	653123	FAM74A6	-	-	HGNC:HGNC:34036|Ensembl:ENSG00000274516	9	9q12	family with sequence similarity 74 member A6	ncRNA	FAM74A6	family with sequence similarity 74 member A6	O	-	20201124	-
9606	653125	GOLGA8K	-	-	HGNC:HGNC:38652|Ensembl:ENSG00000249931	15	15q13.3	golgin A8 family member K	protein-coding	GOLGA8K	golgin A8 family member K	O	golgin subfamily A member 8K|Golgin subfamily A member 8K	20201124	-
9606	653140	FAM228A	-	C2orf84	HGNC:HGNC:34418|Ensembl:ENSG00000186453	2	2p23.3	family with sequence similarity 228 member A	protein-coding	FAM228A	family with sequence similarity 228 member A	O	protein FAM228A|UPF0638 protein C2orf84	20201124	-
9606	653145	ANXA8	-	ANX8|CH17-360D5.2	MIM:602396|HGNC:HGNC:546|Ensembl:ENSG00000265190	10	10q11.22	annexin A8	protein-coding	ANXA8	annexin A8	O	annexin A8|VAC-beta|annexin VIII|annexin-8|vascular anticoagulant-beta	20201124	-
9606	653147	RPL26P30	-	RPL26_10_1113	HGNC:HGNC:36733	11	11p15.5	ribosomal protein L26 pseudogene 30	pseudo	RPL26P30	ribosomal protein L26 pseudogene 30	O	-	20201124	-
9606	653149	NBPF6	-	-	MIM:613996|HGNC:HGNC:31988|Ensembl:ENSG00000186086	1	1p13.3	NBPF member 6	protein-coding	NBPF6	NBPF member 6	O	neuroblastoma breakpoint family member 6	20201124	-
9606	653155	PRPF4BP1	-	-	HGNC:HGNC:55055	X	Xq23	PRPF4B pseudogene 1	pseudo	PRPF4BP1	PRPF4B pseudogene 1	O	pre-mRNA processing factor 4B pseudogene	20201124	-
9606	653156	RPL21P53	-	RPL21_19_517	HGNC:HGNC:36574|Ensembl:ENSG00000244021	4	4q28.1	ribosomal protein L21 pseudogene 53	pseudo	RPL21P53	ribosomal protein L21 pseudogene 53	O	-	20201124	-
9606	653160	GPR199P	-	-	HGNC:HGNC:55170|Ensembl:ENSG00000241014	1	1p34.3	G protein-coupled receptor 199, pseudogene	ncRNA	GPR199P	G protein-coupled receptor 199, pseudogene	O	-	20201124	-
9606	653162	RPSAP9	-	LAMR1P9|RPSA_20_986	HGNC:HGNC:31463	9	9q21.13	ribosomal protein SA pseudogene 9	pseudo	RPSAP9	ribosomal protein SA pseudogene 9	O	laminin receptor 1 pseudogene 9	20201124	-
9606	653163	LCN1P2	-	LCN1L2|bA244N20.11	HGNC:HGNC:23680	9	9q34.2	lipocalin 1 pseudogene 2	pseudo	LCN1P2	lipocalin 1 pseudogene 2	O	lipocalin 1-like 2	20201124	-
9606	653166	OR1D4	-	OR17-30	HGNC:HGNC:8185|Ensembl:ENSG00000255095	17	17p13.3	olfactory receptor family 1 subfamily D member 4	protein-coding	OR1D4	olfactory receptor family 1 subfamily D member 4	O	olfactory receptor 1D4|olfactory receptor 17-30|olfactory receptor OR17-1|olfactory receptor pseudogene|olfactory receptor, family 1, subfamily D, member 4 pseudogene	20201124	-
9606	653174	TSPY6P	-	TSPYP6	HGNC:HGNC:34039|Ensembl:ENSG00000270073	Y	Yp11.2	testis specific protein Y-linked 6, pseudogene	pseudo	TSPY6P	testis specific protein Y-linked 6, pseudogene	O	testis specific protein, Y-linked pseudogene 6	20201209	-
9606	653175	HAUS6P1	-	-	HGNC:HGNC:43764|Ensembl:ENSG00000227344	7	7p12.1	HAUS augmin like complex subunit 6 pseudogene 1	pseudo	HAUS6P1	HAUS augmin like complex subunit 6 pseudogene 1	O	-	20201124	-
9606	653188	GUSBP3	-	GUSBP1|SMA3	HGNC:HGNC:37301|Ensembl:ENSG00000253203	5	5q13.2	GUSB pseudogene 3	pseudo	GUSBP3	GUSB pseudogene 3	O	Putative inactive beta-glucuronidase-like protein SMA3|glucuronidase, beta pseudogene 3	20201124	-
9606	653189	BTF3L4P2	-	BTF3L4P	HGNC:HGNC:39646	2	2q24.2	basic transcription factor 3 like 4 pseudogene 2	pseudo	BTF3L4P2	basic transcription factor 3 like 4 pseudogene 2	O	-	20201124	-
9606	653190	ABCC6P1	-	-	HGNC:HGNC:33352|Ensembl:ENSG00000256340	16	16p12.3	ATP binding cassette subfamily C member 6 pseudogene 1	pseudo	ABCC6P1	ATP binding cassette subfamily C member 6 pseudogene 1	O	ATP binding cassette subfamily C member 6 pseudogene 1 (functional)|ATP-binding cassette, sub-family C, member 6 pseudogene 1 (functional)	20201124	-
9606	653192	TRIM43B	-	-	HGNC:HGNC:37146|Ensembl:ENSG00000144010	2	2q11.1	tripartite motif containing 43B	protein-coding	TRIM43B	tripartite motif containing 43B	O	tripartite motif-containing protein 43B|tripartite motif-containing protein 43-like protein 1	20201124	-
9606	653194	KHDC1P1	-	-	HGNC:HGNC:43757	6	6q13	KH domain containing 1 pseudogene 1	pseudo	KHDC1P1	KH domain containing 1 pseudogene 1	O	KH homology domain containing 1 pseudogene 1	20201124	-
9606	653199	TCAF1P1	-	FAM115B	HGNC:HGNC:33604|Ensembl:ENSG00000223459	7	7q35	TRPM8 channel associated factor 1 pseudogene 1	pseudo	TCAF1P1	TRPM8 channel associated factor 1 pseudogene 1	O	family with sequence similarity 115, member A pseudogene|family with sequence similarity 115, member B (pseudogene)	20201124	-
9606	653203	FAM230A	-	DGCR15	HGNC:HGNC:45045|Ensembl:ENSG00000277870	22	22q11.21	family with sequence similarity 230 member A	ncRNA	FAM230A	family with sequence similarity 230 member A	O	-	20201124	-
9606	653214	PPIAP22	-	PPIA3L|PPIAL3	HGNC:HGNC:17236	21	21q21.1	peptidylprolyl isomerase A pseudogene 22	pseudo	PPIAP22	peptidylprolyl isomerase A pseudogene 22	O	peptidylprolyl isomerase A (cyclophilin A) pseudogene 22|peptidylprolyl isomerase A (cyclophilin A)-like 3	20201124	-
9606	653220	XAGE1A	-	CT12.1|CT12.1A|CT12.1B|CTP9|GAGED2|XAGE-1|XAGE1|XAGE1B	MIM:300742|MIM:300743|HGNC:HGNC:4111|Ensembl:ENSG00000204379	X	Xp11.22	X antigen family member 1A	protein-coding	XAGE1A	X antigen family member 1A	O	X antigen family member 1|G antigen family D member 2|G antigen, family D, 2|X antigen family member 1B|cancer/testis antigen 12.1|cancer/testis antigen family 12, member 1a|cancer/testis antigen family 12, member 1b|cancer/testis associated protein|protein XAGE-1	20201124	-
9606	653226	SRP9P1	-	SRP9|SRP9L1	HGNC:HGNC:23402	10	10q23.32	signal recognition particle 9 pseudogene 1	pseudo	SRP9P1	signal recognition particle 9 pseudogene 1	O	Signal recognition particle 9 kDa protein|hCG1781062|signal recognition particle 9-like 1	20201124	-
9606	653232	RPL15P3	-	RPL15_3_658|bA511S14.1	HGNC:HGNC:21538|Ensembl:ENSG00000212802	6	6p24.1	ribosomal protein L15 pseudogene 3	pseudo	RPL15P3	ribosomal protein L15 pseudogene 3	O	-	20201124	-
9606	653234	AGAP10P	-	AGAP10|CTGLF10P|CTGLF7|bA144G6.2|bA358L16.1	HGNC:HGNC:23659	10	10q11.22	ArfGAP with GTPase domain, ankyrin repeat and PH domain 10, pseudogene	pseudo	AGAP10P	ArfGAP with GTPase domain, ankyrin repeat and PH domain 10, pseudogene	O	centaurin, gamma-like family, member 10 pseudogene|centaurin, gamma-like family, member 7	20201124	-
9606	653236	RPL23AP49	-	RPL23A_12_383	HGNC:HGNC:35689|Ensembl:ENSG00000243422	3	3p12.3	ribosomal protein L23a pseudogene 49	pseudo	RPL23AP49	ribosomal protein L23a pseudogene 49	O	-	20201124	-
9606	653238	GTF2H2B	-	-	HGNC:HGNC:31393	5	5q13.2	general transcription factor IIH subunit 2B (pseudogene)	pseudo	GTF2H2B	general transcription factor IIH subunit 2B (pseudogene)	O	general transcription factor IIH, polypeptide 2B (pseudogene)	20201124	-
9606	653240	KRTAP4-11	-	KAP4.11|KAP4.14|KRTAP4-14|KRTAP4.14	HGNC:HGNC:18911|Ensembl:ENSG00000212721	17	17q21.2	keratin associated protein 4-11	protein-coding	KRTAP4-11	keratin associated protein 4-11	O	keratin-associated protein 4-11|keratin-associated protein 4-14|keratin-associated protein 4.11|keratin-associated protein 4.14|ultrahigh sulfur keratin-associated protein 4.14	20201124	-
9606	653247	PRB2	-	IB-9|PRPPRB1|Ps|cP7	MIM:168810|HGNC:HGNC:9338|Ensembl:ENSG00000121335	12	12p13.2	proline rich protein BstNI subfamily 2	protein-coding	PRB2	proline rich protein BstNI subfamily 2	O	basic salivary proline-rich protein 2|Basic proline-rich peptide P-E|con1 glycoprotein|proline-rich protein BstNI, subfamily-2 (parotid size variant)|salivary proline-rich protein 2	20201124	-
9606	653259	AGAP14P	-	AGAP14|CTGLF11P|bA145E20.1	HGNC:HGNC:23660	10	10q11.22	ArfGAP with GTPase domain, ankyrin repeat and PH domain 14, pseudogene	pseudo	AGAP14P	ArfGAP with GTPase domain, ankyrin repeat and PH domain 14, pseudogene	O	Putative centaurin-gamma-like family member 11P|centaurin, gamma-like family, member 11 pseudogene	20201124	-
9606	653268	AGAP7P	-	AGAP-7|AGAP7|CTGLF4|bA109G10.1	HGNC:HGNC:23465	10	10q11.22	ArfGAP with GTPase domain, ankyrin repeat and PH domain 7, pseudogene	pseudo	AGAP7P	ArfGAP with GTPase domain, ankyrin repeat and PH domain 7, pseudogene	O	arf-GAP with GTPase, ANK repeat and PH domain-containing protein 7 pseudogene|centaurin, gamma-like family, member 4|putative Arf-GAP with GTPase, ANK repeat and PH domain-containing protein 7	20201124	-
9606	653269	POTEI	-	POTE2beta	HGNC:HGNC:37093|Ensembl:ENSG00000196834	2	2q21.1	POTE ankyrin domain family member I	protein-coding	POTEI	POTE ankyrin domain family member I	O	POTE ankyrin domain family member I	20201124	-
9606	653275	CFC1B	-	-	HGNC:HGNC:33983|Ensembl:ENSG00000152093	2	2q21.1	cripto, FRL-1, cryptic family 1B	protein-coding	CFC1B	cripto, FRL-1, cryptic family 1B	O	cryptic family protein 1B	20201124	-
9606	653282	CT47A7	-	CT47.7	MIM:300786|HGNC:HGNC:33288|Ensembl:ENSG00000228517	X	Xq24	cancer/testis antigen family 47 member A7	protein-coding	CT47A7	cancer/testis antigen family 47 member A7	O	cancer/testis antigen 47A|cancer/testis CT47 family, member 7	20201124	-
9606	653288	TSPY7P	-	TSPYP7	HGNC:HGNC:34040|Ensembl:ENSG00000188656	Y	Yp11.2	testis specific protein Y-linked 7, pseudogene	pseudo	TSPY7P	testis specific protein Y-linked 7, pseudogene	O	testis specific protein, Y-linked pseudogene 7	20201124	-
9606	653303	LOC653303	-	-	-	11	11q23.3	proprotein convertase subtilisin/kexin type 7 pseudogene	pseudo	-	-	-	-	20201124	-
9606	653308	ASAH2B	-	ASAH2C|ASAH2L|bA449O16.3|bA98I6.3	HGNC:HGNC:23456|Ensembl:ENSG00000204147	10	10q11.23	N-acylsphingosine amidohydrolase 2B	protein-coding	ASAH2B	N-acylsphingosine amidohydrolase 2B	O	putative inactive neutral ceramidase B|ASAH2-like protein|N-acylsphingosine amidohydrolase (non-lysosomal ceramidase) 2B|putative inactive N-acylsphingosine amidohydrolase 2B|putative inactive non-lysosomal ceramidase B	20201124	-
9606	653314	RPL19P9	-	RPL19_7_643	HGNC:HGNC:35918|Ensembl:ENSG00000218227	5	5q35.3	ribosomal protein L19 pseudogene 9	pseudo	RPL19P9	ribosomal protein L19 pseudogene 9	O	-	20201124	-
9606	653316	FAM153CP	-	FAM153C|NY-REN-7-like	HGNC:HGNC:33936|Ensembl:ENSG00000204677	5	5q35.3	protein FAM153C	pseudo	FAM153CP	family with sequence similarity 153 member C, pseudogene	O	family with sequence similarity 153, member C	20201124	-
9606	653319	KIAA0895L	-	-	HGNC:HGNC:34408|Ensembl:ENSG00000196123	16	16q22.1	KIAA0895 like	protein-coding	KIAA0895L	KIAA0895 like	O	uncharacterized protein KIAA0895-like	20201124	-
9606	653333	FAM86B2	-	-	MIM:616123|HGNC:HGNC:32222|Ensembl:ENSG00000145002	8	8p23.1	family with sequence similarity 86 member B2	protein-coding	FAM86B2	family with sequence similarity 86 member B2	O	putative protein N-methyltransferase FAM86B2|protein FAM86B2	20201124	-
9606	653354	ARMCX7P	-	ARMCX6-ps|GASP10ps	HGNC:HGNC:49917	X	Xq22.1	armadillo repeat containing X-linked 7, pseudogene	pseudo	ARMCX7P	armadillo repeat containing X-linked 7, pseudogene	O	armadillo repeat containing, X-linked 6 pseudogene	20201124	-
9606	653361	NCF1	-	CGD1|NCF1A|NOXO2|SH3PXD1A|p47phox	MIM:608512|HGNC:HGNC:7660|Ensembl:ENSG00000158517	7	7q11.23	neutrophil cytosolic factor 1	protein-coding	NCF1	neutrophil cytosolic factor 1	O	neutrophil cytosol factor 1|47 kDa autosomal chronic granulomatous disease protein|47 kDa neutrophil oxidase factor|NADPH oxidase organizer 2|NCF-1|NCF-47K|SH3 and PX domain-containing protein 1A|neutrophil NADPH oxidase factor 1|neutrophil cytosolic factor 1, (chronic granulomatous disease, autosomal 1)|nox organizer 2|nox-organizing protein 2|p47-phox	20201124	-
9606	653363	TEX28P2	-	CXorf2B|pTEX	HGNC:HGNC:33357|Ensembl:ENSG00000277008	X	Xq28	testis expressed 28 pseudogene 2	pseudo	TEX28P2	testis expressed 28 pseudogene 2	O	-	20201124	-
9606	653364	HSPB1P2	-	HSPBL3	HGNC:HGNC:5252	X	Xp11.23	heat shock protein family B (small) member 1 pseudogene 2	pseudo	HSPB1P2	heat shock protein family B (small) member 1 pseudogene 2	O	heat shock 27kDa protein 1 pseudogene 2|heat shock 27kDa protein-like 3 pseudogene	20201124	-
9606	653381	SORD2P	-	SORD2	HGNC:HGNC:49919|Ensembl:ENSG00000259479	15	15q21.1	sorbitol dehydrogenase 2, pseudogene	pseudo	SORD2P	sorbitol dehydrogenase 2, pseudogene	O	SORD pseudogene	20201124	-
9606	653390	RRN3P2	-	-	HGNC:HGNC:37619|Ensembl:ENSG00000103472	16	16p11.2	RRN3 pseudogene 2	pseudo	RRN3P2	RRN3 pseudogene 2	O	RNA polymerase I transcription factor homolog pseudogene 2|RRN3 RNA polymerase I transcription factor homolog pseudogene|RRN3 homolog, RNA polymerase I transcription factor pseudogene 2|RRN3-like protein 1	20201124	-
9606	653399	GSTTP2	-	-	HGNC:HGNC:33606	22	22q11.23	glutathione S-transferase theta pseudogene 2	pseudo	GSTTP2	glutathione S-transferase theta pseudogene 2	O	-	20201124	-
9606	653404	FOXD4L6	-	-	HGNC:HGNC:31986|Ensembl:ENSG00000273514	9	9p11.2	forkhead box D4 like 6	protein-coding	FOXD4L6	forkhead box D4 like 6	O	forkhead box protein D4-like 6|FOXD4-like 6	20201213	-
9606	653406	NAIPP4	-	-	HGNC:HGNC:54494	5	5q13.2	NAIP pseudogene 4	pseudo	NAIPP4	NAIP pseudogene 4	O	NLR family apoptosis inhibitory protein pseudogene	20201124	-
9606	653423	SPAG11A	-	EDDM2A|HE2	HGNC:HGNC:33342|Ensembl:ENSG00000178287	8	8p23.1	sperm associated antigen 11A	protein-coding	SPAG11A	sperm associated antigen 11A	O	sperm-associated antigen 11A|epididymal protein 2A|human epididymis-specific protein 2|sperm antigen HE2	20201124	-
9606	653427	FOXD4L5	-	bA15J10.2	HGNC:HGNC:18522|Ensembl:ENSG00000204779	9	9q21.11	forkhead box D4 like 5	protein-coding	FOXD4L5	forkhead box D4 like 5	O	forkhead box protein D4-like 5|FOXD4-like 5	20201213	-
9606	653435	GUSBP6	-	-	HGNC:HGNC:42320	7	7q11.21	GUSB pseudogene 6	pseudo	GUSBP6	GUSB pseudogene 6	O	glucuronidase, beta pseudogene 6	20201124	-
9606	653436	ANKRD20A7P	-	-	HGNC:HGNC:31980	9	9p11.1	ankyrin repeat domain 20 family member A7, pseudogene	pseudo	ANKRD20A7P	ankyrin repeat domain 20 family member A7, pseudogene	O	ankyrin repeat domain 20 family, member A2 pseudogene	20201124	-
9606	653437	AQP12B	-	INSSA3	HGNC:HGNC:6096|Ensembl:ENSG00000185176	2	2q37.3	aquaporin 12B	protein-coding	AQP12B	aquaporin 12B	O	aquaporin-12B|AQP-12B|insulin synthesis associated 3	20201124	-
9606	653440	WASH6P	-	CXYorf1|FAM39A|WASH	HGNC:HGNC:31685|Ensembl:ENSG00000182484	X|Y	Xq28 and Yq12	WASP family homolog 6, pseudogene	pseudo	WASH6P	WASP family homolog 6, pseudogene	O	WAS protein family homolog 6, pseudogene|actin nucleation promoting factor|family with sequence similarity 39, member A	20201124	-
9606	653441	PHC1P1	-	PHC1B	HGNC:HGNC:34502	12	12q13.2	polyhomeotic homolog 1 pseudogene 1	pseudo	PHC1P1	polyhomeotic homolog 1 pseudogene 1	O	polyhomeotic homolog 1B	20201124	-
9606	653447	HNRNPCP2	-	-	HGNC:HGNC:48814	2	2q32.2	heterogeneous nuclear ribonucleoprotein C pseudogene 2	pseudo	HNRNPCP2	heterogeneous nuclear ribonucleoprotein C pseudogene 2	O	heterogeneous nuclear ribonucleoprotein C (C1/C2) pseudogene	20201124	-
9606	653453	FGF7P5	-	-	HGNC:HGNC:33588	9	9p11.1	fibroblast growth factor 7 pseudogene 5	pseudo	FGF7P5	fibroblast growth factor 7 pseudogene 5	O	-	20201124	-
9606	653458	BMS1P9	-	-	HGNC:HGNC:49155|Ensembl:ENSG00000198312	9	9q13	BMS1 pseudogene 9	pseudo	BMS1P9	BMS1 pseudogene 9	O	BMS1 homolog, ribosome assembly protein pseudogene|BMS1, ribosome biogenesis factor pseudogene 9	20201124	-
9606	653464	SRGAP2C	-	SRGAP2P1	MIM:614704|HGNC:HGNC:30584|Ensembl:ENSG00000171943	1	1p11.2	SLIT-ROBO Rho GTPase activating protein 2C	protein-coding	SRGAP2C	SLIT-ROBO Rho GTPase activating protein 2C	O	SLIT-ROBO Rho GTPase-activating protein 2C|SLIT-ROBO Rho GTPase activating protein 2 pseudogene 1	20201213	-
9606	653479	MRPL45P2	-	-	HGNC:HGNC:29716	17	17q21.32	mitochondrial ribosomal protein L45 pseudogene 2	pseudo	MRPL45P2	mitochondrial ribosomal protein L45 pseudogene 2	O	-	20201124	-
9606	653483	AFDN-DT	-	AFDN-AS1|C6orf124|HGC6.4|MLLT4-AS1|dJ431P23.3	HGNC:HGNC:21236	6	6q27	AFDN divergent transcript	ncRNA	AFDN-DT	AFDN divergent transcript	O	AFDN antisense RNA 1 (head to head)|MLLT4 antisense RNA 1 (head to head)|MLLT4 antisense RNA 1 (non-protein coding)	20201124	-
9606	653486	SCGB1C2	-	SCGB1C1	HGNC:HGNC:51242|Ensembl:ENSG00000268320	17	17p13.3	secretoglobin family 1C member 2	protein-coding	SCGB1C2	secretoglobin family 1C member 2	O	secretoglobin family 1C member 2|Secretoglobin RYD5|Secretoglobin family 1C member 1|secretoglobin, family 1C, member 1-like	20201124	-
9606	653489	RGPD3	-	RGP3	MIM:612706|HGNC:HGNC:32416|Ensembl:ENSG00000153165	2	2q12.2	RANBP2 like and GRIP domain containing 3	protein-coding	RGPD3	RANBP2 like and GRIP domain containing 3	O	ranBP2-like and GRIP domain-containing protein 3	20201213	-
9606	653492	PSG10P	-	PSG10|PSG12	MIM:176399|HGNC:HGNC:9515	19	19q13.2	pregnancy specific beta-1-glycoprotein 10, pseudogene	pseudo	PSG10P	pregnancy specific beta-1-glycoprotein 10, pseudogene	O	pregnancy specific beta-1-glycoprotein 1 pseudogene|pregnancy specific beta-1-glycoprotein 12|pregnancy specific beta-1-glycoprotein 120|pregnancy-specific beta-1 glycoprotein	20201124	-
9606	653499	LGALS7B	-	GAL7|Gal-7|HKL-14|LGALS7|PI7	MIM:617139|HGNC:HGNC:34447|Ensembl:ENSG00000178934	19	19q13.2	galectin 7B	protein-coding	LGALS7B	galectin 7B	O	galectin-7|keratinocyte lectin 14|lectin galactoside-binding soluble 7|lectin, galactoside-binding, soluble, 7B|p53-induced gene 1 protein|p53-induced protein 1	20201124	-
9606	653503	LOC653503	-	-	-	11	11p15.4	G protein subunit gamma 10 pseudogene	pseudo	-	-	-	GNG10 pseudogene|guanine nucleotide binding protein (G protein), gamma 10 pseudogene	20201124	-
9606	653505	PPIAL4A	-	COAS-2|COAS2|PPIAL4|PPIAL4B	HGNC:HGNC:24369|Ensembl:ENSG00000263353	1	1p11.2	peptidylprolyl isomerase A like 4A	protein-coding	PPIAL4A	peptidylprolyl isomerase A like 4A	O	peptidyl-prolyl cis-trans isomerase A-like 4A|PPIase A-like 4B|PPIase A-like 4G|chromosome 1-amplified sequence 2|chromosome one-amplified sequence 2|cyclophilin homolog overexpressed in liver cancer|cyclophilin-LC (COAS2)|peptidyl-prolyl cis-trans isomerase A-like 4A/B/C|peptidylprolyl cis-trans isomerase A-like 4B|peptidylprolyl isomerase A (cyclophilin A)-like 4A|peptidylprolyl isomerase A (cyclophilin A)-like 4B	20201124	-
9606	653509	SFTPA1	-	COLEC4|PSAP|PSP-A|PSPA|SFTP1|SFTPA1B|SP-A|SP-A1|SP-A1 beta|SP-A1 delta|SP-A1 epsilon|SP-A1 gamma|SPA|SPA1	MIM:178630|HGNC:HGNC:10798|Ensembl:ENSG00000122852	10	10q22.3	surfactant protein A1	protein-coding	SFTPA1	surfactant protein A1	O	pulmonary surfactant-associated protein A1|35 kDa pulmonary surfactant-associated protein|alveolar proteinosis protein|collectin-4|surfactant protein A1B|surfactant, pulmonary-associated protein A1A|surfactant, pulmonary-associated protein A1B	20201129	-
9606	653510	CBWD4P	-	-	HGNC:HGNC:18520	9	9q21.11	COBW domain containing 4, pseudogene	pseudo	CBWD4P	COBW domain containing 4, pseudogene	O	COBW domain containing 1 pseudogene	20201124	-
9606	653513	LOC653513	-	-	-	1	1q21.2	phosphodiesterase 4D interacting protein-like	pseudo	-	-	-	-	20201124	-
9606	653519	GPR89A	-	GPHR|GPR89|GPR89B|SH120|UNQ192	MIM:612821|HGNC:HGNC:31984|Ensembl:ENSG00000117262	1	1q21.1	G protein-coupled receptor 89A	protein-coding	GPR89A	G protein-coupled receptor 89A	O	Golgi pH regulator A|protein GPR89|putative MAPK-activating protein PM01|putative NF-kappa-B-activating protein 90	20201124	-
9606	653543	DUX4L7	-	-	HGNC:HGNC:37266|Ensembl:ENSG00000281652	4	4q35.2	double homeobox 4 like 7 (pseudogene)	pseudo	DUX4L7	double homeobox 4 like 7 (pseudogene)	O	double homeobox protein 4-like protein 7	20201124	-
9606	653544	DUX4L6	-	-	HGNC:HGNC:37265|Ensembl:ENSG00000281058	4	4q35.2	double homeobox 4 like 6 (pseudogene)	pseudo	DUX4L6	double homeobox 4 like 6 (pseudogene)	O	double homeobox protein 4-like protein 6	20201124	-
9606	653545	DUX4L5	-	-	HGNC:HGNC:38689|Ensembl:ENSG00000280799	4	4q35.2	double homeobox 4 like 5 (pseudogene)	pseudo	DUX4L5	double homeobox 4 like 5 (pseudogene)	O	double homeobox protein 4-like protein 5	20201124	-
9606	653548	DUX4L3	-	-	HGNC:HGNC:38688|Ensembl:ENSG00000281627	4	4q35.2	double homeobox 4 like 3 (pseudogene)	pseudo	DUX4L3	double homeobox 4 like 3 (pseudogene)	O	double homeobox protein 4-like protein 3	20201124	-
9606	653550	TP53TG3C	-	TP53TG3|TP53TG3E|TP53TG3F	HGNC:HGNC:42962|Ensembl:ENSG00000205457	16	16p11.2	TP53 target 3C	protein-coding	TP53TG3C	TP53 target 3C	O	TP53-target gene 3 protein|TP53-inducible gene 3 protein	20201124	-
9606	653553	HSPB1P1	-	HSPBL2	HGNC:HGNC:5251	9	9q21.13	heat shock protein family B (small) member 1 pseudogene 1	pseudo	HSPB1P1	heat shock protein family B (small) member 1 pseudogene 1	O	heat shock 27kD protein-like 2|heat shock 27kDa protein 1 pseudogene 1|heat shock 27kDa protein-like 2 pseudogene	20201124	-
9606	653557	BMS1P8	-	-	HGNC:HGNC:49152	16	16p11.2	BMS1 pseudogene 8	pseudo	BMS1P8	BMS1 pseudogene 8	O	BMS1 homolog, ribosome assembly protein pseudogene|BMS1, ribosome biogenesis factor pseudogene 8	20201124	-
9606	653562	SLC6A10PB	-	-	-	16	16p11.2	solute carrier family 6 member 8 pseudogene	pseudo	-	-	-	sodium- and chloride-dependent creatine transporter 1-like|solute carrier family 6 (neurotransmitter transporter, creatine), member 8 pseudogene	20201124	-
9606	653566	SPCS2P4	-	-	HGNC:HGNC:45237	1	1p35.3	signal peptidase complex subunit 2 pseudogene 4	pseudo	SPCS2P4	signal peptidase complex subunit 2 pseudogene 4	O	signal peptidase complex subunit 2 homolog pseudogene 4	20201124	-
9606	653567	TMEM236	-	FAM23A|FAM23B|bA162I21.2|bA16O1.2	HGNC:HGNC:23473|Ensembl:ENSG00000148483	10	10p12.33	transmembrane protein 236	protein-coding	TMEM236	transmembrane protein 236	O	transmembrane protein 236|family with sequence similarity 23, member A|family with sequence similarity 23, member B	20201124	-
9606	653579	CD177P1	-	CD177P	HGNC:HGNC:34508	19	19q13.31	CD177 molecule pseudogene 1	pseudo	CD177P1	CD177 molecule pseudogene 1	O	CD177 pseudogene	20201124	-
9606	653583	PHLDB3	-	-	HGNC:HGNC:30499|Ensembl:ENSG00000176531	19	19q13.31	pleckstrin homology like domain family B member 3	protein-coding	PHLDB3	pleckstrin homology like domain family B member 3	O	pleckstrin homology-like domain family B member 3	20201124	-
9606	653588	SSBL2P	-	-	HGNC:HGNC:54972	X	Xq11.1	SSB like 2, pseudogene	pseudo	SSBL2P	SSB like 2, pseudogene	O	Sjogren syndrome antigen B (autoantigen La) pseudogene|small RNA binding exonuclease protection factor La pseudogene	20201124	-
9606	653590	GGTLC5P	-	GGT	HGNC:HGNC:33427|Ensembl:ENSG00000276160	22	22q11.21	gamma-glutamyltransferase light chain 5 pseudogene	pseudo	GGTLC5P	gamma-glutamyltransferase light chain 5 pseudogene	O	-	20201124	-
9606	653598	PPIAL4C	-	COAS-2	HGNC:HGNC:33995|Ensembl:ENSG00000263464	1	1q21.2	peptidylprolyl isomerase A like 4C	protein-coding	PPIAL4C	peptidylprolyl isomerase A like 4C	O	peptidyl-prolyl cis-trans isomerase A-like 4A/B/C|PPIase A-like 4A|PPIase A-like 4C|chromosome 1-amplified sequence 2|chromosome one-amplified sequence 2|cyclophilin homolog overexpressed in liver cancer|peptidylprolyl isomerase A (cyclophilin A)-like 4C	20201124	-
9606	653604	H3C13	-	H3C14|H3C15|HIST2H3D	HGNC:HGNC:25311|Ensembl:ENSG00000183598	1	1q21.2	H3 clustered histone 13	protein-coding	H3C13	H3 clustered histone 13	O	histone H3.2|H3-clustered histone 14|H3-clustered histone 15|histone 2, H3d|histone cluster 2 H3 family member d|histone cluster 2, H3d	20201124	-
9606	653606	PRAMEF22	-	PRAMEF3L	HGNC:HGNC:34393	1	1p36.21	PRAME family member 22	protein-coding	PRAMEF22	PRAME family member 22	O	PRAME family member 22	20201124	-
9606	653619	PRAMEF15	-	-	HGNC:HGNC:26764|Ensembl:ENSG00000204501	1	1p36.21	PRAME family member 15	protein-coding	PRAMEF15	PRAME family member 15	O	PRAME family member 9/15	20201124	-
9606	653631	LOC653631	-	-	-	1	1p31.1	axin interactor, dorsalization associated pseudogene	pseudo	-	-	-	-	20201124	-
9606	653635	WASH7P	-	FAM39F|WASH5P	HGNC:HGNC:38034	1	1p36.33	WASP family homolog 7, pseudogene	pseudo	WASH7P	WASP family homolog 7, pseudogene	O	WAS protein family homolog 5 pseudogene|WAS protein family homolog 7, pseudogene|family with sequence similarity 39, member F	20201124	-
9606	653639	LYPLA2P1	-	APT|LYPLA2L|dJ570F3.6	HGNC:HGNC:21069	6	6p21.32	LYPLA2 pseudogene 1	pseudo	LYPLA2P1	LYPLA2 pseudogene 1	O	lysophospholipase 2 like|lysophospholipase II pseudogene 1	20201206	-
9606	653641	GOLGA6C	-	-	HGNC:HGNC:32206|Ensembl:ENSG00000167195	15	15q24.2	golgin A6 family member C	protein-coding	GOLGA6C	golgin A6 family member C	O	golgin subfamily A member 6C|Golgin subfamily A member 6C|golgi autoantigen, golgin subfamily a, 6C|putative golgin subfamily A member 6C	20201124	-
9606	653643	GOLGA6D	-	-	HGNC:HGNC:32204|Ensembl:ENSG00000140478	15	15q24.2	golgin A6 family member D	protein-coding	GOLGA6D	golgin A6 family member D	O	golgin subfamily A member 6D|golgi autoantigen, golgin subfamily a, 6D|putative golgin subfamily A member 6D	20201124	-
9606	653645	TBC1D3P1-DHX40P1	-	DHX40P|DHX40P1|TBC1D3P1	HGNC:HGNC:42362|Ensembl:ENSG00000267104	17	17q23.1	TBC1D3P1-DHX40P1 readthrough, transcribed pseudogene	pseudo	TBC1D3P1-DHX40P1	TBC1D3P1-DHX40P1 readthrough, transcribed pseudogene	O	TBC1 domain family, member 3 pseudogene 1|TBC1D3-DHX40 pseudogene|TBC1D3P1-DHX40P1 readthrough (non-protein coding)	20201124	-
9606	653650	PDPK2P	-	-	HGNC:HGNC:49897|Ensembl:ENSG00000205918	16	16p13.3	3-phosphoinositide dependent protein kinase 2, pseudogene	pseudo	PDPK2P	3-phosphoinositide dependent protein kinase 2, pseudogene	O	3-phosphoinositide dependent protein kinase-1 pseudogene	20201124	-
9606	653653	LOC653653	-	-	Ensembl:ENSG00000280852	17	17q23.1	adaptor related protein complex 1 sigma 2 subunit pseudogene	pseudo	-	-	-	-	20201124	-
9606	653656	MBD3L4	-	-	HGNC:HGNC:37206|Ensembl:ENSG00000205718	19	19p13.2	methyl-CpG binding domain protein 3 like 4	protein-coding	MBD3L4	methyl-CpG binding domain protein 3 like 4	O	putative methyl-CpG-binding domain protein 3-like 4|MBD3-like 4|MBD3-like protein 4|Putative methyl-CpG-binding domain protein 3-like 4	20201124	-
9606	653657	MBD3L3	-	-	HGNC:HGNC:37205|Ensembl:ENSG00000182315	19	19p13.2	methyl-CpG binding domain protein 3 like 3	protein-coding	MBD3L3	methyl-CpG binding domain protein 3 like 3	O	putative methyl-CpG-binding domain protein 3-like 3|MBD3-like 3|MBD3-like protein 3	20201124	-
9606	653658	RPS23P8	-	RPS23_5_1783	HGNC:HGNC:35982|Ensembl:ENSG00000230629	X	Xq13.1	ribosomal protein S23 pseudogene 8	pseudo	RPS23P8	ribosomal protein S23 pseudogene 8	O	-	20201124	-
9606	653659	TMEM183B	-	C1ORF37DUP|C1orf37-DUP	MIM:611365|HGNC:HGNC:33205|Ensembl:ENSG00000224831	3	3q25.1	transmembrane protein 183B	pseudo	TMEM183B	transmembrane protein 183B	O	-	20201209	-
9606	653665	RPL21P93	-	RPL21_36_1027	HGNC:HGNC:35646|Ensembl:ENSG00000229605	10	10p12.1	ribosomal protein L21 pseudogene 93	pseudo	RPL21P93	ribosomal protein L21 pseudogene 93	O	-	20201124	-
9606	653677	SEC1P	-	SEC1	HGNC:HGNC:44149|Ensembl:ENSG00000232871	19	19q13.33	secretory blood group 1, pseudogene	pseudo	SEC1P	secretory blood group 1, pseudogene	O	alpha(1,2) fucosyltransferase pseudogene	20201124	-
9606	653687	FAM226B	-	CXorf50B|LINC00246B|NCRNA00246B	HGNC:HGNC:31964	X	Xq13.1	family with sequence similarity 226 member B	ncRNA	FAM226B	family with sequence similarity 226 member B	O	family with sequence similarity 226 member B (non-protein coding)|hCG1731871|long intergenic non-protein coding RNA 246B|non-protein coding RNA 246B	20201124	-
9606	653689	GSTT2B	-	GSTT2P	HGNC:HGNC:33437|Ensembl:ENSG00000133433	22	22q11.23	glutathione S-transferase theta 2B	protein-coding	GSTT2B	glutathione S-transferase theta 2B	O	glutathione S-transferase theta-2B|GST class-theta-2|glutathione S-transferase theta 2	20201124	-
9606	653691	TCAF2P1	-	FAM115D|FAM139B|TCAF2BP	HGNC:HGNC:33603	7	7q35	TRPM8 channel associated factor 2 pseudogene 1	pseudo	TCAF2P1	TRPM8 channel associated factor 2 pseudogene 1	O	family with sequence similarity 115, member D (pseudogene)|family with sequence similarity 139, member B	20201124	-
9606	653698	LOC653698	-	-	-	11	11p11.12	solute carrier family 25 member 33 pseudogene	pseudo	-	-	-	-	20201124	-
9606	653702	RPL7P9	-	RPL7_3_75	HGNC:HGNC:37028|Ensembl:ENSG00000137970	1	1p21.3	ribosomal protein L7 pseudogene 9	pseudo	RPL7P9	ribosomal protein L7 pseudogene 9	O	-	20201124	-
9606	653707	PDCL2P1	-	-	HGNC:HGNC:50340|Ensembl:ENSG00000228610	X	Xp22.11	PDCL2 pseudogene 1	pseudo	PDCL2P1	PDCL2 pseudogene 1	O	phosducin-like 2 pseudogene 1	20201124	-
9606	653712	LOC653712	-	-	-	3	3q21.3	intraflagellar transport 122 homolog (Chlamydomonas) pseudogene	pseudo	-	-	-	-	20201124	-
9606	653720	GOLGA8M	-	-	HGNC:HGNC:44404|Ensembl:ENSG00000188626	15	15q13.1	golgin A8 family member M	protein-coding	GOLGA8M	golgin A8 family member M	O	golgin subfamily A member 8M|Putative golgin subfamily A member 6-like protein 7	20201124	-
9606	653737	RPL21P119	-	RPL21_56_1471	HGNC:HGNC:35614|Ensembl:ENSG00000220793	16	16p13.2	ribosomal protein L21 pseudogene 119	pseudo	RPL21P119	ribosomal protein L21 pseudogene 119	O	-	20201124	-
9606	653753	VN1R6P	-	VNR19I2|ZVNH2|ZVNR2	HGNC:HGNC:13712|Ensembl:ENSG00000174677	19	19q13.42	vomeronasal 1 receptor 6, pseudogene	pseudo	VN1R6P	vomeronasal 1 receptor 6, pseudogene	O	vomeronasal olfactory receptor, (chromosome 19) subtype I, member 2	20201124	-
9606	653758	TPM3P6	-	-	HGNC:HGNC:39169	19	19q13.42	tropomyosin 3 pseudogene 6	pseudo	TPM3P6	tropomyosin 3 pseudogene 6	O	-	20201124	-
9606	653773	RPL31P17	-	RPL31_4_330	HGNC:HGNC:36995|Ensembl:ENSG00000235225	2	2q36.1	ribosomal protein L31 pseudogene 17	pseudo	RPL31P17	ribosomal protein L31 pseudogene 17	O	-	20201124	-
9606	653781	POTEJ	-	POTE2beta	HGNC:HGNC:37094|Ensembl:ENSG00000222038	2	2q21.1	POTE ankyrin domain family member J	protein-coding	POTEJ	POTE ankyrin domain family member J	O	POTE ankyrin domain family member J	20201206	-
9606	653784	MZT2A	-	FAM128A|MOZART2A	MIM:613449|HGNC:HGNC:33187|Ensembl:ENSG00000173272	2	2q21.1	mitotic spindle organizing protein 2A	protein-coding	MZT2A	mitotic spindle organizing protein 2A	O	mitotic-spindle organizing protein 2A|family with sequence similarity 128, member A|mitotic-spindle organizing protein associated with a ring of gamma-tubulin 2A	20201124	-
9606	653786	OTOAP1	-	-	HGNC:HGNC:53869|Ensembl:ENSG00000257838	16	16p12.2	OTOA pseudogene 1	pseudo	OTOAP1	OTOA pseudogene 1	O	otoancorin pseudogene	20201124	-
9606	653789	RPL23AP25	-	RPL23A_7_192	HGNC:HGNC:35672|Ensembl:ENSG00000233084	1	1q44	ribosomal protein L23a pseudogene 25	pseudo	RPL23AP25	ribosomal protein L23a pseudogene 25	O	-	20201124	-
9606	653794	TRIM60P14	-	-	HGNC:HGNC:38486|Ensembl:ENSG00000250227	4	4q32.3	tripartite motif containing 60 pseudogene 14	pseudo	TRIM60P14	tripartite motif containing 60 pseudogene 14	O	-	20201124	-
9606	653805	RPS27P8	-	RPS27_1_148	HGNC:HGNC:36022	1	1q32.1	ribosomal protein S27 pseudogene 8	pseudo	RPS27P8	ribosomal protein S27 pseudogene 8	O	-	20201124	-
9606	653808	ZG16	-	JCLN|JCLN1|ZG16A	MIM:617311|HGNC:HGNC:30961|Ensembl:ENSG00000174992	16	16p11.2	zymogen granule protein 16	protein-coding	ZG16	zymogen granule protein 16	O	zymogen granule membrane protein 16|jacalin-like lectin domain containing|secretory lectin ZG16|zymogen granule protein 16 homolog	20201213	-
9606	653820	FAM72B	-	p17	MIM:614711|HGNC:HGNC:24805|Ensembl:ENSG00000188610	1	1p11.2	family with sequence similarity 72 member B	protein-coding	FAM72B	family with sequence similarity 72 member B	O	protein FAM72B|RP11-439A17.6|amyloid-beta peptide-induced protein p17	20201124	-
9606	653857	ACTR3C	-	ARP11	HGNC:HGNC:37282|Ensembl:ENSG00000106526	7	7q36.1	actin related protein 3C	protein-coding	ACTR3C	actin related protein 3C	O	actin-related protein 3C|ARP3 actin related protein 3 homolog C|actin-related Arp11|actin-related protein 11	20201213	-
9606	653895	PGGT1BP1	-	-	HGNC:HGNC:45024	10	10q11.23	protein geranylgeranyltransferase type I subunit beta pseudogene 1	pseudo	PGGT1BP1	protein geranylgeranyltransferase type I subunit beta pseudogene 1	O	protein geranylgeranyltransferase type I, beta subunit pseudogene 1	20201124	-
9606	653924	GPAT2P2	-	-	HGNC:HGNC:52331	2	2q11.2	glycerol-3-phosphate acyltransferase 2 pseudogene 2	pseudo	GPAT2P2	glycerol-3-phosphate acyltransferase 2 pseudogene 2	O	glycerol-3-phosphate acyltransferase 2, mitochondrial pseudogene	20201124	-
9606	654029	RPS10P15	-	RPS10_3_844	HGNC:HGNC:35860|Ensembl:ENSG00000213280	7	7q32.1	ribosomal protein S10 pseudogene 15	pseudo	RPS10P15	ribosomal protein S10 pseudogene 15	O	-	20201124	-
9606	654170	RPS16P8	-	RPS16_4_1529	HGNC:HGNC:35608|Ensembl:ENSG00000213664	17	17q11.1	ribosomal protein S16 pseudogene 8	pseudo	RPS16P8	ribosomal protein S16 pseudogene 8	O	-	20201124	-
9606	654231	OCM	-	OCM1|OM|ONCM	MIM:164795|HGNC:HGNC:8105|Ensembl:ENSG00000122543	7	7p22.1	oncomodulin	protein-coding	OCM	oncomodulin	O	oncomodulin-1|beta parvalbumin|hCG18255|parvalbumin beta	20201124	-
9606	654254	ZNF732	-	-	HGNC:HGNC:37138|Ensembl:ENSG00000186777	4	4p16.3	zinc finger protein 732	protein-coding	ZNF732	zinc finger protein 732	O	zinc finger protein 732|zinc finger protein LOC654254	20201213	-
9606	654319	SNORA5A	-	ACA5|ACA5A/B/C	HGNC:HGNC:32588|Ensembl:ENSG00000206838	7	7p13	small nucleolar RNA, H/ACA box 5A	snoRNA	SNORA5A	small nucleolar RNA, H/ACA box 5A	O	-	20201124	-
9606	654320	SNORA8	-	ACA8	HGNC:HGNC:32596|Ensembl:ENSG00000207304	11	11q21	small nucleolar RNA, H/ACA box 8	snoRNA	SNORA8	small nucleolar RNA, H/ACA box 8	O	ACA8 small nucleolar RNA|ACA8 snoRNA	20201124	-
9606	654321	SNORA75	-	SNORA75A|U23	HGNC:HGNC:32661|Ensembl:ENSG00000206885	2	2q37.1	small nucleolar RNA, H/ACA box 75	snoRNA	SNORA75	small nucleolar RNA, H/ACA box 75	O	U23 small nucleolar RNA|U23 snoRNA	20201124	-
9606	654322	SNORA13	-	ACA13	HGNC:HGNC:32601|Ensembl:ENSG00000238363	5	5q22.1	small nucleolar RNA, H/ACA box 13	snoRNA	SNORA13	small nucleolar RNA, H/ACA box 13	O	ACA13 small nucleolar RNA within TIGA1 host	20201124	-
9606	654337	BCYRN1P3	-	-	HGNC:HGNC:39833	13	13q11	brain cytoplasmic RNA 1, pseudogene 3	pseudo	BCYRN1P3	brain cytoplasmic RNA 1, pseudogene 3	O	-	20201124	-
9606	654338	LOC654338	-	-	-	21	21q11.2	brain cytoplasmic RNA 1 (non-protein coding) pseudogene	pseudo	-	-	-	brain cytoplasmic RNA 1, pseudogene	20201124	-
9606	654340	RNPC3P1	-	-	HGNC:HGNC:47036|Ensembl:ENSG00000271034	3	3p13	RNA binding region (RNP1, RRM) containing 3 pseudogene 1	pseudo	RNPC3P1	RNA binding region (RNP1, RRM) containing 3 pseudogene 1	O	-	20201124	-
9606	654342	LSP1P4	-	-	HGNC:HGNC:53915	2	2p11.2	LSP1 pseudogene 4	pseudo	LSP1P4	LSP1 pseudogene 4	O	-	20201124	-
9606	654346	LGALS9C	-	Gal-9B|LGALS9B	HGNC:HGNC:33874|Ensembl:ENSG00000171916	17	17p11.2	galectin 9C	protein-coding	LGALS9C	galectin 9C	O	galectin-9C|Galectin-9-like protein A|Galectin-9B|gal-9C|galectin 9 like|galectin-9-like protein B|lectin, galactoside-binding, soluble, 9 (galectin 9) pseudogene|lectin, galactoside-binding, soluble, 9C	20201124	-
9606	654350	RPL9P25	-	RPL9_13_1445	HGNC:HGNC:36112|Ensembl:ENSG00000240821	15	15q22.31	ribosomal protein L9 pseudogene 25	pseudo	RPL9P25	ribosomal protein L9 pseudogene 25	O	-	20201124	-
9606	654364	NME1-NME2	-	NM23-LV|NMELV	HGNC:HGNC:33531|Ensembl:ENSG00000011052	17	17q21.33	NME1-NME2 readthrough	protein-coding	NME1-NME2	NME1-NME2 readthrough	O	NME1-NME2 protein|NME1-NME2 readthrough transcript	20201124	-
9606	654365	RPS27P3	-	RPS27_8_1194	HGNC:HGNC:17445	12	12p13.32	ribosomal protein S27 pseudogene 3	pseudo	RPS27P3	ribosomal protein S27 pseudogene 3	O	-	20201124	-
9606	654369	RPL37P5	-	RPL37_12_1377	HGNC:HGNC:23549|Ensembl:ENSG00000244756	14	14q23.1	ribosomal protein L37 pseudogene 5	pseudo	RPL37P5	ribosomal protein L37 pseudogene 5	O	-	20201124	-
9606	654370	RPL7AP3	-	-	HGNC:HGNC:23553|Ensembl:ENSG00000256243	14	14q13.2	ribosomal protein L7a pseudogene 3	pseudo	RPL7AP3	ribosomal protein L7a pseudogene 3	O	-	20201124	-
9606	654371	RPS15AP4	-	RPS15A_20_1378	HGNC:HGNC:23559|Ensembl:ENSG00000241354	14	14q23.1	ribosomal protein S15a pseudogene 4	pseudo	RPS15AP4	ribosomal protein S15a pseudogene 4	O	-	20201124	-
9606	654376	RPL12P9	-	RPL12_18_1725	HGNC:HGNC:23766	21	21q21.3	ribosomal protein L12 pseudogene 9	pseudo	RPL12P9	ribosomal protein L12 pseudogene 9	O	-	20201124	-
9606	654381	RPL7P5	-	RPL7_18_1464	HGNC:HGNC:28886|Ensembl:ENSG00000241562	15	15q26.3	ribosomal protein L7 pseudogene 5	pseudo	RPL7P5	ribosomal protein L7 pseudogene 5	O	-	20201124	-
9606	654382	RPL19P2	-	RPL19_3_373	HGNC:HGNC:29946|Ensembl:ENSG00000229863	3	3p14.3	ribosomal protein L19 pseudogene 2	pseudo	RPL19P2	ribosomal protein L19 pseudogene 2	O	-	20201124	-
9606	654383	RPL13P4	-	HsT16723|RPL13_6_1454	HGNC:HGNC:31027|Ensembl:ENSG00000241890	15	15q24.2	ribosomal protein L13 pseudogene 4	pseudo	RPL13P4	ribosomal protein L13 pseudogene 4	O	-	20201124	-
9606	654385	RPL21P15	-	HsT18206|RPL21_54_1444	HGNC:HGNC:31030	15	15q22.31	ribosomal protein L21 pseudogene 15	pseudo	RPL21P15	ribosomal protein L21 pseudogene 15	O	-	20201124	-
9606	654386	RPL26P5	-	HsT41398	HGNC:HGNC:31031|Ensembl:ENSG00000258632	15	15q26.2	ribosomal protein L26 pseudogene 5	pseudo	RPL26P5	ribosomal protein L26 pseudogene 5	O	-	20201124	-
9606	654387	RPL31P6	-	HsT19508|RPL31_30_1462	HGNC:HGNC:31032|Ensembl:ENSG00000240484	15	15q26.1	ribosomal protein L31 pseudogene 6	pseudo	RPL31P6	ribosomal protein L31 pseudogene 6	O	-	20201124	-
9606	654388	RPL32P2	-	HsT20607|RPL32_9_1423	HGNC:HGNC:31033	15	15q14	ribosomal protein L32 pseudogene 2	pseudo	RPL32P2	ribosomal protein L32 pseudogene 2	O	-	20201124	-
9606	654390	RPS27P2	-	HsT16324|RPS27_11_1420	HGNC:HGNC:31035	15	15q11.2	ribosomal protein S27 pseudogene 2	pseudo	RPS27P2	ribosomal protein S27 pseudogene 2	O	-	20201124	-
9606	654391	RPL31P7	-	RPL31_22_1578	HGNC:HGNC:31325|Ensembl:ENSG00000232083	17	17q25.3	ribosomal protein L31 pseudogene 7	pseudo	RPL31P7	ribosomal protein L31 pseudogene 7	O	-	20201124	-
9606	654392	RPL39P4	-	RPL39_18_1545	HGNC:HGNC:31327	17	17q21.1	ribosomal protein L39 pseudogene 4	pseudo	RPL39P4	ribosomal protein L39 pseudogene 4	O	-	20201124	-
9606	654412	FAM138B	-	F379|bA395L14.6	HGNC:HGNC:33582|Ensembl:ENSG00000226516	2	2q14.1	family with sequence similarity 138 member B	ncRNA	FAM138B	family with sequence similarity 138 member B	O	F379 retina-specific protein|chromosome 2 F379 retina specific protein	20201124	-
9606	654427	PCNPP1	-	PCNPP	HGNC:HGNC:32440	12	12q24.12	PEST containing nuclear protein pseudogene 1	pseudo	PCNPP1	PEST containing nuclear protein pseudogene 1	O	PEST proteolytic signal containing nuclear protein pseudogene	20201124	-
9606	654429	LRTM2	-	-	HGNC:HGNC:32443|Ensembl:ENSG00000166159	12	12p13.33	leucine rich repeats and transmembrane domains 2	protein-coding	LRTM2	leucine rich repeats and transmembrane domains 2	O	leucine-rich repeat and transmembrane domain-containing protein 2	20201124	-
9606	654433	PAX8-AS1	-	-	HGNC:HGNC:49271|Ensembl:ENSG00000189223	2	2q14.1	PAX8 antisense RNA 1	ncRNA	PAX8-AS1	PAX8 antisense RNA 1	O	-	20201124	-
9606	654434	SNHG20	-	C17orf86|LINC00338|NCRNA00338|SCARNA16HG	HGNC:HGNC:33099|Ensembl:ENSG00000234912	17	17q25.2	small nucleolar RNA host gene 20	ncRNA	SNHG20	small nucleolar RNA host gene 20	O	long intergenic non-protein coding RNA 338|small nucleolar RNA host gene 20 (non-protein coding)	20201124	-
9606	654463	FER1L6	-	C8ORFK23	HGNC:HGNC:28065|Ensembl:ENSG00000214814	8	8q24.13	fer-1 like family member 6	protein-coding	FER1L6	fer-1 like family member 6	O	fer-1-like protein 6|fer-1-like 6	20201124	-
9606	654466	FGF7P3	-	KGFLP2	HGNC:HGNC:26671	9	9p12	fibroblast growth factor 7 pseudogene 3	pseudo	FGF7P3	fibroblast growth factor 7 pseudogene 3	O	keratinocyte growth factor-like protein 2	20201124	-
9606	654480	ATP5MC2P4	-	ATP5G2P4	HGNC:HGNC:42188	X	Xp11.4	ATP synthase membrane subunit c locus 2 pseudogene 4	pseudo	ATP5MC2P4	ATP synthase membrane subunit c locus 2 pseudogene 4	O	ATP synthase, H+ transporting, mitochondrial F0 complex, subunit C2 (subunit 9) pseudogene|ATP synthase, H+ transporting, mitochondrial Fo complex subunit C2 (subunit 9) pseudogene 4	20201124	-
9606	654483	BOLA2B	-	BOLA2	HGNC:HGNC:32479|Ensembl:ENSG00000169627	16	16p11.2	bolA family member 2B	protein-coding	BOLA2B	bolA family member 2B	O	bolA-like protein 2|BolA-like protein 2 member B|bolA homolog 2B|bolA-like protein 2B	20201124	-
9606	654484	ATP5MFP5	-	ATP5J2P5	HGNC:HGNC:33611	12	12p13.31	ATP synthase membrane subunit f pseudogene 5	pseudo	ATP5MFP5	ATP synthase membrane subunit f pseudogene 5	O	ATP synthase, H+ transporting, mitochondrial F0 complex, subunit F2 pseudogene 5|ATP synthase, H+ transporting, mitochondrial Fo complex subunit F2 pseudogene 5	20201124	-
9606	654485	ATP5MFP4	-	ATP5J2P4	HGNC:HGNC:32451	17	17q23.3	ATP synthase membrane subunit f pseudogene 4	pseudo	ATP5MFP4	ATP synthase membrane subunit f pseudogene 4	O	ATP synthase, H+ transporting, mitochondrial F0 complex, subunit F2 pseudogene 4|ATP synthase, H+ transporting, mitochondrial Fo complex subunit F2 pseudogene 4	20201124	-
9606	654486	ATP5MFP6	-	ATP5J2P6	HGNC:HGNC:33612	15	15q22.31	ATP synthase membrane subunit f pseudogene 6	pseudo	ATP5MFP6	ATP synthase membrane subunit f pseudogene 6	O	ATP synthase, H+ transporting, mitochondrial F0 complex, subunit F2 pseudogene 6|ATP synthase, H+ transporting, mitochondrial Fo complex subunit F2 pseudogene 6	20201124	-
9606	654499	FAM30C	-	HsT16041|KIAA0125P2	HGNC:HGNC:31024	15	15q11.2	family with sequence similarity 30 member C	ncRNA	FAM30C	family with sequence similarity 30 member C	O	-	20201124	-
9606	654500	H2AZ2P1	-	H2AFVP|H2AFVP1|HsT19970	HGNC:HGNC:31026	15	15q26.1	H2AZ2 pseudogene 1	pseudo	H2AZ2P1	H2AZ2 pseudogene 1	O	H2A histone family member V pseudogene 1|H2A histone family, member V pseudogene	20201124	-
9606	654502	IQCJ	-	-	MIM:611622|HGNC:HGNC:32406|Ensembl:ENSG00000214216	3	3q25.32	IQ motif containing J	protein-coding	IQCJ	IQ motif containing J	O	IQ domain-containing protein J|calmodulin binding protein	20201124	-
9606	654503	HMGB1P9	-	HMG1L9|HMGB1L9	HGNC:HGNC:13320	2	2q35	high mobility group box 1 pseudogene 9	pseudo	HMGB1P9	high mobility group box 1 pseudogene 9	O	high-mobility group (nonhistone chromosomal) protein 1-like 9|high-mobility group box 1-like 9	20201124	-
9606	654505	H3P38	-	H3F3AP1|HsT18159|p48	HGNC:HGNC:31028	15	15q15.1	H3 histone pseudogene 38	pseudo	H3P38	H3 histone pseudogene 38	O	H3 histone family member 3A pseudogene 1|H3 histone, family 3A, pseudogene 1	20201124	-
9606	654506	RPSAP7	-	LAMR1P7|RPSA_16_1024	HGNC:HGNC:31461|Ensembl:ENSG00000237032	10	10p13	ribosomal protein SA pseudogene 7	pseudo	RPSAP7	ribosomal protein SA pseudogene 7	O	laminin receptor 1 pseudogene 7	20201124	-
9606	654780	LOC654780	-	SFPQ	Ensembl:ENSG00000250685	16	16q24.1	splicing factor proline/glutamine-rich	ncRNA	-	-	-	-	20201124	-
9606	654783	IFNNP1	-	-	HGNC:HGNC:32009|Ensembl:ENSG00000230208	9	9p21.3	interferon nu 1, pseudogene	pseudo	IFNNP1	interferon nu 1, pseudogene	O	-	20201124	-
9606	654790	PCP4L1	-	IQM1	HGNC:HGNC:20448|Ensembl:ENSG00000248485	1	1q23.3	Purkinje cell protein 4 like 1	protein-coding	PCP4L1	Purkinje cell protein 4 like 1	O	Purkinje cell protein 4-like protein 1|PCP4-like protein 1	20201124	-
9606	654813	P2RY10P1	-	GPR121P|P2Y10P1	HGNC:HGNC:19063	X	Xq21.1	P2Y receptor family member 10 pseudogene 1	pseudo	P2RY10P1	P2Y receptor family member 10 pseudogene 1	O	purinergic receptor P2Y, G-protein coupled, 10 pseudogene 1|purinergic receptor P2Y10 pseudogene 1	20190324	-
9606	654816	NCF1B	-	NCF-1B|SH3PXD1B	HGNC:HGNC:32522|Ensembl:ENSG00000182487	7	7q11.23	neutrophil cytosolic factor 1B pseudogene	pseudo	NCF1B	neutrophil cytosolic factor 1B pseudogene	O	putative SH3 and PX domain-containing protein 1B|putative neutrophil cytosol factor 1B	20201213	-
9606	654817	NCF1C	-	SH3PXD1C	HGNC:HGNC:32523|Ensembl:ENSG00000165178	7	7q11.23	neutrophil cytosolic factor 1C pseudogene	pseudo	NCF1C	neutrophil cytosolic factor 1C pseudogene	O	-	20201213	-
9606	654835	FAM138C	-	F379	HGNC:HGNC:32333|Ensembl:ENSG00000218839	9	9p24.3	family with sequence similarity 138 member C	ncRNA	FAM138C	family with sequence similarity 138 member C	O	F379 retina-specific protein	20201124	-
9606	654841	MFF-DT	-	-	HGNC:HGNC:41067|Ensembl:ENSG00000236432	2	2q36.3	MFF divergent transcript	ncRNA	MFF-DT	MFF divergent transcript	O	-	20201124	-
9606	664611	H3P37	-	H3F3AP2|H3F3CP|p47	HGNC:HGNC:19823	14	14q11.2	H3 histone pseudogene 37	pseudo	H3P37	H3 histone pseudogene 37	O	H3 histone family member 3A pseudogene 2|H3 histone, family 3A, pseudogene 2	20201124	-
9606	664612	MIR539	-	MIRN539|hsa-mir-539|mir-539	HGNC:HGNC:32529|Ensembl:ENSG00000202560|miRBase:MI0003514	14	14q32.31	microRNA 539	ncRNA	MIR539	microRNA 539	O	-	20201129	-
9606	664613	MIR544A	-	MIR544|MIRN544|hsa-mir-544|hsa-mir-544a	HGNC:HGNC:32530|Ensembl:ENSG00000207587|miRBase:MI0003515	14	14q32.31	microRNA 544a	ncRNA	MIR544A	microRNA 544a	O	microRNA 544	20201124	-
9606	664614	MIR545	-	MIRN545|hsa-mir-545|mir-545	HGNC:HGNC:32531|Ensembl:ENSG00000207820|miRBase:MI0003516	X	Xq13.2	microRNA 545	ncRNA	MIR545	microRNA 545	O	-	20201220	-
9606	664615	MIR376A2	-	MIR376A-2|MIRN376A-2|MIRN376A2|mir-376a-2	MIM:610960|HGNC:HGNC:32532|Ensembl:ENSG00000283561|miRBase:MI0003529	14	14q32.31	microRNA 376a-2	ncRNA	MIR376A2	microRNA 376a-2	O	hsa-mir-376a-2	20201124	-
9606	664616	MIR487B	-	MIRN487B|mir-487b	MIM:615037|HGNC:HGNC:32533|Ensembl:ENSG00000207754|miRBase:MI0003530	14	14q32.31	microRNA 487b	ncRNA	MIR487B	microRNA 487b	O	hsa-mir-487b	20201124	-
9606	664617	MIR542	-	MIRN542|hsa-mir-542|mir-542	HGNC:HGNC:32534|Ensembl:ENSG00000207784|miRBase:MI0003686	X	Xq26.3	microRNA 542	ncRNA	MIR542	microRNA 542	O	-	20201124	-
9606	664618	HSP90AB4P	-	HSP90Bd	HGNC:HGNC:32538	15	15q21.3	heat shock protein 90 alpha family class B member 4, pseudogene	pseudo	HSP90AB4P	heat shock protein 90 alpha family class B member 4, pseudogene	O	heat shock protein 90Bd|heat shock protein 90kDa alpha (cytosolic), class B member 4, pseudogene|heat shock protein 90kDa alpha family class B member 4, pseudogene	20201213	-
9606	664701	ZNF826P	-	ZNF826	HGNC:HGNC:33875	19	19p12	zinc finger protein 826, pseudogene	pseudo	ZNF826P	zinc finger protein 826, pseudogene	O	-	20201213	-
9606	664709	HNRNPA1P10	-	HNRPA1L-2	HGNC:HGNC:39128	19	19p13.2	heterogeneous nuclear ribonucleoprotein A1 pseudogene 10	pseudo	HNRNPA1P10	heterogeneous nuclear ribonucleoprotein A1 pseudogene 10	O	hnRNP A1	20201124	-
9606	664721	HNRNPA1P27	-	HNRPA1P5	HGNC:HGNC:39545|Ensembl:ENSG00000233680	X	Xq22.1	heterogeneous nuclear ribonucleoprotein A1 pseudogene 27	pseudo	HNRNPA1P27	heterogeneous nuclear ribonucleoprotein A1 pseudogene 27	O	heterogeneous nuclear ribonucleoprotein A1 pseudogene 5	20201124	-
9606	664722	HNRNPA1P26	-	HNRPA1P6	HGNC:HGNC:39544	X	Xq22.1	heterogeneous nuclear ribonucleoprotein A1 pseudogene 26	pseudo	HNRNPA1P26	heterogeneous nuclear ribonucleoprotein A1 pseudogene 26	O	heterogeneous nuclear ribonucleoprotein A1 pseudogene 6	20201124	-
9606	664728	CMD1Q	-	-	MIM:609915	7	7q22.3-q31.1	cardiomyopathy, dilated 1Q (autosomal dominant)	unknown	-	-	-	-	20191002	-
9606	664780	MYP12	-	-	MIM:609995	2	2q37.1	myopia 12 (high grade, autosomal dominant)	unknown	-	-	-	-	20191002	-
9606	677662	PARK12	-	-	MIM:300557	X	Xq21-q25	Parkinson disease 12 (susceptibility)	unknown	-	-	-	Parkinson disease (X-linked) 12	20191002	-
9606	677663	PAND3	-	-	MIM:609985	4	4q31-q34	panic disorder 3	unknown	-	-	-	-	20170408	-
9606	677679	SCARNA3	-	HBI-100	HGNC:HGNC:32577|Ensembl:ENSG00000252906	1	1q25.1	small Cajal body-specific RNA 3	ncRNA	SCARNA3	small Cajal body-specific RNA 3	O	-	20201124	-
9606	677681	SCARNA20	-	ACA66	HGNC:HGNC:32578|Ensembl:ENSG00000252577	17	17q23.2	small Cajal body-specific RNA 20	ncRNA	SCARNA20	small Cajal body-specific RNA 20	O	-	20201124	-
9606	677762	LOC677762	-	-	-	3	3q25.1	Sin3A associated protein 30kDa pseudogene	pseudo	-	-	-	sin3 associated polypeptide pseudogene	20201124	-
9606	677763	SCARNA21	-	ACA68|SCARNA21A	HGNC:HGNC:32579|Ensembl:ENSG00000252835	17	17p13.1	small Cajal body-specific RNA 21	ncRNA	SCARNA21	small Cajal body-specific RNA 21	O	-	20201124	-
9606	677764	MYP13	-	-	MIM:300613	X	Xq23-q25	myopia 13	unknown	-	-	-	-	20191002	-
9606	677765	SCARNA18	-	SCARNA18A|U109	MIM:611329|HGNC:HGNC:32559|Ensembl:ENSG00000238835	5	5q14.2	small Cajal body-specific RNA 18	ncRNA	SCARNA18	small Cajal body-specific RNA 18	O	-	20201124	-
9606	677766	SCARNA2	-	HBII-382|mgU2-25/61	HGNC:HGNC:32558|Ensembl:ENSG00000278249	1	1p13.3	small Cajal body-specific RNA 2	ncRNA	SCARNA2	small Cajal body-specific RNA 2	O	-	20201124	-
9606	677767	SCARNA7	-	U90	MIM:615644|HGNC:HGNC:32563|Ensembl:ENSG00000238741	3	3q25.33	small Cajal body-specific RNA 7	ncRNA	SCARNA7	small Cajal body-specific RNA 7	O	-	20201124	-
9606	677768	SCARNA13	-	U93	HGNC:HGNC:32570|Ensembl:ENSG00000252481	14	14q32.13	small Cajal body-specific RNA 13	ncRNA	SCARNA13	small Cajal body-specific RNA 13	O	-	20201124	-
9606	677769	SCARNA17	-	U91	MIM:615645|HGNC:HGNC:32574|Ensembl:ENSG00000267322	18	18q21.1	small Cajal body-specific RNA 17	ncRNA	SCARNA17	small Cajal body-specific RNA 17	O	mgU12-22/U4-8	20201124	-
9606	677770	SCARNA22	-	ACA11	HGNC:HGNC:32580|Ensembl:ENSG00000249784	4	4p16.3	small Cajal body-specific RNA 22	ncRNA	SCARNA22	small Cajal body-specific RNA 22	O	ACA11 snoRNA	20201124	-
9606	677771	SCARNA4	-	ACA26	HGNC:HGNC:32560|Ensembl:ENSG00000281394	1	1q22	small Cajal body-specific RNA 4	ncRNA	SCARNA4	small Cajal body-specific RNA 4	O	ACA26 scaRNA	20201124	-
9606	677772	SCARNA6	-	U88	MIM:615641|HGNC:HGNC:32562|Ensembl:ENSG00000251791	2	2q37.1	small Cajal body-specific RNA 6	ncRNA	SCARNA6	small Cajal body-specific RNA 6	O	-	20201124	-
9606	677773	SCARNA23	-	ACA12	HGNC:HGNC:32581|Ensembl:ENSG00000251869	X	Xp22.11	small Cajal body-specific RNA 23	ncRNA	SCARNA23	small Cajal body-specific RNA 23	O	ACA12 scaRNA	20201124	-
9606	677774	SCARNA1	-	ACA35	HGNC:HGNC:32555|Ensembl:ENSG00000252947	1	1p35.3	small Cajal body-specific RNA 1	ncRNA	SCARNA1	small Cajal body-specific RNA 1	O	ACA35 scaRNA	20201124	-
9606	677775	SCARNA5	-	U87	MIM:615640|HGNC:HGNC:32561|Ensembl:ENSG00000252010	2	2q37.1	small Cajal body-specific RNA 5	ncRNA	SCARNA5	small Cajal body-specific RNA 5	O	-	20201124	-
9606	677776	SCARNA8	-	U92	MIM:615646|HGNC:HGNC:32564|Ensembl:ENSG00000251733	9	9p22.1	small Cajal body-specific RNA 8	ncRNA	SCARNA8	small Cajal body-specific RNA 8	O	-	20201124	-
9606	677777	SCARNA12	-	U89	MIM:615642|HGNC:HGNC:32569|Ensembl:ENSG00000238795	12	12p13.31	small Cajal body-specific RNA 12	ncRNA	SCARNA12	small Cajal body-specific RNA 12	O	U89 small nuclear RNA	20201124	-
9606	677778	SCARNA15	-	ACA45	MIM:612675|HGNC:HGNC:32572|Ensembl:ENSG00000277864	15	15q25.2	small Cajal body-specific RNA 15	ncRNA	SCARNA15	small Cajal body-specific RNA 15	O	ACA45 scaRNA	20201124	-
9606	677779	LINC00488	-	C3orf66	HGNC:HGNC:32675|Ensembl:ENSG00000214381	3	3q13.13	long intergenic non-protein coding RNA 488	ncRNA	LINC00488	long intergenic non-protein coding RNA 488	O	-	20201124	-
9606	677780	SCARNA11	-	ACA57	HGNC:HGNC:32568|Ensembl:ENSG00000251898	12	12p13.31	small Cajal body-specific RNA 11	ncRNA	SCARNA11	small Cajal body-specific RNA 11	O	ACA57 scaRNA	20201124	-
9606	677781	SCARNA16	-	ACA47	HGNC:HGNC:32573|Ensembl:ENSG00000275143	17	17q25.2	small Cajal body-specific RNA 16	ncRNA	SCARNA16	small Cajal body-specific RNA 16	O	ACA47 scaRNA	20201124	-
9606	677784	FAM138D	-	F379	HGNC:HGNC:33583|Ensembl:ENSG00000249054	12	12p13.33	family with sequence similarity 138 member D	ncRNA	FAM138D	family with sequence similarity 138 member D	O	F379 retina-specific protein	20201124	-
9606	677790	TMEM78	-	-	HGNC:HGNC:32307	1	1q42.13	transmembrane protein 78	protein-coding	TMEM78	transmembrane protein 78	O	-	20180127	-
9606	677792	SNORA1	-	ACA1	HGNC:HGNC:32557|Ensembl:ENSG00000206834	11	11q21	small nucleolar RNA, H/ACA box 1	snoRNA	SNORA1	small nucleolar RNA, H/ACA box 1	O	-	20201124	-
9606	677793	SNORA2A	-	ACA2A	HGNC:HGNC:32584|Ensembl:ENSG00000206612	12	12q13.11	small nucleolar RNA, H/ACA box 2A	snoRNA	SNORA2A	small nucleolar RNA, H/ACA box 2A	O	ACA2a snoRNA	20201124	-
9606	677794	SNORA2B	-	ACA2b	HGNC:HGNC:32585|Ensembl:ENSG00000207313	12	12q13.11	small nucleolar RNA, H/ACA box 2B	snoRNA	SNORA2B	small nucleolar RNA, H/ACA box 2B	O	ACA2b snoRNA	20201124	-
9606	677795	SNORA5B	-	ACA5b	HGNC:HGNC:32589|Ensembl:ENSG00000200656	7	7p13	small nucleolar RNA, H/ACA box 5B	snoRNA	SNORA5B	small nucleolar RNA, H/ACA box 5B	O	-	20201124	-
9606	677796	SNORA5C	-	ACA5c	MIM:611335|HGNC:HGNC:32590|Ensembl:ENSG00000201772	7	7p13	small nucleolar RNA, H/ACA box 5C	snoRNA	SNORA5C	small nucleolar RNA, H/ACA box 5C	O	HBI-80	20201124	-
9606	677797	SNORA7B	-	ACA7B	HGNC:HGNC:32593|Ensembl:ENSG00000207088	3	3q21.3	small nucleolar RNA, H/ACA box 7B	snoRNA	SNORA7B	small nucleolar RNA, H/ACA box 7B	O	-	20201124	-
9606	677798	SNORA9	-	ACA9|SNORA9A	HGNC:HGNC:32597|Ensembl:ENSG00000277184	7	7p13	small nucleolar RNA, H/ACA box 9	snoRNA	SNORA9	small nucleolar RNA, H/ACA box 9	O	ACA9 snoRNA	20201124	-
9606	677799	SNORA11	-	SNORA11A|U107	MIM:300662|HGNC:HGNC:32599|Ensembl:ENSG00000221716	X	Xp11.21	small nucleolar RNA, H/ACA box 11	snoRNA	SNORA11	small nucleolar RNA, H/ACA box 11	O	U107 snoRNA|small nucleolar RNA, H/ACA box 11A	20201124	-
9606	677800	SNORA12	-	U108	MIM:611330|HGNC:HGNC:32600|Ensembl:ENSG00000212464	10	10q24.31	small nucleolar RNA, H/ACA box 12	snoRNA	SNORA12	small nucleolar RNA, H/ACA box 12	O	U108 snoRNA	20201124	-
9606	677801	SNORA14A	-	ACA14a	HGNC:HGNC:32602|Ensembl:ENSG00000201643	7	7q11.23	small nucleolar RNA, H/ACA box 14A	snoRNA	SNORA14A	small nucleolar RNA, H/ACA box 14A	O	ACA14a snoRNA	20201124	-
9606	677802	SNORA14B	-	ACA14b	HGNC:HGNC:32603|Ensembl:ENSG00000207181	1	1q42.3	small nucleolar RNA, H/ACA box 14B	snoRNA	SNORA14B	small nucleolar RNA, H/ACA box 14B	O	ACA14b snoRNA	20201124	-
9606	677803	SNORA15	-	ACA15|SNORA15A	HGNC:HGNC:32604|Ensembl:ENSG00000207168	7	7p11.2	small nucleolar RNA, H/ACA box 15	snoRNA	SNORA15	small nucleolar RNA, H/ACA box 15	O	ACA15 snoRNA	20201124	-
9606	677804	SNORA17A	-	ACA17|SNORA17	HGNC:HGNC:32607|Ensembl:ENSG00000274998	9	9q34.3	small nucleolar RNA, H/ACA box 17A	snoRNA	SNORA17A	small nucleolar RNA, H/ACA box 17A	O	ACA17 snoRNA|small nucleolar RNA, H/ACA box 17	20201124	-
9606	677805	SNORA18	-	ACA18	HGNC:HGNC:32608|Ensembl:ENSG00000207145	11	11q21	small nucleolar RNA, H/ACA box 18	snoRNA	SNORA18	small nucleolar RNA, H/ACA box 18	O	ACA18 snoRNA	20201124	-
9606	677806	SNORA20	-	ACA20	HGNC:HGNC:32610|Ensembl:ENSG00000207392	6	6q25.3	small nucleolar RNA, H/ACA box 20	snoRNA	SNORA20	small nucleolar RNA, H/ACA box 20	O	ACA20 snoRNA	20201124	-
9606	677807	SNORA22	-	ACA22|SNORA22A	HGNC:HGNC:32612|Ensembl:ENSG00000206634	7	7q11.21	small nucleolar RNA, H/ACA box 22	snoRNA	SNORA22	small nucleolar RNA, H/ACA box 22	O	ACA22 snoRNA	20201124	-
9606	677808	SNORA23	-	ACA23	HGNC:HGNC:32613|Ensembl:ENSG00000201998	11	11p15.4	small nucleolar RNA, H/ACA box 23	snoRNA	SNORA23	small nucleolar RNA, H/ACA box 23	O	ACA23 snoRNA	20201124	-
9606	677809	SNORA24	-	ACA24|SNORA24A	HGNC:HGNC:32614|Ensembl:ENSG00000275994	4	4q26	small nucleolar RNA, H/ACA box 24	snoRNA	SNORA24	small nucleolar RNA, H/ACA box 24	O	ACA24 snoRNA|ACA53 snoRNA	20201124	-
9606	677810	SNORA26	-	HBI-6	MIM:614626|HGNC:HGNC:32616|Ensembl:ENSG00000212588	4	4q12	small nucleolar RNA, H/ACA box 26	snoRNA	SNORA26	small nucleolar RNA, H/ACA box 26	O	-	20201124	-
9606	677811	SNORA28	-	ACA28	HGNC:HGNC:32618|Ensembl:ENSG00000272533	14	14q32.32	small nucleolar RNA, H/ACA box 28	snoRNA	SNORA28	small nucleolar RNA, H/ACA box 28	O	ACA28 snoRNA	20201124	-
9606	677812	SNORA29	-	ACA29	HGNC:HGNC:32619|Ensembl:ENSG00000206910	6	6q25.3	small nucleolar RNA, H/ACA box 29	snoRNA	SNORA29	small nucleolar RNA, H/ACA box 29	O	ACA29 snoRNA	20201124	-
9606	677813	SNORA30	-	ACA30|SNORA30A	HGNC:HGNC:32620|Ensembl:ENSG00000206755	16	16p11.2	small nucleolar RNA, H/ACA box 30	snoRNA	SNORA30	small nucleolar RNA, H/ACA box 30	O	ACA30 snoRNA	20201124	-
9606	677814	SNORA31	-	ACA31|SNORA31A	HGNC:HGNC:32621|Ensembl:ENSG00000199477	13	13q14.13	small nucleolar RNA, H/ACA box 31	snoRNA	SNORA31	small nucleolar RNA, H/ACA box 31	O	ACA31 snoRNA	20201124	-
9606	677815	SNORA2C	-	ACA34|MIR1291|SNORA34	MIM:615487|HGNC:HGNC:32624|Ensembl:ENSG00000221491	12	12q13.11	small nucleolar RNA, H/ACA box 2C	snoRNA	SNORA2C	small nucleolar RNA, H/ACA box 2C	O	ACA34 snoRNA|small nucleolar RNA, H/ACA box 34	20201124	-
9606	677816	SNORA35	-	HBI-36|SNORA35A	HGNC:HGNC:32625|Ensembl:ENSG00000208839	X	Xq23	small nucleolar RNA, H/ACA box 35	snoRNA	SNORA35	small nucleolar RNA, H/ACA box 35	O	-	20201124	-
9606	677817	SNORA36A	-	ACA36	HGNC:HGNC:32628|Ensembl:ENSG00000206948	X	Xq28	small nucleolar RNA, H/ACA box 36A	snoRNA	SNORA36A	small nucleolar RNA, H/ACA box 36A	O	ACA36 snoRNA	20201124	-
9606	677818	SNORA36B	-	ACA36b	HGNC:HGNC:32629|Ensembl:ENSG00000222370	1	1q41	small nucleolar RNA, H/ACA box 36B	snoRNA	SNORA36B	small nucleolar RNA, H/ACA box 36B	O	-	20201124	-
9606	677819	SNORA37	-	ACA37	HGNC:HGNC:32630|Ensembl:ENSG00000207233	18	18q21.2	small nucleolar RNA, H/ACA box 37	snoRNA	SNORA37	small nucleolar RNA, H/ACA box 37	O	ACA37 snoRNA	20201124	-
9606	677820	SNORA38	-	ACA38	HGNC:HGNC:32631|Ensembl:ENSG00000200816	6	6p21.33	small nucleolar RNA, H/ACA box 38	snoRNA	SNORA38	small nucleolar RNA, H/ACA box 38	O	ACA38 snoRNA	20201124	-
9606	677821	SNORA71E	-	ACA39|SNORA39	HGNC:HGNC:32632|Ensembl:ENSG00000274309	20	20q11.23	small nucleolar RNA, H/ACA box 71E	snoRNA	SNORA71E	small nucleolar RNA, H/ACA box 71E	O	ACA39 snoRNA|small nucleolar RNA, H/ACA box 39	20201124	-
9606	677822	SNORA40	-	ACA40|SNORA40A	HGNC:HGNC:32633|Ensembl:ENSG00000210825	11	11q21	small nucleolar RNA, H/ACA box 40	snoRNA	SNORA40	small nucleolar RNA, H/ACA box 40	O	ACA40 snoRNA	20201124	-
9606	677823	SNORA80E	-	ACA42|SNORA42	HGNC:HGNC:32635|Ensembl:ENSG00000207475	1	1q22	small nucleolar RNA, H/ACA box 80E	snoRNA	SNORA80E	small nucleolar RNA, H/ACA box 80E	O	ACA42 snoRNA|small nucleolar RNA, H/ACA box 42	20201124	-
9606	677824	SNORA17B	-	ACA43|SNORA43	HGNC:HGNC:32636|Ensembl:ENSG00000280496	9	9q34.3	small nucleolar RNA, H/ACA box 17B	snoRNA	SNORA17B	small nucleolar RNA, H/ACA box 17B	O	ACA43 snoRNA|small nucleolar RNA, H/ACA box 43	20201124	-
9606	677825	SNORA44	-	ACA44	HGNC:HGNC:32637|Ensembl:ENSG00000273544	1	1p35.3	small nucleolar RNA, H/ACA box 44	snoRNA	SNORA44	small nucleolar RNA, H/ACA box 44	O	ACA44 snoRNA	20201124	-
9606	677826	SNORA3B	-	ACA3-2|SNORA45|SNORA45B	MIM:611333|HGNC:HGNC:32638|Ensembl:ENSG00000212607	11	11p15.4	small nucleolar RNA, H/ACA box 3B	snoRNA	SNORA3B	small nucleolar RNA, H/ACA box 3B	O	ACA3-2 snoRNA|small nucleolar RNA, H/ACA box 45|small nucleolar RNA, H/ACA box 45B	20201124	-
9606	677827	SNORA46	-	ACA46	HGNC:HGNC:32639|Ensembl:ENSG00000207493	16	16q21	small nucleolar RNA, H/ACA box 46	snoRNA	SNORA46	small nucleolar RNA, H/ACA box 46	O	ACA46 snoRNA	20201124	-
9606	677828	SNORA47	-	HBI-115	HGNC:HGNC:32640|Ensembl:ENSG00000238961	5	5q13.3	small nucleolar RNA, H/ACA box 47	snoRNA	SNORA47	small nucleolar RNA, H/ACA box 47	O	-	20201124	-
9606	677829	SNORA49	-	ACA49	HGNC:HGNC:32642|Ensembl:ENSG00000208892	12	12q24.33	small nucleolar RNA, H/ACA box 49	snoRNA	SNORA49	small nucleolar RNA, H/ACA box 49	O	ACA49 snoRNA	20201124	-
9606	677830	SNORA50A	-	ACA50|SNORA50|SNORA76A	HGNC:HGNC:32643|Ensembl:ENSG00000281910	16	16q21	small nucleolar RNA, H/ACA box 50A	snoRNA	SNORA50A	small nucleolar RNA, H/ACA box 50A	O	ACA50 snoRNA|small nucleolar RNA, H/ACA box 50|small nucleolar RNA, H/ACA box 76A	20201124	-
9606	677831	SNORA51	-	ACA51	HGNC:HGNC:32644|Ensembl:ENSG00000271798	20	20p13	small nucleolar RNA, H/ACA box 51	snoRNA	SNORA51	small nucleolar RNA, H/ACA box 51	O	ACA51 snoRNA	20201124	-
9606	677832	SNORA53	-	ACA53	HGNC:HGNC:32646|Ensembl:ENSG00000212443	12	12q23.1	small nucleolar RNA, H/ACA box 53	snoRNA	SNORA53	small nucleolar RNA, H/ACA box 53	O	-	20201124	-
9606	677833	SNORA54	-	ACA54	HGNC:HGNC:32647|Ensembl:ENSG00000207008	11	11p15.4	small nucleolar RNA, H/ACA box 54	snoRNA	SNORA54	small nucleolar RNA, H/ACA box 54	O	ACA54 snoRNA	20201124	-
9606	677834	SNORA55	-	ACA55	HGNC:HGNC:32649|Ensembl:ENSG00000201457	1	1p34.3	small nucleolar RNA, H/ACA box 55	snoRNA	SNORA55	small nucleolar RNA, H/ACA box 55	O	ACA55 snoRNA	20201124	-
9606	677835	SNORA56	-	ACA56	HGNC:HGNC:32650|Ensembl:ENSG00000206693	X	Xq28	small nucleolar RNA, H/ACA box 56	snoRNA	SNORA56	small nucleolar RNA, H/ACA box 56	O	ACA56 snoRNA	20201124	-
9606	677836	SNORA58	-	ACA58|SNORA58B	HGNC:HGNC:32652	3	3q22.1	small nucleolar RNA, H/ACA box 58	snoRNA	SNORA58	small nucleolar RNA, H/ACA box 58	O	ACA58 snoRNA	20201124	-
9606	677837	SNORA60	-	ACA60	HGNC:HGNC:32654|Ensembl:ENSG00000199266	20	20q11.23	small nucleolar RNA, H/ACA box 60	snoRNA	SNORA60	small nucleolar RNA, H/ACA box 60	O	ACA60 snoRNA	20201124	-
9606	677838	SNORA61	-	ACA61	HGNC:HGNC:32655|Ensembl:ENSG00000278274	1	1p35.3	small nucleolar RNA, H/ACA box 61	snoRNA	SNORA61	small nucleolar RNA, H/ACA box 61	O	ACA61 snoRNA	20201124	-
9606	677839	SNORA71C	-	U71c	HGNC:HGNC:32656|Ensembl:ENSG00000201512	20	20q11.23	small nucleolar RNA, H/ACA box 71C	snoRNA	SNORA71C	small nucleolar RNA, H/ACA box 71C	O	-	20201124	-
9606	677840	SNORA71D	-	U71d	HGNC:HGNC:32657|Ensembl:ENSG00000200354	20	20q11.23	small nucleolar RNA, H/ACA box 71D	snoRNA	SNORA71D	small nucleolar RNA, H/ACA box 71D	O	-	20201124	-
9606	677841	SNORA74B	-	U19-2	MIM:611331|HGNC:HGNC:32660|Ensembl:ENSG00000212402	5	5q35.1	small nucleolar RNA, H/ACA box 74B	snoRNA	SNORA74B	small nucleolar RNA, H/ACA box 74B	O	U19-2 snoRNA	20201124	-
9606	677842	SNORA50C	-	ACA62|SNORA76|SNORA76C	HGNC:HGNC:32662|Ensembl:ENSG00000277887	17	17q23.3	small nucleolar RNA, H/ACA box 50C	snoRNA	SNORA50C	small nucleolar RNA, H/ACA box 50C	O	small nucleolar RNA, H/ACA box 76|small nucleolar RNA, H/ACA box 76C	20201124	-
9606	677843	SNORA77	-	ACA63|SNORA77A	HGNC:HGNC:32663|Ensembl:ENSG00000221643	1	1q32.1	small nucleolar RNA, H/ACA box 77	snoRNA	SNORA77	small nucleolar RNA, H/ACA box 77	O	-	20201124	-
9606	677844	SNORA78	-	ACA64	HGNC:HGNC:32664|Ensembl:ENSG00000273587	16	16p13.3	small nucleolar RNA, H/ACA box 78	snoRNA	SNORA78	small nucleolar RNA, H/ACA box 78	O	-	20201124	-
9606	677845	SNORA79	-	ACA65|SNORA79A	HGNC:HGNC:32665|Ensembl:ENSG00000221303	14	14q31.1	small nucleolar RNA, H/ACA box 79	snoRNA	SNORA79	small nucleolar RNA, H/ACA box 79	O	-	20201124	-
9606	677846	SNORA80A	-	ACA67|SNORA80	HGNC:HGNC:32666|Ensembl:ENSG00000200792	21	21q22.11	small nucleolar RNA, H/ACA box 80A	snoRNA	SNORA80A	small nucleolar RNA, H/ACA box 80A	O	small nucleolar RNA, H/ACA box 80	20201124	-
9606	677847	SNORA81	-	HBI-61	MIM:611334|HGNC:HGNC:32667|Ensembl:ENSG00000221420	3	3q27.3	small nucleolar RNA, H/ACA box 81	snoRNA	SNORA81	small nucleolar RNA, H/ACA box 81	O	HBI-61 snoRNA	20201124	-
9606	677848	SNORD1A	-	R38A|snR38A	HGNC:HGNC:32556|Ensembl:ENSG00000278261	17	17q25.1	small nucleolar RNA, C/D box 1A	snoRNA	SNORD1A	small nucleolar RNA, C/D box 1A	O	R38a snoRNA	20201124	-
9606	677849	SNORD1B	-	R38B|snR38B	HGNC:HGNC:32676|Ensembl:ENSG00000199961	17	17q25.1	small nucleolar RNA, C/D box 1B	snoRNA	SNORD1B	small nucleolar RNA, C/D box 1B	O	R38b snoRNA	20201124	-
9606	677850	SNORD1C	-	R38C|snR38C	HGNC:HGNC:32677|Ensembl:ENSG00000274091	17	17q25.1	small nucleolar RNA, C/D box 1C	snoRNA	SNORD1C	small nucleolar RNA, C/D box 1C	O	R38c snoRNA	20201124	-
9606	677880	THEM4P1	-	-	HGNC:HGNC:32692	12	12p12.1	thioesterase superfamily member 4 pseudogene 1	pseudo	THEM4P1	thioesterase superfamily member 4 pseudogene 1	O	-	20201124	-
9606	677882	SNORA59B	-	ACA59	HGNC:HGNC:32658	17	17p11.2	small nucleolar RNA, H/ACA box 59B	snoRNA	SNORA59B	small nucleolar RNA, H/ACA box 59B	O	-	20201124	-
9606	677883	CHTF8P1	-	CHTF8P|CTF8P	HGNC:HGNC:35443	X	Xp11.3	chromosome transmission fidelity factor 8 pseudogene 1	pseudo	CHTF8P1	chromosome transmission fidelity factor 8 pseudogene 1	O	CHTF8 pseudogene 1|CTF8, chromosome transmission fidelity factor 8 homolog pseudogene 1	20201124	-
9606	677885	SNORA59A	-	ACA59	HGNC:HGNC:32653|Ensembl:ENSG00000239149	1	1p36.21	small nucleolar RNA, H/ACA box 59A	snoRNA	SNORA59A	small nucleolar RNA, H/ACA box 59A	O	-	20201124	-
9606	678655	CD27-AS1	-	-	HGNC:HGNC:43896|Ensembl:ENSG00000215039	12	12p13.31	CD27 antisense RNA 1	ncRNA	CD27-AS1	CD27 antisense RNA 1	O	CD27 antisense RNA 1 (non-protein coding)	20201124	-
9606	678656	ZRF1PS	-	-	-	6	6p21.2	DnaJ heat shock protein family (Hsp40) member C2 pseudogene	pseudo	-	-	-	DnaJ (Hsp40) homolog, subfamily C, member 2 pseudogene|zuotin related factor 1 pseudogene	20201124	-
9606	684959	SNORA25	-	ACA25|SNORA25A	HGNC:HGNC:32615|Ensembl:ENSG00000207112	11	11q21	small nucleolar RNA, H/ACA box 25	snoRNA	SNORA25	small nucleolar RNA, H/ACA box 25	O	-	20201124	-
9606	692053	SNORD9	-	mgU6-53B	HGNC:HGNC:32705|Ensembl:ENSG00000199436	14	14q11.2	small nucleolar RNA, C/D box 9	snoRNA	SNORD9	small nucleolar RNA, C/D box 9	O	-	20201124	-
9606	692057	SNORD12	-	HBII-99|MIR1259|MIRN1259	HGNC:HGNC:32708|Ensembl:ENSG00000212304	20	20q13.13	small nucleolar RNA, C/D box 12	snoRNA	SNORD12	small nucleolar RNA, C/D box 12	O	hsa-mir-1259|microRNA 1259	20201124	-
9606	692058	SNORD11	-	HBII-95	HGNC:HGNC:32707|Ensembl:ENSG00000238317	2	2q33.1	small nucleolar RNA, C/D box 11	snoRNA	SNORD11	small nucleolar RNA, C/D box 11	O	-	20201124	-
9606	692063	SNORA32	-	ACA32	HGNC:HGNC:32622|Ensembl:ENSG00000206799	11	11q21	small nucleolar RNA, H/ACA box 32	snoRNA	SNORA32	small nucleolar RNA, H/ACA box 32	O	-	20201124	-
9606	692072	SNORD5	-	mgh28S-2410	HGNC:HGNC:32702|Ensembl:ENSG00000239195	11	11q21	small nucleolar RNA, C/D box 5	snoRNA	SNORD5	small nucleolar RNA, C/D box 5	O	mgh28S-2410 snoRNA	20201124	-
9606	692073	SNORA16A	-	ACA16	HGNC:HGNC:32605|Ensembl:ENSG00000280498	1	1p35.3	small nucleolar RNA, H/ACA box 16A	snoRNA	SNORA16A	small nucleolar RNA, H/ACA box 16A	O	-	20201124	-
9606	692075	SNORD6	-	mgh28S-2412	HGNC:HGNC:32703|Ensembl:ENSG00000202314	11	11q21	small nucleolar RNA, C/D box 6	snoRNA	SNORD6	small nucleolar RNA, C/D box 6	O	mgh28S-2412 snoRNA	20201124	-
9606	692076	SNORD7	-	Z30|mgU6-47	HGNC:HGNC:32704|Ensembl:ENSG00000207297	17	17q12	small nucleolar RNA, C/D box 7	snoRNA	SNORD7	small nucleolar RNA, C/D box 7	O	-	20201124	-
9606	692084	SNORD13	-	RNU13|SNORD13A|U13	MIM:616664|HGNC:HGNC:32711|Ensembl:ENSG00000239039	8	8p12	small nucleolar RNA, C/D box 13	snoRNA	SNORD13	small nucleolar RNA, C/D box 13	O	-	20201124	-
9606	692085	SNORD45C	-	U45C	HGNC:HGNC:32720|Ensembl:ENSG00000206620	1	1p31.1	small nucleolar RNA, C/D box 45C	snoRNA	SNORD45C	small nucleolar RNA, C/D box 45C	O	-	20201124	-
9606	692086	SNORD17	-	HBI-43	HGNC:HGNC:32713|Ensembl:ENSG00000212232	20	20p11.23	small nucleolar RNA, C/D box 17	snoRNA	SNORD17	small nucleolar RNA, C/D box 17	O	-	20201124	-
9606	692087	SNORD49B	-	U49B	HGNC:HGNC:32721	17	17p11.2	small nucleolar RNA, C/D box 49B	snoRNA	SNORD49B	small nucleolar RNA, C/D box 49B	O	-	20201124	-
9606	692088	SNORD50B	-	U50'|U50B	MIM:613264|HGNC:HGNC:32722|Ensembl:ENSG00000275072	6	6q14.3	small nucleolar RNA, C/D box 50B	snoRNA	SNORD50B	small nucleolar RNA, C/D box 50B	O	-	20201124	-
9606	692089	SNORD19	-	HBII-108	HGNC:HGNC:32717|Ensembl:ENSG00000212493	3	3p21.1	small nucleolar RNA, C/D box 19	snoRNA	SNORD19	small nucleolar RNA, C/D box 19	O	-	20201124	-
9606	692090	SNORD59B	-	U59B	HGNC:HGNC:32723	12	12q13.3	small nucleolar RNA, C/D box 59B	snoRNA	SNORD59B	small nucleolar RNA, C/D box 59B	O	-	20201124	-
9606	692091	SNORD23	-	HBII-115	HGNC:HGNC:32718|Ensembl:ENSG00000221803	19	19q13.33	small nucleolar RNA, C/D box 23	snoRNA	SNORD23	small nucleolar RNA, C/D box 23	O	-	20201124	-
9606	692092	SNORD32B	-	U32B	HGNC:HGNC:32719|Ensembl:ENSG00000201330	6	6p22.1	small nucleolar RNA, C/D box 32B	snoRNA	SNORD32B	small nucleolar RNA, C/D box 32B	O	-	20201124	-
9606	692093	SNORD62B	-	U62|U62B	HGNC:HGNC:23031|Ensembl:ENSG00000231587	9	9q34.13	small nucleolar RNA, C/D box 62B	snoRNA	SNORD62B	small nucleolar RNA, C/D box 62B	O	-	20201124	-
9606	692094	MSMP	-	PSMP	MIM:612191|HGNC:HGNC:29663|Ensembl:ENSG00000215183	9	9p13.3	microseminoprotein, prostate associated	protein-coding	MSMP	microseminoprotein, prostate associated	O	prostate-associated microseminoprotein|PC3 prostate cancer cell-secreted microprotein	20201124	-
9606	692099	FAM86DP	-	FAM86D	HGNC:HGNC:32659|Ensembl:ENSG00000244026	3	3p12.3	family with sequence similarity 86 member D, pseudogene	pseudo	FAM86DP	family with sequence similarity 86 member D, pseudogene	O	-	20201124	-
9606	692106	SNORD65	-	HBII-135|SNORD65A	HGNC:HGNC:32726|Ensembl:ENSG00000277512	17	17p11.2	small nucleolar RNA, C/D box 65	snoRNA	SNORD65	small nucleolar RNA, C/D box 65	O	-	20201124	-
9606	692107	SNORD66	-	HBII-142	HGNC:HGNC:32727|Ensembl:ENSG00000212158	3	3q27.1	small nucleolar RNA, C/D box 66	snoRNA	SNORD66	small nucleolar RNA, C/D box 66	O	-	20201124	-
9606	692108	SNORD67	-	HBII-166	HGNC:HGNC:32728|Ensembl:ENSG00000212135	11	11p11.2	small nucleolar RNA, C/D box 67	snoRNA	SNORD67	small nucleolar RNA, C/D box 67	O	-	20201124	-
9606	692109	SNORD69	-	HBII-210	HGNC:HGNC:32730|Ensembl:ENSG00000212452	3	3p21.1	small nucleolar RNA, C/D box 69	snoRNA	SNORD69	small nucleolar RNA, C/D box 69	O	-	20201124	-
9606	692110	SNORD70	-	HBII-234|SNORD70A	HGNC:HGNC:32731|Ensembl:ENSG00000212534	2	2q33.1	small nucleolar RNA, C/D box 70	snoRNA	SNORD70	small nucleolar RNA, C/D box 70	O	-	20201124	-
9606	692111	SNORD71	-	HBII-239|MIRN768|hsa-mir-768	HGNC:HGNC:32732|Ensembl:ENSG00000223224	16	16q22.2	small nucleolar RNA, C/D box 71	snoRNA	SNORD71	small nucleolar RNA, C/D box 71	O	microRNA 768	20201124	-
9606	692146	RPS26P4	-	RPS26_32_1733	HGNC:HGNC:23775|Ensembl:ENSG00000228349	21	21q22.2	ribosomal protein S26 pseudogene 4	pseudo	RPS26P4	ribosomal protein S26 pseudogene 4	O	-	20201124	-
9606	692147	HMGB1P8	-	HMG1L8|HMGB1L8	HGNC:HGNC:13319	15	15q26.1	high mobility group box 1 pseudogene 8	pseudo	HMGB1P8	high mobility group box 1 pseudogene 8	O	high-mobility group (nonhistone chromosomal) protein 1-like 8|high-mobility group box 1-like 8	20201124	-
9606	692148	SCARNA10	-	U85	MIM:615639|HGNC:HGNC:32567|Ensembl:ENSG00000239002	12	12p13.31	small Cajal body-specific RNA 10	ncRNA	SCARNA10	small Cajal body-specific RNA 10	O	-	20201124	-
9606	692149	SCARNA14	-	U100	HGNC:HGNC:32571|Ensembl:ENSG00000252712	15	15q22.31	small Cajal body-specific RNA 14	ncRNA	SCARNA14	small Cajal body-specific RNA 14	O	-	20201124	-
9606	692157	SNORA16B	-	U98b	HGNC:HGNC:32606|Ensembl:ENSG00000201544	1	1q32.3	small nucleolar RNA, H/ACA box 16B	snoRNA	SNORA16B	small nucleolar RNA, H/ACA box 16B	O	-	20201124	-
9606	692158	SNORA57	-	U99	HGNC:HGNC:32651|Ensembl:ENSG00000206597	11	11q12.3	small nucleolar RNA, H/ACA box 57	snoRNA	SNORA57	small nucleolar RNA, H/ACA box 57	O	-	20201124	-
9606	692159	TAMALIN-AS1	-	GRASP-AS1|GRASPOS	HGNC:HGNC:32680	12	12q13.13	TAMALIN antisense RNA 1	ncRNA	TAMALIN-AS1	TAMALIN antisense RNA 1	O	GRASP antisense RNA 1|GRP1-associated scaffold protein opposite strand	20201124	-
9606	692195	SNORD75	-	U75	HGNC:HGNC:32735	1	1q25.1	small nucleolar RNA, C/D box 75	snoRNA	SNORD75	small nucleolar RNA, C/D box 75	O	-	20201124	-
9606	692196	SNORD76	-	U76	HGNC:HGNC:32736	1	1q25.1	small nucleolar RNA, C/D box 76	snoRNA	SNORD76	small nucleolar RNA, C/D box 76	O	-	20201124	-
9606	692197	SNORD77	-	SNORD77A|U77	HGNC:HGNC:32737	1	1q25.1	small nucleolar RNA, C/D box 77	snoRNA	SNORD77	small nucleolar RNA, C/D box 77	O	-	20201124	-
9606	692198	SNORD78	-	U78	HGNC:HGNC:32738	1	1q25.1	small nucleolar RNA, C/D box 78	snoRNA	SNORD78	small nucleolar RNA, C/D box 78	O	-	20201124	-
9606	692199	SNORD84	-	U84	HGNC:HGNC:32743|Ensembl:ENSG00000265236	6	6p21.33	small nucleolar RNA, C/D box 84	snoRNA	SNORD84	small nucleolar RNA, C/D box 84	O	-	20201124	-
9606	692200	SNORD103C	-	HBII-251|SNORD85	HGNC:HGNC:32744	1	1p35.2	small nucleolar RNA, C/D box 103C	snoRNA	SNORD103C	small nucleolar RNA, C/D box 103C	O	small nucleolar RNA, C/D box 85	20201124	-
9606	692201	SNORD86	-	U86	HGNC:HGNC:32745|Ensembl:ENSG00000212498	20	20p13	small nucleolar RNA, C/D box 86	snoRNA	SNORD86	small nucleolar RNA, C/D box 86	O	-	20201124	-
9606	692202	SNORD88A	-	HBII-180A	HGNC:HGNC:32747|Ensembl:ENSG00000221241	19	19q13.33	small nucleolar RNA, C/D box 88A	snoRNA	SNORD88A	small nucleolar RNA, C/D box 88A	O	-	20201124	-
9606	692203	SNORD88B	-	HBII-180B	HGNC:HGNC:32748|Ensembl:ENSG00000221381	19	19q13.33	small nucleolar RNA, C/D box 88B	snoRNA	SNORD88B	small nucleolar RNA, C/D box 88B	O	-	20201124	-
9606	692204	SNORD88C	-	HBII-180C	HGNC:HGNC:32749|Ensembl:ENSG00000220988	19	19q13.33	small nucleolar RNA, C/D box 88C	snoRNA	SNORD88C	small nucleolar RNA, C/D box 88C	O	-	20201124	-
9606	692205	SNORD89	-	HBII-289	HGNC:HGNC:32750|Ensembl:ENSG00000212283	2	2q11.2	small nucleolar RNA, C/D box 89	snoRNA	SNORD89	small nucleolar RNA, C/D box 89	O	-	20201124	-
9606	692206	SNORD90	-	HBII-295	HGNC:HGNC:32751|Ensembl:ENSG00000212447	9	9q33.2	small nucleolar RNA, C/D box 90	snoRNA	SNORD90	small nucleolar RNA, C/D box 90	O	-	20201124	-
9606	692207	SNORD91A	-	HBII-296a	HGNC:HGNC:32752	17	17p13.3	small nucleolar RNA, C/D box 91A	snoRNA	SNORD91A	small nucleolar RNA, C/D box 91A	O	-	20201124	-
9606	692208	SNORD91B	-	HBII-296b	HGNC:HGNC:32753	17	17p13.3	small nucleolar RNA, C/D box 91B	snoRNA	SNORD91B	small nucleolar RNA, C/D box 91B	O	-	20201124	-
9606	692209	SNORD92	-	HBII-316	HGNC:HGNC:32754|Ensembl:ENSG00000264994	2	2p23.2	small nucleolar RNA, C/D box 92	snoRNA	SNORD92	small nucleolar RNA, C/D box 92	O	-	20201124	-
9606	692210	SNORD93	-	HBII-336	HGNC:HGNC:32755|Ensembl:ENSG00000221740	7	7p15.3	small nucleolar RNA, C/D box 93	snoRNA	SNORD93	small nucleolar RNA, C/D box 93	O	-	20201124	-
9606	692211	SNORD98	-	HBII-419	HGNC:HGNC:32761|Ensembl:ENSG00000283551	10	10q21.3	small nucleolar RNA, C/D box 98	snoRNA	SNORD98	small nucleolar RNA, C/D box 98	O	-	20201124	-
9606	692212	SNORD99	-	HBII-420	HGNC:HGNC:32762|Ensembl:ENSG00000221539	1	1p35.3	small nucleolar RNA, C/D box 99	snoRNA	SNORD99	small nucleolar RNA, C/D box 99	O	-	20201124	-
9606	692213	SNORD110	-	HBII-55	HGNC:HGNC:32775|Ensembl:ENSG00000221116	20	20p13	small nucleolar RNA, C/D box 110	snoRNA	SNORD110	small nucleolar RNA, C/D box 110	O	-	20201124	-
9606	692214	SNORD111	-	HBII-82	HGNC:HGNC:32776|Ensembl:ENSG00000221066	16	16q22.1	small nucleolar RNA, C/D box 111	snoRNA	SNORD111	small nucleolar RNA, C/D box 111	O	-	20201124	-
9606	692215	SNORD112	-	14q(0)	MIM:613649|HGNC:HGNC:32777|Ensembl:ENSG00000275662	14	14q32.2	small nucleolar RNA, C/D box 112	snoRNA	SNORD112	small nucleolar RNA, C/D box 112	O	-	20201124	-
9606	692219	DFNB65	-	-	MIM:610248	20	20q13.2-q13.32	deafness, autosomal recessive 65	unknown	-	-	-	-	20191002	-
9606	692220	DFNB62	-	-	MIM:610143	12	12p13.2-p11.23	deafness, autosomal recessive 62	unknown	-	-	-	-	20191002	-
9606	692222	OPA5	-	-	MIM:610708	22	22q12.1-q13.1	optic atrophy 5 (autosomal dominant)	unknown	-	-	-	-	20191002	-
9606	692223	SNORD97	-	U97	HGNC:HGNC:32760|Ensembl:ENSG00000238622	11	11p15.4	small nucleolar RNA, C/D box 97	snoRNA	SNORD97	small nucleolar RNA, C/D box 97	O	-	20201124	-
9606	692225	SNORD94	-	U94	HGNC:HGNC:32756|Ensembl:ENSG00000208772	2	2p11.2	small nucleolar RNA, C/D box 94	snoRNA	SNORD94	small nucleolar RNA, C/D box 94	O	-	20201124	-
9606	692226	SNORD96B	-	U96b	HGNC:HGNC:32759|Ensembl:ENSG00000208883	X	Xq23	small nucleolar RNA, C/D box 96B	snoRNA	SNORD96B	small nucleolar RNA, C/D box 96B	O	-	20201124	-
9606	692227	SNORD104	-	U104	HGNC:HGNC:32768|Ensembl:ENSG00000199753	17	17q23.3	small nucleolar RNA, C/D box 104	snoRNA	SNORD104	small nucleolar RNA, C/D box 104	O	-	20201124	-
9606	692229	SNORD105	-	U105	HGNC:HGNC:32769|Ensembl:ENSG00000209645	19	19p13.2	small nucleolar RNA, C/D box 105	snoRNA	SNORD105	small nucleolar RNA, C/D box 105	O	-	20201124	-
9606	692231	RHEBP3	-	-	HGNC:HGNC:44992	22	22q11.21	RHEB pseudogene 3	pseudo	RHEBP3	RHEB pseudogene 3	O	Ras homolog enriched in brain pseudogene|Ras-homolog enriched in brain pseudogene 3	20201124	-
9606	692233	SNORD117	-	U83	HGNC:HGNC:32742|Ensembl:ENSG00000201785	6	6p21.33	small nucleolar RNA, C/D box 117	snoRNA	SNORD117	small nucleolar RNA, C/D box 117	O	-	20201124	-
9606	692234	SNORD103A	-	U103	HGNC:HGNC:32766	1	1p35.2	small nucleolar RNA, C/D box 103A	snoRNA	SNORD103A	small nucleolar RNA, C/D box 103A	O	-	20201124	-
9606	692235	SNORD103B	-	U103B	HGNC:HGNC:32767	1	1p35.2	small nucleolar RNA, C/D box 103B	snoRNA	SNORD103B	small nucleolar RNA, C/D box 103B	O	-	20201124	-
9606	692236	SNORD116@	-	HBII-85|PET1|PWCR1	-	15	15q11.2	small nucleolar RNA, C/D box 116 cluster	other	-	-	-	Prader-Willi syndrome chromosome region 1|non-coding RNA in the Prader-Willi critical region	20201124	-
9606	692246	LOC692246	-	-	-	22	22q13.2	cytochrome c oxidase assembly factor 1 homolog (S. cerevisiae) pseudogene	pseudo	-	-	-	-	20201124	-
9606	692247	LMNTD2-AS1	-	-	HGNC:HGNC:41204|Ensembl:ENSG00000254815	11	11p15.5	LMNTD2 antisense RNA 1	ncRNA	LMNTD2-AS1	LMNTD2 antisense RNA 1	O	-	20201124	-
9606	692312	PPAN-P2RY11	-	BXDC3|P2RY11|P2Y11|PPAN|SSF1|Ssf-1	HGNC:HGNC:33526|Ensembl:ENSG00000243207	19	19p13.2	PPAN-P2RY11 readthrough	protein-coding	PPAN-P2RY11	PPAN-P2RY11 readthrough	O	PPAN-P2RY11 protein|Brix domain-containing protein 3|P2Y purinoceptor 11|PPAN-P2RY11 readthrough transcript|Peter Pan homolog|SSF1/P2Y11 protein|Suppressor of SWI4 1 homolog	20201124	-
9606	693120	MIR33B	-	MIRN33B|hsa-mir-33b|mir-33b	MIM:613486|HGNC:HGNC:32791|Ensembl:ENSG00000207839|miRBase:MI0003646	17	17p11.2	microRNA 33b	ncRNA	MIR33B	microRNA 33b	O	-	20201124	-
9606	693121	MIR411	-	MIRN411|hsa-mir-411|mir-411	HGNC:HGNC:32792|Ensembl:ENSG00000199109|miRBase:MI0003675	14	14q32.31	microRNA 411	ncRNA	MIR411	microRNA 411	O	-	20201213	-
9606	693122	MIR421	-	MIRN421|hsa-mir-421	HGNC:HGNC:32793|Ensembl:ENSG00000202566|miRBase:MI0003685	X	Xq13.2	microRNA 421	ncRNA	MIR421	microRNA 421	O	-	20201124	-
9606	693123	MIR449B	-	MIRN449B|mir-449b	MIM:613132|HGNC:HGNC:32794|Ensembl:ENSG00000207728|miRBase:MI0003673	5	5q11.2	microRNA 449b	ncRNA	MIR449B	microRNA 449b	O	hsa-mir-449b	20201124	-
9606	693124	MIR532	-	MIRN532|hsa-mir-532|mir-532	MIM:301023|HGNC:HGNC:32795|Ensembl:ENSG00000207758|miRBase:MI0003205	X	Xp11.23	microRNA 532	ncRNA	MIR532	microRNA 532	O	-	20201124	-
9606	693125	MIR548A1	-	MIRN548A1	HGNC:HGNC:32796|Ensembl:ENSG00000207775|miRBase:MI0003593	6	6p22.3	microRNA 548a-1	ncRNA	MIR548A1	microRNA 548a-1	O	hsa-mir-548a-1	20201124	-
9606	693126	MIR548A2	-	MIRN548A2	HGNC:HGNC:32797|Ensembl:ENSG00000207689|miRBase:MI0003598	6	6q23.3	microRNA 548a-2	ncRNA	MIR548A2	microRNA 548a-2	O	hsa-mir-548a-2	20201124	-
9606	693127	MIR548A3	-	MIRN548A3	HGNC:HGNC:32798|Ensembl:ENSG00000208032|miRBase:MI0003612	8	8q22.3	microRNA 548a-3	ncRNA	MIR548A3	microRNA 548a-3	O	hsa-mir-548a-3	20201124	-
9606	693128	MIR548B	-	MIRN548B	HGNC:HGNC:32799|Ensembl:ENSG00000207982|miRBase:MI0003596	6	6q22.31	microRNA 548b	ncRNA	MIR548B	microRNA 548b	O	hsa-mir-548b	20201124	-
9606	693129	MIR548C	-	MIRN548C	HGNC:HGNC:32800|Ensembl:ENSG00000207546|miRBase:MI0003630	12	12q14.2	microRNA 548c	ncRNA	MIR548C	microRNA 548c	O	hsa-mir-548c	20201124	-
9606	693130	MIR548D1	-	MIRN548D1	HGNC:HGNC:32801|Ensembl:ENSG00000283172|miRBase:MI0003668	8	8q24.13	microRNA 548d-1	ncRNA	MIR548D1	microRNA 548d-1	O	hsa-mir-548d-1	20201124	-
9606	693131	MIR548D2	-	MIRN548D2	HGNC:HGNC:32802|Ensembl:ENSG00000263690|miRBase:MI0003671	17	17q24.2	microRNA 548d-2	ncRNA	MIR548D2	microRNA 548d-2	O	hsa-mir-548d-2	20201124	-
9606	693132	MIR549A	-	MIR549|MIRN549|hsa-mir-549|hsa-mir-549a|mir-549a	HGNC:HGNC:32803|Ensembl:ENSG00000208003|miRBase:MI0003679	15	15q25.1	microRNA 549a	ncRNA	MIR549A	microRNA 549a	O	microRNA 549	20201124	-
9606	693133	MIR550A1	-	MIR550-1|MIRN550-1|hsa-mir-550a-1|mir-550a-1	HGNC:HGNC:32804|Ensembl:ENSG00000207771|miRBase:MI0003600	7	7p14.3	microRNA 550a-1	ncRNA	MIR550A1	microRNA 550a-1	O	hsa-mir-550-1|microRNA 550-1	20201124	-
9606	693134	MIR550A2	-	MIR550-2|MIRN550-2|hsa-mir-550a-2|mir-550a-2	HGNC:HGNC:32805|Ensembl:ENSG00000207573|miRBase:MI0003601	7	7p14.3	microRNA 550a-2	ncRNA	MIR550A2	microRNA 550a-2	O	hsa-mir-550-2|microRNA 550-2	20201124	-
9606	693135	MIR551A	-	MIRN551A|mir-551a	MIM:615148|HGNC:HGNC:32806|Ensembl:ENSG00000207776|miRBase:MI0003556	1	1p36.32	microRNA 551a	ncRNA	MIR551A	microRNA 551a	O	hsa-mir-551a	20201124	-
9606	693136	MIR551B	-	MIRN551B|mir-551b	HGNC:HGNC:32807|Ensembl:ENSG00000207717|miRBase:MI0003575	3	3q26.2	microRNA 551b	ncRNA	MIR551B	microRNA 551b	O	hsa-mir-551b	20201124	-
9606	693137	MIR552	-	MIRN552|hsa-mir-552	HGNC:HGNC:32808|Ensembl:ENSG00000207941|miRBase:MI0003557	1	1p34.3	microRNA 552	ncRNA	MIR552	microRNA 552	O	-	20201124	-
9606	693138	MIR553	-	MIRN553|hsa-mir-553	HGNC:HGNC:32809|Ensembl:ENSG00000207750|miRBase:MI0003558	1	1p21.2	microRNA 553	ncRNA	MIR553	microRNA 553	O	-	20201124	-
9606	693139	MIR554	-	MIRN554|hsa-mir-554	HGNC:HGNC:32810|Ensembl:ENSG00000207606|miRBase:MI0003559	1	1q21.3	microRNA 554	ncRNA	MIR554	microRNA 554	O	-	20201124	-
9606	693140	MIR555	-	MIRN555|hsa-mir-555	HGNC:HGNC:32811|Ensembl:ENSG00000283701|miRBase:MI0003561	1	1q22	microRNA 555	ncRNA	MIR555	microRNA 555	O	-	20201124	-
9606	693141	MIR556	-	MIRN556|hsa-mir-556|mir-556	HGNC:HGNC:32812|Ensembl:ENSG00000207729|miRBase:MI0003562	1	1q23.3	microRNA 556	ncRNA	MIR556	microRNA 556	O	-	20201124	-
9606	693142	MIR557	-	MIRN557|hsa-mir-557	HGNC:HGNC:32813|Ensembl:ENSG00000207974|miRBase:MI0003563	1	1q24.2	microRNA 557	ncRNA	MIR557	microRNA 557	O	-	20201124	-
9606	693143	MIR558	-	MIRN558|hsa-mir-558	MIM:616473|HGNC:HGNC:32814|Ensembl:ENSG00000207653|miRBase:MI0003564	2	2p22.3	microRNA 558	ncRNA	MIR558	microRNA 558	O	-	20201124	-
9606	693144	MIR559	-	MIRN559|hsa-mir-559	HGNC:HGNC:32815|Ensembl:ENSG00000207923|miRBase:MI0003565	2	2p21	microRNA 559	ncRNA	MIR559	microRNA 559	O	-	20201124	-
9606	693146	MIR561	-	MIRN561|hsa-mir-561|mir-561	HGNC:HGNC:32817|Ensembl:ENSG00000207951|miRBase:MI0003567	2	2q32.1	microRNA 561	ncRNA	MIR561	microRNA 561	O	-	20201124	-
9606	693147	MIR562	-	MIRN562|hsa-mir-562	HGNC:HGNC:32818|Ensembl:ENSG00000207626|miRBase:MI0003568	2	2q37.1	microRNA 562	ncRNA	MIR562	microRNA 562	O	-	20201124	-
9606	693148	MIR563	-	MIRN563|hsa-mir-563	HGNC:HGNC:32819|Ensembl:ENSG00000207815|miRBase:MI0003569	3	3p25.1	microRNA 563	ncRNA	MIR563	microRNA 563	O	-	20201124	-
9606	693149	MIR564	-	MIRN564|hsa-mir-564	HGNC:HGNC:32820|Ensembl:ENSG00000284498|miRBase:MI0003570	3	3p21.31	microRNA 564	ncRNA	MIR564	microRNA 564	O	-	20201124	-
9606	693152	MIR567	-	MIRN567|hsa-mir-567	HGNC:HGNC:32823|Ensembl:ENSG00000207940|miRBase:MI0003573	3	3q13.2	microRNA 567	ncRNA	MIR567	microRNA 567	O	-	20201124	-
9606	693153	MIR568	-	MIRN568|hsa-mir-568	HGNC:HGNC:32824|Ensembl:ENSG00000284134|miRBase:MI0003574	3	3q13.31	microRNA 568	ncRNA	MIR568	microRNA 568	O	-	20201124	-
9606	693154	MIR569	-	MIRN569|hsa-mir-569	HGNC:HGNC:32825|Ensembl:ENSG00000207963|miRBase:MI0003576	3	3q26.2	microRNA 569	ncRNA	MIR569	microRNA 569	O	-	20201124	-
9606	693155	MIR570	-	MIRN570|hsa-mir-570	MIM:614538|HGNC:HGNC:32826|Ensembl:ENSG00000207650|miRBase:MI0003577	3	3q29	microRNA 570	ncRNA	MIR570	microRNA 570	O	-	20201124	-
9606	693156	MIR571	-	MIRN571|hsa-mir-571	HGNC:HGNC:32827|Ensembl:ENSG00000207642|miRBase:MI0003578	4	4p16.3	microRNA 571	ncRNA	MIR571	microRNA 571	O	-	20201124	-
9606	693157	MIR572	-	MIRN572|hsa-mir-572	HGNC:HGNC:32828|Ensembl:ENSG00000207716|miRBase:MI0003579	4	4p15.33	microRNA 572	ncRNA	MIR572	microRNA 572	O	-	20201124	-
9606	693158	MIR573	-	MIRN573|hsa-mir-573|mir-573	HGNC:HGNC:32829|Ensembl:ENSG00000207697|miRBase:MI0003580	4	4p15.2	microRNA 573	ncRNA	MIR573	microRNA 573	O	-	20201124	-
9606	693159	MIR574	-	MIR574-3p|MIRN574|hsa-mir-574|mir-574	MIM:615469|HGNC:HGNC:32830|Ensembl:ENSG00000207944|miRBase:MI0003581	4	4p14	microRNA 574	ncRNA	MIR574	microRNA 574	O	-	20201124	-
9606	693160	MIR575	-	MIRN575|hsa-mir-575	HGNC:HGNC:32831|Ensembl:ENSG00000207746|miRBase:MI0003582	4	4q21.22	microRNA 575	ncRNA	MIR575	microRNA 575	O	-	20201124	-
9606	693161	MIR576	-	MIRN576|hsa-mir-576	HGNC:HGNC:32832|Ensembl:ENSG00000207988|miRBase:MI0003583	4	4q25	microRNA 576	ncRNA	MIR576	microRNA 576	O	-	20201124	-
9606	693162	MIR577	-	MIRN577|hsa-mir-577|mir-577	HGNC:HGNC:32833|Ensembl:ENSG00000207931|miRBase:MI0003584	4	4q26	microRNA 577	ncRNA	MIR577	microRNA 577	O	-	20201124	-
9606	693163	MIR578	-	MIRN578|hsa-mir-578	HGNC:HGNC:32834|Ensembl:ENSG00000207559|miRBase:MI0003585	4	4q32.3	microRNA 578	ncRNA	MIR578	microRNA 578	O	-	20201124	-
9606	693164	MIR579	-	MIRN579|hsa-mir-579	HGNC:HGNC:32835|Ensembl:ENSG00000207956|miRBase:MI0003586	5	5p13.3	microRNA 579	ncRNA	MIR579	microRNA 579	O	-	20201220	-
9606	693165	MIR580	-	MIRN580|hsa-mir-580	HGNC:HGNC:32836|Ensembl:ENSG00000207756|miRBase:MI0003587	5	5p13.2	microRNA 580	ncRNA	MIR580	microRNA 580	O	-	20201124	-
9606	693166	MIR581	-	MIRN581|hsa-mir-581	HGNC:HGNC:32837|Ensembl:ENSG00000207627|miRBase:MI0003588	5	5q11.2	microRNA 581	ncRNA	MIR581	microRNA 581	O	-	20201124	-
9606	693167	MIR582	-	MIRN582|hsa-mir-582	HGNC:HGNC:32838|Ensembl:ENSG00000202601|miRBase:MI0003589	5	5q12.1	microRNA 582	ncRNA	MIR582	microRNA 582	O	-	20201220	-
9606	693168	MIR583	-	MIRN583|hsa-mir-583	HGNC:HGNC:32839|Ensembl:ENSG00000207578|miRBase:MI0003590	5	5q15	microRNA 583	ncRNA	MIR583	microRNA 583	O	-	20201124	-
9606	693169	MIR584	-	MIRN584|hsa-mir-584	HGNC:HGNC:32840|Ensembl:ENSG00000207714|miRBase:MI0003591	5	5q32	microRNA 584	ncRNA	MIR584	microRNA 584	O	-	20201124	-
9606	693170	MIR585	-	MIRN585|hsa-mir-585|mir-585	HGNC:HGNC:32841|Ensembl:ENSG00000207619|miRBase:MI0003592	5	5q35.1	microRNA 585	ncRNA	MIR585	microRNA 585	O	-	20201124	-
9606	693171	MIR586	-	MIRN586|hsa-mir-586	HGNC:HGNC:32842|Ensembl:ENSG00000207769|miRBase:MI0003594	6	6p21.1	microRNA 586	ncRNA	MIR586	microRNA 586	O	-	20201124	-
9606	693172	MIR587	-	MIRN587|hsa-mir-587	HGNC:HGNC:32843|Ensembl:ENSG00000207577|miRBase:MI0003595	6	6q21	microRNA 587	ncRNA	MIR587	microRNA 587	O	-	20201124	-
9606	693173	MIR588	-	MIRN588|hsa-mir-588	HGNC:HGNC:32844|Ensembl:ENSG00000207632|miRBase:MI0003597	6	6q22.32	microRNA 588	ncRNA	MIR588	microRNA 588	O	-	20201124	-
9606	693174	MIR589	-	MIRN589|hsa-mir-589|mir-589	HGNC:HGNC:32845|Ensembl:ENSG00000207973|miRBase:MI0003599	7	7p22.1	microRNA 589	ncRNA	MIR589	microRNA 589	O	-	20201124	-
9606	693175	MIR590	-	MIRN590|hsa-mir-590|mir-590	MIM:615070|HGNC:HGNC:32846|Ensembl:ENSG00000207741|miRBase:MI0003602	7	7q11.23	microRNA 590	ncRNA	MIR590	microRNA 590	O	-	20201213	-
9606	693176	MIR591	-	MIRN591|hsa-mir-591	HGNC:HGNC:32847|Ensembl:ENSG00000208025|miRBase:MI0003603	7	7q21.3	microRNA 591	ncRNA	MIR591	microRNA 591	O	-	20201124	-
9606	693177	MIR592	-	MIRN592|hsa-mir-592|mir-592	HGNC:HGNC:32848|Ensembl:ENSG00000207692|miRBase:MI0003604	7	7q31.33	microRNA 592	ncRNA	MIR592	microRNA 592	O	-	20201124	-
9606	693178	MIR593	-	MIRN593|hsa-mir-593	HGNC:HGNC:32849|Ensembl:ENSG00000207588|miRBase:MI0003605	7	7q32.1	microRNA 593	ncRNA	MIR593	microRNA 593	O	-	20201220	-
9606	693180	MIR595	-	MIRN595|hsa-mir-595	HGNC:HGNC:32851|Ensembl:ENSG00000207637|miRBase:MI0003607	7	7q36.3	microRNA 595	ncRNA	MIR595	microRNA 595	O	-	20201124	-
9606	693181	MIR596	-	MIRN596|hsa-mir-596	HGNC:HGNC:32852|Ensembl:ENSG00000207826|miRBase:MI0003608	8	8p23.3	microRNA 596	ncRNA	MIR596	microRNA 596	O	-	20201124	-
9606	693182	MIR597	-	MIRN597|hsa-mir-597|mir-597	HGNC:HGNC:32853|Ensembl:ENSG00000207701|miRBase:MI0003609	8	8p23.1	microRNA 597	ncRNA	MIR597	microRNA 597	O	-	20201124	-
9606	693183	MIR598	-	MIRN598|hsa-mir-598|mir-598	HGNC:HGNC:32854|Ensembl:ENSG00000207600|miRBase:MI0003610	8	8p23.1	microRNA 598	ncRNA	MIR598	microRNA 598	O	-	20201124	-
9606	693184	MIR599	-	MIRN599|hsa-mir-599	HGNC:HGNC:32855|Ensembl:ENSG00000207804|miRBase:MI0003611	8	8q22.2	microRNA 599	ncRNA	MIR599	microRNA 599	O	-	20201220	-
9606	693185	MIR600	-	MIRN600|hsa-mir-600	HGNC:HGNC:32856|Ensembl:ENSG00000283941|miRBase:MI0003613	9	9q33.3	microRNA 600	ncRNA	MIR600	microRNA 600	O	-	20201124	-
9606	693186	MIR601	-	MIRN601|hsa-mir-601	HGNC:HGNC:32857|Ensembl:ENSG00000207991|miRBase:MI0003614	9	9q33.3	microRNA 601	ncRNA	MIR601	microRNA 601	O	-	20201124	-
9606	693187	MIR602	-	MIRN602|hsa-mir-602	HGNC:HGNC:32858|Ensembl:ENSG00000207693|miRBase:MI0003615	9	9q34.3	microRNA 602	ncRNA	MIR602	microRNA 602	O	-	20201124	-
9606	693188	MIR603	-	MIRN603|hsa-mir-603	HGNC:HGNC:32859|Ensembl:ENSG00000207930|miRBase:MI0003616	10	10p12.2	microRNA 603	ncRNA	MIR603	microRNA 603	O	-	20201124	-
9606	693189	MIR604	-	MIRN604|hsa-mir-604	HGNC:HGNC:32860|Ensembl:ENSG00000207612|miRBase:MI0003617	10	10p11.23	microRNA 604	ncRNA	MIR604	microRNA 604	O	-	20201124	-
9606	693190	MIR605	-	MIRN605|hsa-mir-605|mir-605	HGNC:HGNC:32861|Ensembl:ENSG00000207813|miRBase:MI0003618	10	10q21.1	microRNA 605	ncRNA	MIR605	microRNA 605	O	-	20201124	-
9606	693191	MIR606	-	MIRN606|hsa-mir-606	HGNC:HGNC:32862|Ensembl:ENSG00000207583|miRBase:MI0003619	10	10q22.2	microRNA 606	ncRNA	MIR606	microRNA 606	O	-	20201124	-
9606	693192	MIR607	-	MIRN607|hsa-mir-607	HGNC:HGNC:32863|Ensembl:ENSG00000207976|miRBase:MI0003620	10	10q24.1	microRNA 607	ncRNA	MIR607	microRNA 607	O	-	20201124	-
9606	693193	MIR608	-	MIRN608|hsa-mir-608	HGNC:HGNC:32864|Ensembl:ENSG00000207551|miRBase:MI0003621	10	10q24.31	microRNA 608	ncRNA	MIR608	microRNA 608	O	-	20201129	-
9606	693194	MIR609	-	MIRN609|hsa-mir-609	HGNC:HGNC:32865|Ensembl:ENSG00000208033|miRBase:MI0003622	10	10q25.1	microRNA 609	ncRNA	MIR609	microRNA 609	O	-	20201124	-
9606	693195	MIR610	-	MIRN610|hsa-mir-610	MIM:612330|HGNC:HGNC:32866|Ensembl:ENSG00000207874|miRBase:MI0003623	11	11p14.1	microRNA 610	ncRNA	MIR610	microRNA 610	O	-	20201124	-
9606	693196	MIR611	-	MIRN611|hsa-mir-611	HGNC:HGNC:32867|Ensembl:ENSG00000284108|miRBase:MI0003624	11	11q12.2	microRNA 611	ncRNA	MIR611	microRNA 611	O	-	20201124	-
9606	693197	MIR612	-	MIRN612|hsa-mir-612	HGNC:HGNC:32868|Ensembl:ENSG00000283791|miRBase:MI0003625	11	11q13.1	microRNA 612	ncRNA	MIR612	microRNA 612	O	-	20201124	-
9606	693198	MIR613	-	MIRN613|hsa-mir-613	HGNC:HGNC:32869|Ensembl:ENSG00000207983|miRBase:MI0003626	12	12p13.1	microRNA 613	ncRNA	MIR613	microRNA 613	O	-	20201220	-
9606	693199	MIR614	-	MIRN614|hsa-mir-614	HGNC:HGNC:32870|Ensembl:ENSG00000283759|miRBase:MI0003627	12	12p13.1	microRNA 614	ncRNA	MIR614	microRNA 614	O	-	20201124	-
9606	693200	MIR615	-	MIRN615|hsa-mir-615|mir-615	HGNC:HGNC:32871|Ensembl:ENSG00000207571|miRBase:MI0003628	12	12q13.13	microRNA 615	ncRNA	MIR615	microRNA 615	O	-	20201124	-
9606	693201	MIR616	-	MIRN616|hsa-mir-616	MIM:614489|HGNC:HGNC:32872|Ensembl:ENSG00000208028|miRBase:MI0003629	12	12q13.3	microRNA 616	ncRNA	MIR616	microRNA 616	O	-	20201220	-
9606	693202	MIR617	-	MIRN617|hsa-mir-617	HGNC:HGNC:32873|Ensembl:ENSG00000207763|miRBase:MI0003631	12	12q21.31	microRNA 617	ncRNA	MIR617	microRNA 617	O	-	20201124	-
9606	693203	MIR618	-	MIRN618|hsa-mir-618|mir-618	HGNC:HGNC:32874|Ensembl:ENSG00000208022|miRBase:MI0003632	12	12q21.31	microRNA 618	ncRNA	MIR618	microRNA 618	O	-	20201124	-
9606	693204	MIR619	-	MIRN619|hsa-mir-619	HGNC:HGNC:32875|Ensembl:ENSG00000207622|miRBase:MI0003633	12	12q24.11	microRNA 619	ncRNA	MIR619	microRNA 619	O	miR-619-5p	20201220	-
9606	693205	MIR620	-	MIRN620|hsa-mir-620	HGNC:HGNC:32876|Ensembl:ENSG00000207967|miRBase:MI0003634	12	12q24.21	microRNA 620	ncRNA	MIR620	microRNA 620	O	-	20201124	-
9606	693206	MIR621	-	MIRN621|hsa-mir-621	HGNC:HGNC:32877|Ensembl:ENSG00000207652|miRBase:MI0003635	13	13q14.11	microRNA 621	ncRNA	MIR621	microRNA 621	O	-	20201124	-
9606	693207	MIR622	-	MIRN622|hsa-mir-622	HGNC:HGNC:32878|Ensembl:ENSG00000283783|miRBase:MI0003636	13	13q31.3	microRNA 622	ncRNA	MIR622	microRNA 622	O	-	20201124	-
9606	693208	MIR623	-	MIRN623|hsa-mir-623	HGNC:HGNC:32879|Ensembl:ENSG00000207719|miRBase:MI0003637	13	13q32.3	microRNA 623	ncRNA	MIR623	microRNA 623	O	-	20201124	-
9606	693209	MIR624	-	MIRN624|hsa-mir-624|mir-624	HGNC:HGNC:32880|Ensembl:ENSG00000207952|miRBase:MI0003638	14	14q12	microRNA 624	ncRNA	MIR624	microRNA 624	O	-	20201124	-
9606	693210	MIR625	-	MIRN625|hsa-mir-625	HGNC:HGNC:32881|Ensembl:ENSG00000207781|miRBase:MI0003639	14	14q23.3	microRNA 625	ncRNA	MIR625	microRNA 625	O	-	20201220	-
9606	693211	MIR626	-	MIRN626|hsa-mir-626	HGNC:HGNC:32882|Ensembl:ENSG00000207766|miRBase:MI0003640	15	15q15.1	microRNA 626	ncRNA	MIR626	microRNA 626	O	-	20201124	-
9606	693212	MIR627	-	MIRN627|hsa-mir-627|mir-627	HGNC:HGNC:32883|Ensembl:ENSG00000207712|miRBase:MI0003641	15	15q15.1	microRNA 627	ncRNA	MIR627	microRNA 627	O	-	20201213	-
9606	693213	MIR628	-	MIRN628|hsa-mir-628|mir-628	HGNC:HGNC:32884|Ensembl:ENSG00000283891|miRBase:MI0003642	15	15q21.3	microRNA 628	ncRNA	MIR628	microRNA 628	O	-	20201220	-
9606	693214	MIR629	-	MIRN629|hsa-mir-629|mir-629	HGNC:HGNC:32885|Ensembl:ENSG00000207965|miRBase:MI0003643	15	15q23	microRNA 629	ncRNA	MIR629	microRNA 629	O	-	20201129	-
9606	693215	MIR630	-	MIRN630|hsa-mir-630	HGNC:HGNC:32886|Ensembl:ENSG00000283798|miRBase:MI0003644	15	15q24.1	microRNA 630	ncRNA	MIR630	microRNA 630	O	-	20201124	-
9606	693216	MIR631	-	MIRN631|hsa-mir-631	HGNC:HGNC:32887|Ensembl:ENSG00000284343|miRBase:MI0003645	15	15q24.2	microRNA 631	ncRNA	MIR631	microRNA 631	O	-	20201124	-
9606	693217	MIR632	-	MIRN632|hsa-mir-632	HGNC:HGNC:32888|Ensembl:ENSG00000283774|miRBase:MI0003647	17	17q11.2	microRNA 632	ncRNA	MIR632	microRNA 632	O	-	20201124	-
9606	693218	MIR633	-	MIRN633|hsa-mir-633	HGNC:HGNC:32889|Ensembl:ENSG00000207552|miRBase:MI0003648	17	17q23.2	microRNA 633	ncRNA	MIR633	microRNA 633	O	-	20201124	-
9606	693219	MIR634	-	MIRN634|hsa-mir-634	HGNC:HGNC:32890|Ensembl:ENSG00000207943|miRBase:MI0003649	17	17q24.2	microRNA 634	ncRNA	MIR634	microRNA 634	O	-	20201124	-
9606	693220	MIR635	-	MIRN635|hsa-mir-635	HGNC:HGNC:32891|Ensembl:ENSG00000207561|miRBase:MI0003650	17	17q24.2	microRNA 635	ncRNA	MIR635	microRNA 635	O	-	20201124	-
9606	693221	MIR636	-	MIRN636|hsa-mir-636	HGNC:HGNC:32892|Ensembl:ENSG00000283805|miRBase:MI0003651	17	17q25.1	microRNA 636	ncRNA	MIR636	microRNA 636	O	-	20201124	-
9606	693222	MIR637	-	MIRN637|hsa-mir-637	HGNC:HGNC:32893|Ensembl:ENSG00000283928|miRBase:MI0003652	19	19p13.3	microRNA 637	ncRNA	MIR637	microRNA 637	O	-	20201124	-
9606	693223	MIR638	-	MIRN638|hsa-mir-638	HGNC:HGNC:32894|Ensembl:ENSG00000207972|miRBase:MI0003653	19	19p13.2	microRNA 638	ncRNA	MIR638	microRNA 638	O	-	20201124	-
9606	693224	MIR639	-	MIRN639|hsa-mir-639	HGNC:HGNC:32895|Ensembl:ENSG00000283822|miRBase:MI0003654	19	19p13.12	microRNA 639	ncRNA	MIR639	microRNA 639	O	-	20201124	-
9606	693225	MIR640	-	MIRN640|hsa-mir-640	HGNC:HGNC:32896|Ensembl:ENSG00000207821|miRBase:MI0003655	19	19p13.11	microRNA 640	ncRNA	MIR640	microRNA 640	O	-	20201124	-
9606	693226	MIR641	-	MIRN641|hsa-mir-641|mir-641	HGNC:HGNC:32897|Ensembl:ENSG00000207631|miRBase:MI0003656	19	19q13.2	microRNA 641	ncRNA	MIR641	microRNA 641	O	-	20201220	-
9606	693227	MIR642A	-	MIR642|MIRN642|hsa-mir-642|hsa-mir-642a|mir-642a	HGNC:HGNC:32898|Ensembl:ENSG00000207773|miRBase:MI0003657	19	19q13.32	microRNA 642a	ncRNA	MIR642A	microRNA 642a	O	microRNA 642|microRNA mir-642a	20201124	-
9606	693228	MIR643	-	MIRN643|hsa-mir-643|mir-643	HGNC:HGNC:32899|Ensembl:ENSG00000208002|miRBase:MI0003658	19	19q13.41	microRNA 643	ncRNA	MIR643	microRNA 643	O	-	20201124	-
9606	693229	MIR644A	-	MIR644|MIRN644|hsa-mir-644|hsa-mir-644a	HGNC:HGNC:32900|Ensembl:ENSG00000207997|miRBase:MI0003659	20	20q11.22	microRNA 644a	ncRNA	MIR644A	microRNA 644a	O	microRNA 644	20201124	-
9606	693230	MIR645	-	MIRN645|hsa-mir-645	HGNC:HGNC:32901|Ensembl:ENSG00000208018|miRBase:MI0003660	20	20q13.13	microRNA 645	ncRNA	MIR645	microRNA 645	O	-	20201124	-
9606	693231	MIR646	-	MIRN646|hsa-mir-646	HGNC:HGNC:32902|Ensembl:ENSG00000207802|miRBase:MI0003661	20	20q13.33	microRNA 646	ncRNA	MIR646	microRNA 646	O	-	20201124	-
9606	693232	MIR647	-	MIRN647|hsa-mir-647	HGNC:HGNC:32903|Ensembl:ENSG00000207554|miRBase:MI0003662	20	20q13.33	microRNA 647	ncRNA	MIR647	microRNA 647	O	-	20201213	-
9606	693233	MIR648	-	MIRN648|hsa-mir-648	MIM:616205|HGNC:HGNC:32904|Ensembl:ENSG00000207780|miRBase:MI0003663	22	22q11.21	microRNA 648	ncRNA	MIR648	microRNA 648	O	-	20201124	-
9606	693234	MIR649	-	MIRN649|hsa-mir-649	HGNC:HGNC:32905|Ensembl:ENSG00000207575|miRBase:MI0003664	22	22q11.21	microRNA 649	ncRNA	MIR649	microRNA 649	O	-	20201124	-
9606	693235	MIR92B	-	MIRN92B|hsa-mir-92b|mir-92b	HGNC:HGNC:32920|Ensembl:ENSG00000284586|miRBase:MI0003560	1	1q22	microRNA 92b	ncRNA	MIR92B	microRNA 92b	O	-	20201220	-
9606	723778	MIR650	-	MIRN650|hsa-mir-650	MIM:615379|HGNC:HGNC:32906|Ensembl:ENSG00000284049|miRBase:MI0003665	22	22q11.22	microRNA 650	ncRNA	MIR650	microRNA 650	O	-	20201124	-
9606	723779	MIR651	-	MIRN651|hsa-mir-651|mir-651	HGNC:HGNC:32907|Ensembl:ENSG00000207628|miRBase:MI0003666	X	Xp22.31	microRNA 651	ncRNA	MIR651	microRNA 651	O	-	20201124	-
9606	723788	MIG7	-	-	Ensembl:ENSG00000137936	1	1p22.1	mig-7	ncRNA	-	-	-	-	20201124	-
9606	723790	H2AC19	-	H2A/R|H2AC18|HIST2H2AA4	HGNC:HGNC:29668|Ensembl:ENSG00000272196	1	1q21.2	H2A clustered histone 19	protein-coding	H2AC19	H2A clustered histone 19	O	histone H2A type 2-A|H2A-clustered histone 18|histone 2, H2aa4|histone H2A/r|histone cluster 2 H2A family member a4|histone cluster 2, H2aa4	20201213	-
9606	723809	LHFPL3-AS2	-	-	HGNC:HGNC:44106|Ensembl:ENSG00000225329	7	7q22.2-q22.3	LHFPL3 antisense RNA 2	ncRNA	LHFPL3-AS2	LHFPL3 antisense RNA 2	O	LHFPL3 antisense RNA 2 (non-protein coding)	20201124	-
9606	723961	INS-IGF2	-	INSIGF	HGNC:HGNC:33527|Ensembl:ENSG00000129965|Ensembl:ENSG00000284779	11	11p15.5	INS-IGF2 readthrough	protein-coding	INS-IGF2	INS-IGF2 readthrough	O	insulin, isoform 2|INS-IGF2 readthrough transcript protein|insulin|insulin- insulin-like growth factor 2 read-through product	20201124	-
9606	723972	ANP32AP1	-	-	HGNC:HGNC:42949|Ensembl:ENSG00000259516	15	15q14	acidic nuclear phosphoprotein 32 family member A pseudogene 1	pseudo	ANP32AP1	acidic nuclear phosphoprotein 32 family member A pseudogene 1	O	acidic (leucine-rich) nuclear phosphoprotein 32 family, member A pseudogene 1|hepatopoietin PCn127	20201124	-
9606	724022	MIR652	-	MIRN652|hsa-mir-652	HGNC:HGNC:32908|Ensembl:ENSG00000208013|miRBase:MI0003667	X	Xq23	microRNA 652	ncRNA	MIR652	microRNA 652	O	-	20201124	-
9606	724023	MIR653	-	MIRN653|hsa-mir-653|mir-653	HGNC:HGNC:32909|Ensembl:ENSG00000208014|miRBase:MI0003674	7	7q21.3	microRNA 653	ncRNA	MIR653	microRNA 653	O	-	20201124	-
9606	724024	MIR654	-	MIRN654|hsa-mir-654|mir-654	HGNC:HGNC:32910|Ensembl:ENSG00000207934|miRBase:MI0003676	14	14q32.31	microRNA 654	ncRNA	MIR654	microRNA 654	O	-	20201124	-
9606	724025	MIR655	-	MIRN655|hsa-mir-655|mir-655	HGNC:HGNC:32911|Ensembl:ENSG00000207646|miRBase:MI0003677	14	14q32.31	microRNA 655	ncRNA	MIR655	microRNA 655	O	-	20201124	-
9606	724026	MIR656	-	MIRN656|hsa-mir-656|mir-656	MIM:616376|HGNC:HGNC:32912|Ensembl:ENSG00000207959|miRBase:MI0003678	14	14q32.31	microRNA 656	ncRNA	MIR656	microRNA 656	O	-	20201124	-
9606	724027	MIR657	-	MIRN657|hsa-mir-657	HGNC:HGNC:32913|Ensembl:ENSG00000207736|miRBase:MI0003681	17	17q25.3	microRNA 657	ncRNA	MIR657	microRNA 657	O	-	20201124	-
9606	724028	MIR658	-	MIRN658|hsa-mir-658	HGNC:HGNC:32914|Ensembl:ENSG00000284197|miRBase:MI0003682	22	22q13.1	microRNA 658	ncRNA	MIR658	microRNA 658	O	-	20201124	-
9606	724029	MIR659	-	MIRN659|hsa-mir-659|mir-659	MIM:613556|HGNC:HGNC:32915|Ensembl:ENSG00000207696|miRBase:MI0003683	22	22q13.1	microRNA 659	ncRNA	MIR659	microRNA 659	O	-	20201124	-
9606	724030	MIR660	-	MIRN660|hsa-mir-660|mir-660	HGNC:HGNC:32916|Ensembl:ENSG00000207970|miRBase:MI0003684	X	Xp11.23	microRNA 660	ncRNA	MIR660	microRNA 660	O	-	20201124	-
9606	724031	MIR661	-	MIRN661|hsa-mir-661	MIM:613716|HGNC:HGNC:32917|Ensembl:ENSG00000207574|miRBase:MI0003669	8	8q24.3	microRNA 661	ncRNA	MIR661	microRNA 661	O	-	20201124	-
9606	724032	MIR662	-	MIRN662|hsa-mir-662	HGNC:HGNC:32918|Ensembl:ENSG00000207579|miRBase:MI0003670	16	16p13.3	microRNA 662	ncRNA	MIR662	microRNA 662	O	-	20201124	-
9606	724033	MIR663A	-	MIR663|MIRN663|hsa-mir-663|hsa-mir-663a|mir-663a	HGNC:HGNC:32919|Ensembl:ENSG00000284419|miRBase:MI0003672	20	20p11.1	microRNA 663a	ncRNA	MIR663A	microRNA 663a	O	microRNA 663	20201124	-
9606	724034	CEND1P2	-	-	HGNC:HGNC:43675	13	13q12.12	cell cycle exit and neuronal differentiation 1 pseudogene 2	pseudo	CEND1P2	cell cycle exit and neuronal differentiation 1 pseudogene 2	O	CEND1 pseudogene	20201124	-
9606	724038	BDP1P	-	-	HGNC:HGNC:31044	18	18q23	B double prime 1 pseudogene	pseudo	BDP1P	B double prime 1 pseudogene	O	B double prime 1, subunit of RNA polymerase III transcription initiation factor IIIB pseudogene	20201124	-
9606	724058	ANIB4	-	-	MIM:610213	5	5p15.2-p14.3	aneurysm, intracranial berry 4	unknown	-	-	-	-	20191002	-
9606	724059	TMEM97P2	-	-	HGNC:HGNC:39641	8	8p21.3	transmembrane protein 97 pseudogene 2	pseudo	TMEM97P2	transmembrane protein 97 pseudogene 2	O	-	20201124	-
9606	724060	LOC724060	-	-	-	1	1p32.3	TRA2A pseudogene	pseudo	-	-	-	-	20201124	-
9606	724065	LOC724065	-	-	-	10	10q25.2	chromosome 19 open reading frame 53 pseudogene	pseudo	-	-	-	-	20201124	-
9606	724066	ATXN8	-	-	MIM:613289|HGNC:HGNC:32925	13	13q21	ataxin 8	protein-coding	ATXN8	ataxin 8	O	ataxin-8|protein 1C2	20200425	-
9606	724067	DEFA7P	-	DEFA7	HGNC:HGNC:31798|Ensembl:ENSG00000206042	8	8p23.1	defensin alpha 7, pseudogene	pseudo	DEFA7P	defensin alpha 7, pseudogene	O	-	20201124	-
9606	724068	DEFA11P	-	DEFAP3	HGNC:HGNC:33354|Ensembl:ENSG00000234178	8	8p23.1	defensin alpha 11, pseudogene	pseudo	DEFA11P	defensin alpha 11, pseudogene	O	-	20201124	-
9606	724074	DFNY1	-	-	MIM:400043	Y	-	deafness, Y-linked 1	unknown	-	-	-	-	20191002	-
9606	724084	LOC724084	-	-	-	1	1q42.11	zinc finger protein 706 pseudogene	pseudo	-	-	-	-	20201124	-
9606	724085	LOC724085	-	-	-	12	12q24.13	immediate early response 3 interacting protein 1 pseudogene	pseudo	-	-	-	-	20201124	-
9606	724087	LINC01545	-	CXorf31	HGNC:HGNC:17986|Ensembl:ENSG00000204904	X	Xp11.3	long intergenic non-protein coding RNA 1545	ncRNA	LINC01545	long intergenic non-protein coding RNA 1545	O	-	20201124	-
9606	724094	FAM27D1	-	-	HGNC:HGNC:32015	9	9p11.2	family with sequence similarity 27 member D1	ncRNA	FAM27D1	family with sequence similarity 27 member D1	O	-	20180127	-
9606	724101	SS18L2P2	-	-	HGNC:HGNC:44966	18	18q21.2	SS18 like 2 pseudogene 2	pseudo	SS18L2P2	SS18 like 2 pseudogene 2	O	synovial sarcoma translocation gene on chromosome 18-like 2 pseudogene 2	20201124	-
9606	724102	SNHG4	-	NCRNA00059|U19H	HGNC:HGNC:32964	5	5q31.2	small nucleolar RNA host gene 4	ncRNA	SNHG4	small nucleolar RNA host gene 4	O	U19 host|small nucleolar RNA host gene (non-protein coding) 4|small nucleolar RNA host gene 4 (non-protein coding)	20201220	-
9606	724104	LOC724104	-	-	-	6	6p12.2	SH3 domain binding glutamate rich protein like 3 pseudogene	pseudo	-	-	-	SH3 domain binding glutamic acid-rich protein like 3 pseudogene	20201124	-
9606	724105	LOC724105	-	-	-	5	5q35.2	cysteine rich transmembrane module containing 1 pseudogene	pseudo	-	-	-	putative nuclear protein ORF1-FL49 pseudogene	20201124	-
9606	724107	SPG32	-	SPG29	MIM:611252	14	14q12-q21	spastic paraplegia 32 (autosomal recessive)	unknown	-	-	-	-	20191002	-
9606	724110	SPG34	-	-	MIM:300750	X	Xq24-q25	spastic paraplegia 34 (autosomal dominant)	unknown	-	-	-	-	20191002	-
9606	727676	SNORD118	-	LCC|U8	MIM:616663|HGNC:HGNC:32952|Ensembl:ENSG00000200463	17	17p13.1	small nucleolar RNA, C/D box 118	snoRNA	SNORD118	small nucleolar RNA, C/D box 118	O	-	20201220	-
9606	727677	CASC8	-	CARLO1|CARLo-1|LINC00860	MIM:617701|HGNC:HGNC:45129|Ensembl:ENSG00000246228	8	8q24.21	cancer susceptibility 8	ncRNA	CASC8	cancer susceptibility 8	O	cancer susceptibility 8 (non-protein coding)|cancer susceptibility candidate 8 (non-protein coding)|long intergenic non-protein coding RNA 860	20201124	-
9606	727681	LOC727681	-	-	-	X	Xq13.2	NSL1, MIND kinetochore complex component, homolog (S. cerevisiae) pseudogene	pseudo	-	-	-	-	20201124	-
9606	727682	TAB3-AS1	-	CXorf29	HGNC:HGNC:20176	X	Xp21.2	TAB3 antisense RNA 1	ncRNA	TAB3-AS1	TAB3 antisense RNA 1	O	TAB3 antisense RNA 1 (non-protein coding)	20201124	-
9606	727684	C1orf195	-	-	HGNC:HGNC:32332	1	1p36.21	chromosome 1 open reading frame 195	ncRNA	C1orf195	chromosome 1 open reading frame 195	O	-	20201218	-
9606	727686	SNURFL	-	CXorf19	HGNC:HGNC:29543	X	Xq27.1	SNRPN upstream reading frame like (pseudogene)	pseudo	SNURFL	SNRPN upstream reading frame like (pseudogene)	O	-	20201124	-
9606	727699	LINC00163	-	C21orf134|NCRNA00163|NLC1-A|NLC1A	MIM:610259|HGNC:HGNC:33165|Ensembl:ENSG00000234880	21	21q22.3	long intergenic non-protein coding RNA 163	ncRNA	LINC00163	long intergenic non-protein coding RNA 163	O	narcolepsy candidate region gene 1A|narcolepsy candidate-region 1 gene A	20201124	-
9606	727701	LINC00165	-	C21orf135|NCRNA00165|NLC1-B|NLC1B	HGNC:HGNC:33166|Ensembl:ENSG00000261706	21	21q22.3	long intergenic non-protein coding RNA 165	ncRNA	LINC00165	long intergenic non-protein coding RNA 165	O	narcolepsy candidate region gene 1B|narcolepsy candidate-region 1 gene B	20201209	-
9606	727703	IGFL1P1	-	IGFL-5P	HGNC:HGNC:32956	19	19q13.32	IGF like family member 1 pseudogene 1	pseudo	IGFL1P1	IGF like family member 1 pseudogene 1	O	-	20201124	-
9606	727704	IGFL1P2	-	IGFL-6P	HGNC:HGNC:32957|Ensembl:ENSG00000268238	19	19q13.32	IGF like family member 1 pseudogene 2	pseudo	IGFL1P2	IGF like family member 1 pseudogene 2	O	-	20201124	-
9606	727708	SNORD116-19	-	HBII-85-19	HGNC:HGNC:33085|Ensembl:ENSG00000207460	15	15q11.2	small nucleolar RNA, C/D box 116-19	snoRNA	SNORD116-19	small nucleolar RNA, C/D box 116-19	O	-	20201124	-
9606	727709	LOC727709	-	-	-	4	4q27	DNA damage regulated autophagy modulator 1 pseudogene	pseudo	-	-	-	-	20201124	-
9606	727713	METAP2P1	-	-	HGNC:HGNC:54558	2	2q22.3	METAP2 pseudogene 1	pseudo	METAP2P1	METAP2 pseudogene 1	O	methionyl aminopeptidase 2 pseudogene	20201124	-
9606	727714	SCAX2	-	-	MIM:302600	X	-	spinocerebellar ataxia, X-linked 2	unknown	-	-	-	-	20200625	-
9606	727715	SCAX3	-	-	MIM:301790	X	-	spinocerebellar ataxia, X-linked 3	unknown	-	-	-	-	20200625	-
9606	727716	SCAX4	-	-	MIM:301840	X	-	spinocerebellar ataxia, X-linked 4	unknown	-	-	-	-	20200625	-
9606	727736	SH3GL1P3	-	CNSA-P3|SH3GLP3	HGNC:HGNC:10837	17	17q24.2	SH3 domain containing GRB2 like 1, endophilin A2 pseudogene 3	pseudo	SH3GL1P3	SH3 domain containing GRB2 like 1, endophilin A2 pseudogene 3	O	SH3 domain containing GRB2 like 1 pseudogene 3|SH3-domain GRB2-like 1 pseudogene 3|SH3-domain GRB2-like pseudogene 3	20201124	-
9606	727747	RPL22P12	-	RPL22_6_262	HGNC:HGNC:36345	2	2q13	ribosomal protein L22 pseudogene 12	pseudo	RPL22P12	ribosomal protein L22 pseudogene 12	O	-	20201124	-
9606	727751	LOC727751	-	-	-	15	15q25.3	golgin A2 pseudogene	pseudo	-	-	-	-	20201124	-
9606	727758	ROCK1P1	-	ROCK1P	HGNC:HGNC:37832|Ensembl:ENSG00000263006	18	18p11.32	Rho associated coiled-coil containing protein kinase 1 pseudogene 1	pseudo	ROCK1P1	Rho associated coiled-coil containing protein kinase 1 pseudogene 1	O	-	20201124	-
9606	727764	MAFIP	-	MIP|TEKT4P4|pp5644	HGNC:HGNC:31102|Ensembl:ENSG00000277400	14	-	MAFF interacting protein (pseudogene)	pseudo	MAFIP	MAFF interacting protein (pseudogene)	O	maFF-interacting protein|tektin 4 pseudogene 4|tektin-4 like protein PP5644	20201124	-
9606	727768	TEKT4P1	-	-	HGNC:HGNC:37711	Y	Yq11.21	tektin 4 pseudogene 1	pseudo	TEKT4P1	tektin 4 pseudogene 1	O	-	20201124	-
9606	727789	RWDD1P3	-	RWDD1L1	HGNC:HGNC:31794	12	12q21.2	RWD domain containing 1 pseudogene 3	pseudo	RWDD1P3	RWD domain containing 1 pseudogene 3	O	RWD domain containing 1-like 1	20201124	-
9606	727792	RPL31P31	-	RPL31_10_468	HGNC:HGNC:35678|Ensembl:ENSG00000239983	4	4p15.1	ribosomal protein L31 pseudogene 31	pseudo	RPL31P31	ribosomal protein L31 pseudogene 31	O	-	20201124	-
9606	727795	HMGN2P5	-	HMGN2L5	HGNC:HGNC:33568	15	15q13.1	high mobility group nucleosomal binding domain 2 pseudogene 5	pseudo	HMGN2P5	high mobility group nucleosomal binding domain 2 pseudogene 5	O	high-mobility group nucleosomal binding domain 2-like 5	20201124	-
9606	727800	RNF208	-	-	MIM:618993|HGNC:HGNC:25420|Ensembl:ENSG00000212864	9	9q34.3	ring finger protein 208	protein-coding	RNF208	ring finger protein 208	O	RING finger protein 208	20201217	-
9606	727803	LOC727803	-	-	-	12	12q21.2	RAN binding protein 1 pseudogene	pseudo	-	-	-	-	20201124	-
9606	727805	POM121L14P	-	-	HGNC:HGNC:44414	6	6p11.2	POM121 transmembrane nucleoporin like 14, pseudogene	pseudo	POM121L14P	POM121 transmembrane nucleoporin like 14, pseudogene	O	-	20170408	-
9606	727810	RPL21P17	-	RPL21_9_342	HGNC:HGNC:19416|Ensembl:ENSG00000214073	3	3p26.3	ribosomal protein L21 pseudogene 17	pseudo	RPL21P17	ribosomal protein L21 pseudogene 17	O	-	20201124	-
9606	727821	RPL21P45	-	RPL21_15_469	HGNC:HGNC:35983|Ensembl:ENSG00000239532	4	4p14	ribosomal protein L21 pseudogene 45	pseudo	RPL21P45	ribosomal protein L21 pseudogene 45	O	-	20201124	-
9606	727826	RPS11P5	-	RPS11_3_1298	HGNC:HGNC:36312|Ensembl:ENSG00000232888	12	12q24.33	ribosomal protein S11 pseudogene 5	pseudo	RPS11P5	ribosomal protein S11 pseudogene 5	O	-	20201124	-
9606	727828	TRIM64DP	-	-	HGNC:HGNC:43974|Ensembl:ENSG00000254751	11	11q14.3	tripartite motif containing 64D, pseudogene	pseudo	TRIM64DP	tripartite motif containing 64D, pseudogene	O	tripartite motif containing 64B pseudogene	20201124	-
9606	727830	SPATA31A3	-	FAM75A3	HGNC:HGNC:32003|Ensembl:ENSG00000275969	9	9q21.11	SPATA31 subfamily A member 3	protein-coding	SPATA31A3	SPATA31 subfamily A member 3	O	spermatogenesis-associated protein 31A3|family with sequence similarity 75, member A3|protein FAM75A3	20201124	-
9606	727831	RPL13AP8	-	RPL13A_2_157	HGNC:HGNC:36966	1	1q32.1	ribosomal protein L13a pseudogene 8	pseudo	RPL13AP8	ribosomal protein L13a pseudogene 8	O	-	20201124	-
9606	727832	GOLGA6L6	-	-	HGNC:HGNC:37225|Ensembl:ENSG00000277322	15	15q11.2	golgin A6 family like 6	protein-coding	GOLGA6L6	golgin A6 family like 6	O	golgin subfamily A member 6-like protein 6|golgi autoantigen, golgin subfamily a, 6-like 6|putative golgin subfamily A member 6-like protein 6	20201124	-
9606	727833	IMPDH1P11	-	IMPDH1|IMPDHL1	HGNC:HGNC:6054	16	16p13.2	inosine monophosphate dehydrogenase 1 pseudogene 11	pseudo	IMPDH1P11	inosine monophosphate dehydrogenase 1 pseudogene 11	O	IMP (inosine monophosphate) dehydrogenase 1 pseudogene 11|IMP (inosine monophosphate) dehydrogenase-like 1	20201124	-
9606	727835	RPL9P16	-	RPL9_3_534	HGNC:HGNC:36851|Ensembl:ENSG00000214676	4	4q32.3	ribosomal protein L9 pseudogene 16	pseudo	RPL9P16	ribosomal protein L9 pseudogene 16	O	-	20201124	-
9606	727837	SSX2B	-	CT5.2|CT5.2b|HOM-MEL-40|SSX	HGNC:HGNC:22263|Ensembl:ENSG00000268447	X	Xp11.22	SSX family member 2B	protein-coding	SSX2B	SSX family member 2B	O	protein SSX2|cancer/testis antigen 5.2|cancer/testis antigen family 5, member 2b|synovial sarcoma, X breakpoint 2B|tumor antigen HOM-MEL-40	20201124	-
9606	727838	LOC727838	-	-	-	X	Xq24	cancer/testis antigen family 47 member A11 pseudogene	pseudo	-	-	-	cancer/testis antigen family 47, member A pseudogene	20201124	-
9606	727842	RBBP4P4	-	-	HGNC:HGNC:42371|Ensembl:ENSG00000214561	6	6p11.2	RBBP4 pseudogene 4	pseudo	RBBP4P4	RBBP4 pseudogene 4	O	RB binding protein 4 pseudogene 4|retinoblastoma binding protein 4 pseudogene 4	20201124	-
9606	727851	RGPD8	-	RANBP2L1|RGP8|RanBP2alpha	MIM:602752|HGNC:HGNC:9849|Ensembl:ENSG00000169629	2	2q14.1	RANBP2 like and GRIP domain containing 8	protein-coding	RGPD8	RANBP2 like and GRIP domain containing 8	O	RANBP2-like and GRIP domain-containing protein 8|RAN binding protein 2-like 1|ran-binding protein 2-like 3|ranBP2-like 3|ranBP2L3	20201213	-
9606	727856	DDX11L16	-	-	HGNC:HGNC:37115	X|Y	Xq28 and Yq12	DEAD/H-box helicase 11 like 16 (pseudogene)	pseudo	DDX11L16	DEAD/H-box helicase 11 like 16 (pseudogene)	O	DEAD/H (Asp-Glu-Ala-Asp/His) box helicase 11 like 16|DEAD/H (Asp-Glu-Ala-Asp/His) box polypeptide 11 like 16|DEAD/H box polypeptide 11 like 16	20201124	-
9606	727857	BHLHA9	-	BHLHF42|CCSPD	MIM:615416|HGNC:HGNC:35126|Ensembl:ENSG00000205899	17	17p13.3	basic helix-loop-helix family member a9	protein-coding	BHLHA9	basic helix-loop-helix family member a9	O	class A basic helix-loop-helix protein 9|Fingerin|class F basic helix-loop-helix factor 42|class II basic helix-loop-helix protein	20201213	-
9606	727859	C4BPAP1	-	C4BPAL1	HGNC:HGNC:1326|Ensembl:ENSG00000224462	1	1q32.2	C4BPA pseudogene 1	pseudo	C4BPAP1	C4BPA pseudogene 1	O	complement component 4 binding protein, alpha pseudogene 1|complement component 4-binding protein, alpha-like 1	20201124	-
9606	727865	RPL9P32	-	RPL9_18_1643	HGNC:HGNC:36418|Ensembl:ENSG00000242100	19	19q12	ribosomal protein L9 pseudogene 32	pseudo	RPL9P32	ribosomal protein L9 pseudogene 32	O	-	20201124	-
9606	727866	FAM156B	-	TMEM29B	HGNC:HGNC:31962|Ensembl:ENSG00000179304	X	Xp11.22	family with sequence similarity 156 member B	protein-coding	FAM156B	family with sequence similarity 156 member B	O	protein FAM156A/FAM156B|protein FAM156A|transmembrane protein 29|transmembrane protein 29/29B|transmembrane protein 29B	20201124	-
9606	727874	WBP11P3	-	-	HGNC:HGNC:54789	X	Xq21.1	WBP11 pseudogene 3	pseudo	WBP11P3	WBP11 pseudogene 3	O	WW domain binding protein 11 pseudogene	20201124	-
9606	727879	C1DP4	-	-	HGNC:HGNC:38028	10	10q22.3	C1D nuclear receptor corepressor pseudogene 4	pseudo	C1DP4	C1D nuclear receptor corepressor pseudogene 4	O	C1D nuclear receptor co-repressor pseudogene 4	20201124	-
9606	727884	LOC727884	-	-	-	12	12q12	insulin like growth factor 2 mRNA binding protein 2 pseudogene	pseudo	-	-	-	-	20201124	-
9606	727896	CHORDC1P4	-	-	HGNC:HGNC:54688	18	18p11.31	CHORDC1 pseudogene 4	pseudo	CHORDC1P4	CHORDC1 pseudogene 4	O	cysteine and histidine rich domain containing 1 pseudogene|cysteine and histidine-rich domain (CHORD) containing 1 pseudogene	20201124	-
9606	727897	MUC5B	-	MG1|MUC-5B|MUC5|MUC9	MIM:600770|HGNC:HGNC:7516|Ensembl:ENSG00000117983	11	11p15.5	mucin 5B, oligomeric mucus/gel-forming	protein-coding	MUC5B	mucin 5B, oligomeric mucus/gel-forming	O	mucin-5B|cervical mucin MUC5B|high molecular weight salivary mucin MG1|mucin 5, subtype B, tracheobronchial|sublingual gland mucin	20201206	-
9606	727905	SPATA31A5	-	FAM75A5	HGNC:HGNC:32005|Ensembl:ENSG00000276581	9	9q12	SPATA31 subfamily A member 5	protein-coding	SPATA31A5	SPATA31 subfamily A member 5	O	spermatogenesis-associated protein 31A5|family with sequence similarity 75, member A5|protein FAM75A5	20201124	-
9606	727909	GOLGA8Q	-	-	HGNC:HGNC:44408|Ensembl:ENSG00000178115	15	15q13.2	golgin A8 family member Q	protein-coding	GOLGA8Q	golgin A8 family member Q	O	golgin subfamily A member 8Q	20201124	-
9606	727910	TLCD2	-	-	HGNC:HGNC:33522|Ensembl:ENSG00000185561	17	17p13.3	TLC domain containing 2	protein-coding	TLCD2	TLC domain containing 2	O	TLC domain-containing protein 2	20201124	-
9606	727914	BMS1P16	-	-	HGNC:HGNC:49161|Ensembl:ENSG00000258684	15	15q11.2	BMS1 pseudogene 16	pseudo	BMS1P16	BMS1 pseudogene 16	O	BMS1 homolog, ribosome assembly protein pseudogene|BMS1, ribosome biogenesis factor pseudogene 16	20201124	-
9606	727915	AGBL1-AS1	-	-	HGNC:HGNC:48617|Ensembl:ENSG00000260125	15	15q25.3	AGBL1 antisense RNA 1	ncRNA	AGBL1-AS1	AGBL1 antisense RNA 1	O	-	20201124	-
9606	727919	NDUFAF2P1	-	-	HGNC:HGNC:54722|Ensembl:ENSG00000279307	2	2p24.1	NDUFAF2 pseudogene 1	pseudo	NDUFAF2P1	NDUFAF2 pseudogene 1	O	NADH dehydrogenase (ubiquinone) complex I, assembly factor 2 pseudogene|NADH:ubiquinone oxidoreductase complex assembly factor 2 pseudogene|hCG1795065	20201124	-
9606	727924	LINC02203	-	-	HGNC:HGNC:53069|Ensembl:ENSG00000280709|Ensembl:ENSG00000284988	15	15q11.2	long intergenic non-protein coding RNA 2203	ncRNA	LINC02203	long intergenic non-protein coding RNA 2203	O	-	20201213	-
9606	727930	CSPG4BP	-	-	HGNC:HGNC:51505|Ensembl:ENSG00000232517	5	5q11.2	chondroitin sulfate proteoglycan family member 4B, pseudogene	pseudo	CSPG4BP	chondroitin sulfate proteoglycan family member 4B, pseudogene	O	-	20201124	-
9606	727936	GXYLT2	-	GLT8D4	MIM:613322|HGNC:HGNC:33383|Ensembl:ENSG00000172986	3	3p13	glucoside xylosyltransferase 2	protein-coding	GXYLT2	glucoside xylosyltransferase 2	O	glucoside xylosyltransferase 2|glycosyltransferase 8 domain containing 4|glycosyltransferase 8 domain-containing protein 4	20201213	-
9606	727940	RHOXF2B	-	-	HGNC:HGNC:33519|Ensembl:ENSG00000203989	X	Xq24	Rhox homeobox family member 2B	protein-coding	RHOXF2B	Rhox homeobox family member 2B	O	rhox homeobox family member 2B	20201213	-
9606	727941	SLC25A24P1	-	-	HGNC:HGNC:48933|Ensembl:ENSG00000241361	1	1p13.3	SLC25A24 pseudogene 1	pseudo	SLC25A24P1	SLC25A24 pseudogene 1	O	-	20201124	-
9606	727944	LINC01874	-	-	HGNC:HGNC:52693|Ensembl:ENSG00000223985	2	2p25.3	long intergenic non-protein coding RNA 1874	ncRNA	LINC01874	long intergenic non-protein coding RNA 1874	O	-	20201124	-
9606	727947	LOC727947	-	-	-	5	5q33.3	ubiquinol-cytochrome c reductase binding protein pseudogene	pseudo	-	-	-	-	20201124	-
9606	727951	RPS3AP16	-	RPS3A_3_456	HGNC:HGNC:36052|Ensembl:ENSG00000243894	4	4p16.3	RPS3A pseudogene 16	pseudo	RPS3AP16	RPS3A pseudogene 16	O	ribosomal protein S3a pseudogene 16	20201124	-
9606	727956	SDHAP2	-	SDHAL2|SDHALP2	HGNC:HGNC:27408|Ensembl:ENSG00000242086	3	3q29	succinate dehydrogenase complex flavoprotein subunit A pseudogene 2	pseudo	SDHAP2	succinate dehydrogenase complex flavoprotein subunit A pseudogene 2	O	succinate dehydrogenase complex, subunit A, flavoprotein pseudogene 2|succinate dehydrogenase complex, subunit A, flavoprotein-like 2	20201124	-
9606	727957	MROH1	-	HEATR7A	HGNC:HGNC:26958|Ensembl:ENSG00000179832	8	8q24.3	maestro heat like repeat family member 1	protein-coding	MROH1	maestro heat like repeat family member 1	O	maestro heat-like repeat-containing protein family member 1|HEAT repeat containing 7A|HEAT repeat-containing protein 7A	20201124	-
9606	727964	C2orf69P1	-	-	HGNC:HGNC:51800|Ensembl:ENSG00000261046	16	16p11.1	chromosome 2 open reading frame 69 pseudogene 1	pseudo	C2orf69P1	chromosome 2 open reading frame 69 pseudogene 1	O	-	20201124	-
9606	727969	TSPY16P	-	-	HGNC:HGNC:37712|Ensembl:ENSG00000226223	Y	Yp11.2	testis specific protein Y-linked 16, pseudogene	pseudo	TSPY16P	testis specific protein Y-linked 16, pseudogene	O	-	20201124	-
9606	727970	RPS3AP43	-	RPS3A_21_1203	HGNC:HGNC:36684|Ensembl:ENSG00000242661	12	12p13.31	RPS3A pseudogene 43	pseudo	RPS3AP43	RPS3A pseudogene 43	O	ribosomal protein S3a pseudogene 43	20201124	-
9606	727978	LOC727978	-	-	-	3	3q29	mucin-5AC-like	pseudo	-	-	-	-	20201124	-
9606	727980	LOC727980	-	-	-	14	14q11.2	translocase of outer mitochondrial membrane 40 homolog (yeast) pseudogene	pseudo	-	-	-	-	20201124	-
9606	727982	LINC01249	-	-	HGNC:HGNC:49843|Ensembl:ENSG00000231532	2	2p25.2	long intergenic non-protein coding RNA 1249	ncRNA	LINC01249	long intergenic non-protein coding RNA 1249	O	-	20201124	-
9606	727984	RPL17P22	-	RPL17_13_564	HGNC:HGNC:35761|Ensembl:ENSG00000243592	5	5q11.2	ribosomal protein L17 pseudogene 22	pseudo	RPL17P22	ribosomal protein L17 pseudogene 22	O	-	20201124	-
9606	727987	FAM207CP	-	-	HGNC:HGNC:42676	21	21q11.2	family with sequence similarity 207 member C, pseudogene	pseudo	FAM207CP	family with sequence similarity 207 member C, pseudogene	O	-	20201124	-
9606	727991	SLC35E1P1	-	-	HGNC:HGNC:42046	13	13q12.11	solute carrier family 35 member E1 pseudogene 1	pseudo	SLC35E1P1	solute carrier family 35 member E1 pseudogene 1	O	-	20201124	-
9606	727993	PDYN-AS1	-	-	HGNC:HGNC:53462|Ensembl:ENSG00000233896	20	20p13	PDYN antisense RNA 1	ncRNA	PDYN-AS1	PDYN antisense RNA 1	O	-	20201124	-
9606	727997	RPS12P9	-	RPS12_3_484	HGNC:HGNC:36719|Ensembl:ENSG00000226439	4	4q13.1	ribosomal protein S12 pseudogene 9	pseudo	RPS12P9	ribosomal protein S12 pseudogene 9	O	-	20201124	-
9606	728002	RPL15P17	-	RPL15_10_1204	HGNC:HGNC:36852|Ensembl:ENSG00000243830	12	12p13.31	ribosomal protein L15 pseudogene 17	pseudo	RPL15P17	ribosomal protein L15 pseudogene 17	O	-	20201124	-
9606	728005	AGAP13P	-	CTGLF9P|bA548K23.1	HGNC:HGNC:23499	10	10q11.22	ArfGAP with GTPase domain, ankyrin repeat and PH domain 13, pseudogene	pseudo	AGAP13P	ArfGAP with GTPase domain, ankyrin repeat and PH domain 13, pseudogene	O	centaurin, gamma-like family, member 9 pseudogene	20201124	-
9606	728010	RPL35P3	-	RPL35_2_728	HGNC:HGNC:35488|Ensembl:ENSG00000219902	6	6q21	ribosomal protein L35 pseudogene 3	pseudo	RPL35P3	ribosomal protein L35 pseudogene 3	O	-	20201124	-
9606	728012	MCHR2-AS1	-	-	HGNC:HGNC:48980|Ensembl:ENSG00000229315	6	6q16.2-q16.3	MCHR2 antisense RNA 1	ncRNA	MCHR2-AS1	MCHR2 antisense RNA 1	O	-	20201124	-
9606	728015	RPS7P15	-	-	HGNC:HGNC:48878	4	4p16.2	ribosomal protein S7 pseudogene 15	pseudo	RPS7P15	ribosomal protein S7 pseudogene 15	O	-	20201124	-
9606	728019	HNRNPA1P67	-	-	HGNC:HGNC:48797	4	4q13.3	heterogeneous nuclear ribonucleoprotein A1 pseudogene 67	pseudo	HNRNPA1P67	heterogeneous nuclear ribonucleoprotein A1 pseudogene 67	O	-	20201124	-
9606	728022	DUX4L14	-	-	HGNC:HGNC:38673|Ensembl:ENSG00000276904	10	10q26.3	double homeobox 4 like 14 (pseudogene)	pseudo	DUX4L14	double homeobox 4 like 14 (pseudogene)	O	double homeobox, 4 pseudogene	20201124	-
9606	728023	H2AZP3	-	H2AFZP3	HGNC:HGNC:38013	13	13q32.3	H2A.Z histone pseudogene 3	pseudo	H2AZP3	H2A.Z histone pseudogene 3	O	H2A histone family member Z pseudogene 3|H2A histone family pseudogene	20201124	-
9606	728024	LOC728024	-	-	-	8	8p11.23	chromosome X open reading frame 56 pseudogene	pseudo	-	-	-	hCG1640171	20201124	-
9606	728026	PTMAP12	-	-	HGNC:HGNC:53982	9	9q22.32	prothymosin alpha pseudogene 12	pseudo	PTMAP12	prothymosin alpha pseudogene 12	O	-	20201124	-
9606	728034	BMS1P23	-	-	HGNC:HGNC:55088	2	2q11.1	BMS1 pseudogene 23	pseudo	BMS1P23	BMS1 pseudogene 23	O	BMS1 homolog, ribosome assembly protein pseudogene	20201213	-
9606	728036	CT47A10	-	CT47|CT47.10	MIM:300789|HGNC:HGNC:33291|Ensembl:ENSG00000224089	X	Xq24	cancer/testis antigen family 47 member A10	protein-coding	CT47A10	cancer/testis antigen family 47 member A10	O	cancer/testis antigen 47A|cancer/testis CT47 family, member 10|cancer/testis antigen 47	20201124	-
9606	728039	SSR4P1	-	C21orf122|PRED57|PRED90	HGNC:HGNC:23131|Ensembl:ENSG00000235374	21	21q22.3	signal sequence receptor subunit 4 pseudogene 1	pseudo	SSR4P1	signal sequence receptor subunit 4 pseudogene 1	O	hCG401283|signal sequence receptor, delta pseudogene 1	20201124	-
9606	728040	LINC02499	-	-	HGNC:HGNC:53484|Ensembl:ENSG00000250436	4	4q13.3	long intergenic non-protein coding RNA 2499	ncRNA	LINC02499	long intergenic non-protein coding RNA 2499	O	hCG1813624	20201124	-
9606	728042	CT47A9	-	CT47.9	MIM:300788|HGNC:HGNC:33290|Ensembl:ENSG00000226600	X	Xq24	cancer/testis antigen family 47 member A9	protein-coding	CT47A9	cancer/testis antigen family 47 member A9	O	cancer/testis antigen 47A|cancer/testis CT47 family, member 9	20201124	-
9606	728045	PPBPP1	-	PPBPL1|TGB2	MIM:188035|HGNC:HGNC:9241	4	4q13.3	pro-platelet basic protein pseudogene 1	pseudo	PPBPP1	pro-platelet basic protein pseudogene 1	O	connective tissue-activating peptide I|neutrophil-activating peptide-2-like 1|pro-platelet basic protein-like 1|thromboglobulin, beta-2	20201124	-
9606	728047	GOLGA8O	-	-	HGNC:HGNC:44406|Ensembl:ENSG00000206127	15	15q13.3	golgin A8 family member O	protein-coding	GOLGA8O	golgin A8 family member O	O	golgin subfamily A member 8O|Golgin subfamily A member 6-like protein 11|Golgin subfamily A member 8O	20201124	-
9606	728048	IFITM3P1	-	-	HGNC:HGNC:54538	4	4q13.2	IFITM3 pseudogene 1	pseudo	IFITM3P1	IFITM3 pseudogene 1	O	interferon induced transmembrane protein pseudogene	20201124	-
9606	728049	CT47A8	-	CT47.8	MIM:300787|HGNC:HGNC:33289|Ensembl:ENSG00000230347	X	Xq24	cancer/testis antigen family 47 member A8	protein-coding	CT47A8	cancer/testis antigen family 47 member A8	O	cancer/testis antigen 47A|cancer/testis CT47 family, member 8	20201124	-
9606	728056	IQSEC3P3	-	-	HGNC:HGNC:49850|Ensembl:ENSG00000274727	20	20q13.33	IQ motif and Sec7 domain 3 pseudogene 3	pseudo	IQSEC3P3	IQ motif and Sec7 domain 3 pseudogene 3	O	-	20201124	-
9606	728062	CT47A6	-	CT47.6	MIM:300785|HGNC:HGNC:33287|Ensembl:ENSG00000226023	X	Xq24	cancer/testis antigen family 47 member A6	protein-coding	CT47A6	cancer/testis antigen family 47 member A6	O	cancer/testis antigen 47A|cancer/testis CT47 family, member 6	20201124	-
9606	728064	CUBNP1	-	-	HGNC:HGNC:44983|Ensembl:ENSG00000231009	10	10q11.21	cubilin pseudogene 1	pseudo	CUBNP1	cubilin pseudogene 1	O	cubilin (intrinsic factor-cobalamin receptor) pseudogene 1	20201124	-
9606	728066	FAM133DP	-	-	HGNC:HGNC:44192	2	2q24.1	family with sequence similarity 133, member A pseudogene	pseudo	FAM133DP	family with sequence similarity 133 member D, pseudogene	O	family with sequence similarity 133, member B pseudogene	20201124	-
9606	728072	CT47A5	-	CT47.5	MIM:300784|HGNC:HGNC:33286|Ensembl:ENSG00000237957	X	Xq24	cancer/testis antigen family 47 member A5	protein-coding	CT47A5	cancer/testis antigen family 47 member A5	O	cancer/testis antigen 47A|CT47|cancer/testis CT47 family, member 5|cancer/testis antigen 47	20201124	-
9606	728075	CT47A4	-	CT47.4	MIM:300783|HGNC:HGNC:33285|Ensembl:ENSG00000230594	X	Xq24	cancer/testis antigen family 47 member A4	protein-coding	CT47A4	cancer/testis antigen family 47 member A4	O	cancer/testis antigen 47A|cancer/testis CT47 family, member 4	20201124	-
9606	728081	LINC00290	-	NCRNA00290	HGNC:HGNC:38515|Ensembl:ENSG00000248197	4	4q34.3	long intergenic non-protein coding RNA 290	ncRNA	LINC00290	long intergenic non-protein coding RNA 290	O	hCG2025798	20201124	-
9606	728082	CT47A3	-	CT47.3	MIM:300782|HGNC:HGNC:33284|Ensembl:ENSG00000236126	X	Xq24	cancer/testis antigen family 47 member A3	protein-coding	CT47A3	cancer/testis antigen family 47 member A3	O	cancer/testis antigen 47A|cancer/testis CT47 family, member 3	20201124	-
9606	728084	LINC02458	-	-	HGNC:HGNC:53394|Ensembl:ENSG00000246363	12	12q21.33	long intergenic non-protein coding RNA 2458	ncRNA	LINC02458	long intergenic non-protein coding RNA 2458	O	-	20201124	-
9606	728088	RPL15P18	-	RPL15_5_1331	HGNC:HGNC:36515|Ensembl:ENSG00000228501	13	13q32.3	ribosomal protein L15 pseudogene 18	pseudo	RPL15P18	ribosomal protein L15 pseudogene 18	O	-	20201124	-
9606	728090	CT47A2	-	CT47.2	MIM:300781|HGNC:HGNC:33283|Ensembl:ENSG00000242362	X	Xq24	cancer/testis antigen family 47 member A2	protein-coding	CT47A2	cancer/testis antigen family 47 member A2	O	cancer/testis antigen 47A|cancer/testis CT47 family, member 2	20201124	-
9606	728095	SLIT3-AS1	-	-	HGNC:HGNC:40553	5	5q35.1	SLIT3 antisense RNA 1	ncRNA	SLIT3-AS1	SLIT3 antisense RNA 1	O	-	20201124	-
9606	728096	CT47A1	-	CT47.1	MIM:300780|HGNC:HGNC:33282|Ensembl:ENSG00000236371	X	Xq24	cancer/testis antigen family 47 member A1	protein-coding	CT47A1	cancer/testis antigen family 47 member A1	O	cancer/testis antigen 47A|cancer/testis CT47 family, member 1	20201124	-
9606	728097	FAM8A2P	-	-	HGNC:HGNC:16373	11	11q12.1	family with sequence similarity 8 member A2, pseudogene	pseudo	FAM8A2P	family with sequence similarity 8 member A2, pseudogene	O	-	20201124	-
9606	728098	LOC728098	-	-	-	6	6q16.3	mitogen-activated protein kinase 1 interacting protein 1-like pseudogene	pseudo	-	-	-	-	20201124	-
9606	728106	RPL23AP50	-	RPL23A_20_731	HGNC:HGNC:35958|Ensembl:ENSG00000232778	6	6q21	ribosomal protein L23a pseudogene 50	pseudo	RPL23AP50	ribosomal protein L23a pseudogene 50	O	-	20201124	-
9606	728111	HMGN1P31	-	-	HGNC:HGNC:39375|Ensembl:ENSG00000267513	18	18q21.32	high mobility group nucleosome binding domain 1 pseudogene 31	pseudo	HMGN1P31	high mobility group nucleosome binding domain 1 pseudogene 31	O	hCG1659830	20201124	-
9606	728113	ANXA8L1	-	ANXA8|ANXA8L2|VAC-beta|bA145E20.2	HGNC:HGNC:23334|Ensembl:ENSG00000264230	10	10q11.22	annexin A8 like 1	protein-coding	ANXA8L1	annexin A8 like 1	O	annexin A8-like protein 1|annexin A8-like protein 2|annexin A8L2|annexin VIII|annexin-8|vascular anticoagulant-beta	20201124	-
9606	728115	SINHCAFP2	-	FAM60CP	HGNC:HGNC:31737	18	18q21.32	SINHCAF pseudogene 2	pseudo	SINHCAFP2	SINHCAF pseudogene 2	O	family with sequence similarity 60 member C, pseudogene	20201124	-
9606	728116	ZBTB8B	-	ZNF916B	HGNC:HGNC:37057|Ensembl:ENSG00000273274	1	1p35.1	zinc finger and BTB domain containing 8B	protein-coding	ZBTB8B	zinc finger and BTB domain containing 8B	O	zinc finger and BTB domain-containing protein 8B|putative zinc finger and BTB domain-containing protein 8B	20201124	-
9606	728118	NUTM2A	-	FAM22A	HGNC:HGNC:23438|Ensembl:ENSG00000184923	10	10q23.2	NUT family member 2A	protein-coding	NUTM2A	NUT family member 2A	O	NUT family member 2A|family with sequence similarity 22, member A|protein FAM22A	20201124	-
9606	728121	CSPG4P12	-	-	HGNC:HGNC:48362|Ensembl:ENSG00000259295	15	15q25.3	chondroitin sulfate proteoglycan 4 pseudogene 12	pseudo	CSPG4P12	chondroitin sulfate proteoglycan 4 pseudogene 12	O	-	20201124	-
9606	728126	RPSAP30	-	RPSA_7_452	HGNC:HGNC:35861	3	3q29	ribosomal protein SA pseudogene 30	pseudo	RPSAP30	ribosomal protein SA pseudogene 30	O	-	20201124	-
9606	728128	RPL7AP26	-	RPL7A_8_496	HGNC:HGNC:36815|Ensembl:ENSG00000214988	4	4q21.22	ribosomal protein L7a pseudogene 26	pseudo	RPL7AP26	ribosomal protein L7a pseudogene 26	O	-	20201124	-
9606	728130	NUTM2D	-	FAM22D	HGNC:HGNC:23447|Ensembl:ENSG00000214562	10	10q23.2	NUT family member 2D	protein-coding	NUTM2D	NUT family member 2D	O	NUT family member 2D|NUT family member 2A pseudogene|family with sequence similarity 22, member D|protein FAM22D	20201206	-
9606	728131	RPS6P6	-	-	-	4	4q21.22	ribosomal protein S6 pseudogene	pseudo	-	-	-	-	20201124	-
9606	728132	TSPY9P	-	TSPY9	HGNC:HGNC:37472	Y	Yp11.2	testis specific protein Y-linked 9, pseudogene	pseudo	TSPY9P	testis specific protein Y-linked 9, pseudogene	O	-	20201213	-
9606	728134	RPL23AP18	-	RPL23A_3_161	HGNC:HGNC:36726|Ensembl:ENSG00000225338	1	1q32.3	ribosomal protein L23a pseudogene 18	pseudo	RPL23AP18	ribosomal protein L23a pseudogene 18	O	-	20201124	-
9606	728137	TSPY3	-	CT78|TSPY|TSPY1|TSPY10	HGNC:HGNC:33876|Ensembl:ENSG00000228927	Y	Yp11.2	testis specific protein Y-linked 3	protein-coding	TSPY3	testis specific protein Y-linked 3	O	testis-specific Y-encoded protein 3|Cancer/testis antigen 78|Testis-specific Y-encoded protein 1|Testis-specific Y-encoded protein 10	20201124	-
9606	728138	LOC728138	-	-	Ensembl:ENSG00000261819	16	16p13.11	KIAA2013 pseudogene	pseudo	-	-	-	-	20201124	-
9606	728139	RPL7AP70	-	RPL7A_32_1739	HGNC:HGNC:36752|Ensembl:ENSG00000235776	22	22q11.21	ribosomal protein L7a pseudogene 70	pseudo	RPL7AP70	ribosomal protein L7a pseudogene 70	O	-	20201124	-
9606	728143	CHCHD4P4	-	-	HGNC:HGNC:44492	3	3p25.3	coiled-coil-helix-coiled-coil-helix domain containing 4 pseudogene 4	pseudo	CHCHD4P4	coiled-coil-helix-coiled-coil-helix domain containing 4 pseudogene 4	O	-	20201124	-
9606	728157	ANKRD20A6P	-	-	HGNC:HGNC:37714	Y	Yq11.21	ankyrin repeat domain 20 family member A6, pseudogene	pseudo	ANKRD20A6P	ankyrin repeat domain 20 family member A6, pseudogene	O	-	20201124	-
9606	728158	LOC728158	-	-	Ensembl:ENSG00000287326	10	10q26.2	uncharacterized LOC728158	ncRNA	-	-	-	-	20201124	-
9606	728162	ST13P11	-	-	HGNC:HGNC:38746	11	11q21	ST13, Hsp70 interacting protein pseudogene 11	pseudo	ST13P11	ST13, Hsp70 interacting protein pseudogene 11	O	suppression of tumorigenicity 13 (colon carcinoma) (Hsp70 interacting protein) pseudogene 11	20201124	-
9606	728167	KRT8P31	-	-	HGNC:HGNC:39865|Ensembl:ENSG00000250148	5	5q12.1	keratin 8 pseudogene 31	pseudo	KRT8P31	keratin 8 pseudogene 31	O	-	20201124	-
9606	728169	DUX4L16	-	DUXY1	HGNC:HGNC:37719|Ensembl:ENSG00000258567	Y	Yq11.21	double homeobox 4 like 16 (pseudogene)	pseudo	DUX4L16	double homeobox 4 like 16 (pseudogene)	O	double homeobox, 4-like pseudogene	20201124	-
9606	728170	HNRNPA1P50	-	-	HGNC:HGNC:48780	12	12q22	heterogeneous nuclear ribonucleoprotein A1 pseudogene 50	pseudo	HNRNPA1P50	heterogeneous nuclear ribonucleoprotein A1 pseudogene 50	O	-	20201124	-
9606	728175	LINC02363	-	-	HGNC:HGNC:53286|Ensembl:ENSG00000180712	4	4q35.1	long intergenic non-protein coding RNA 2363	ncRNA	LINC02363	long intergenic non-protein coding RNA 2363	O	-	20201124	-
9606	728178	OTULIN-DT	-	-	HGNC:HGNC:55368|Ensembl:ENSG00000261360	5	5p15.2	OTULIN divergent transcript	ncRNA	OTULIN-DT	OTULIN divergent transcript	O	-	20201124	-
9606	728179	RPL7AP36	-	RPL7A_9_655	HGNC:HGNC:36356|Ensembl:ENSG00000216368	6	6p24.3	ribosomal protein L7a pseudogene 36	pseudo	RPL7AP36	ribosomal protein L7a pseudogene 36	O	-	20201124	-
9606	728190	NUTM2A-AS1	-	FAM22A-AS1	HGNC:HGNC:45161|Ensembl:ENSG00000223482	10	10q23.2	NUTM2A antisense RNA 1	ncRNA	NUTM2A-AS1	NUTM2A antisense RNA 1	O	FAM22A antisense RNA 1	20201124	-
9606	728192	LINC00460	-	-	HGNC:HGNC:42809|Ensembl:ENSG00000233532	13	13q33.2	long intergenic non-protein coding RNA 460	ncRNA	LINC00460	long intergenic non-protein coding RNA 460	O	-	20201124	-
9606	728194	RSPH10B2	-	-	HGNC:HGNC:34385|Ensembl:ENSG00000169402	7	7p22.1	radial spoke head 10 homolog B2	protein-coding	RSPH10B2	radial spoke head 10 homolog B2	O	radial spoke head 10 homolog B	20201124	-
9606	728195	FGF7P4	-	-	HGNC:HGNC:33587	9	9p11.1	fibroblast growth factor 7 pseudogene 4	pseudo	FGF7P4	fibroblast growth factor 7 pseudogene 4	O	-	20201124	-
9606	728196	LOC728196	-	-	Ensembl:ENSG00000286028	11	11q23.1	uncharacterized LOC728196	ncRNA	-	-	-	-	20201124	-
9606	728202	RPL36AP7	-	RPL36A_24_1574	HGNC:HGNC:31328	17	17q25.1	ribosomal protein L36a pseudogene 7	pseudo	RPL36AP7	ribosomal protein L36a pseudogene 7	O	hCG1789827	20201124	-
9606	728207	RPL23AP75	-	RPL23A_32_1546	HGNC:HGNC:35975|Ensembl:ENSG00000240125	17	17q21.2	ribosomal protein L23a pseudogene 75	pseudo	RPL23AP75	ribosomal protein L23a pseudogene 75	O	-	20201124	-
9606	728215	FAM155A	-	NLF-1	HGNC:HGNC:33877|Ensembl:ENSG00000204442	13	13q33.3	family with sequence similarity 155 member A	protein-coding	FAM155A	family with sequence similarity 155 member A	O	transmembrane protein FAM155A	20201220	-
9606	728218	FAM245A	-	LINC00864	HGNC:HGNC:45163|Ensembl:ENSG00000228055	10	10q23.2	family with sequence similarity 245 member A	ncRNA	FAM245A	family with sequence similarity 245 member A	O	long intergenic non-protein coding RNA 864	20201124	-
9606	728224	KRTAP4-8	-	KAP4.8|KRTAP4.8	HGNC:HGNC:17230|Ensembl:ENSG00000204880	17	17q21.2	keratin associated protein 4-8	protein-coding	KRTAP4-8	keratin associated protein 4-8	O	keratin-associated protein 4-8|keratin associated protein 4.8|ultrahigh sulfur keratin-associated protein 4.8	20201124	-
9606	728226	GGTLC3	-	GGT	MIM:612340|HGNC:HGNC:33426|Ensembl:ENSG00000274252	22	22q11.21	gamma-glutamyltransferase light chain family member 3	protein-coding	GGTLC3	gamma-glutamyltransferase light chain family member 3	O	putative glutathione hydrolase light chain 3|gamma-glutamyltransferase light chain 3|putative gamma-glutamyltransferase light chain 3	20201124	-
9606	728228	LINC01433	-	-	HGNC:HGNC:50746|Ensembl:ENSG00000230176	20	20p13	long intergenic non-protein coding RNA 1433	ncRNA	LINC01433	long intergenic non-protein coding RNA 1433	O	hCG2045830	20201124	-
9606	728229	TMEM191B	-	-	HGNC:HGNC:33600|Ensembl:ENSG00000278558	22	22q11.21	transmembrane protein 191B	protein-coding	TMEM191B	transmembrane protein 191B	O	transmembrane protein 191B	20201124	-
9606	728231	UBTFL5	-	-	HGNC:HGNC:35405|Ensembl:ENSG00000204705	2	2q11.1	UBTF like 5 (pseudogene)	pseudo	UBTFL5	UBTF like 5 (pseudogene)	O	upstream binding transcription factor, RNA polymerase I-like 5 (pseudogene)	20201124	-
9606	728233	PI4KAP1	-	-	HGNC:HGNC:33576|Ensembl:ENSG00000274602	22	22q11.21	phosphatidylinositol 4-kinase alpha pseudogene 1	pseudo	PI4KAP1	phosphatidylinositol 4-kinase alpha pseudogene 1	O	phosphatidylinositol 4-kinase, catalytic, alpha polypeptide pseudogene 1|phosphatidylinositol 4-kinase, catalytic, alpha pseudogene 1	20201124	-
9606	728234	HMGN2P16	-	HMGN2L	HGNC:HGNC:31330	9	9p22.3	high mobility group nucleosomal binding domain 2 pseudogene 16	pseudo	HMGN2P16	high mobility group nucleosomal binding domain 2 pseudogene 16	O	-	20201124	-
9606	728239	MAGED4	-	MAGE-D4|MAGE-E1|MAGE1|MAGEE1	MIM:300702|HGNC:HGNC:23793|Ensembl:ENSG00000154545	X	Xp11.22	MAGE family member D4	protein-coding	MAGED4	MAGE family member D4	O	melanoma-associated antigen D4|MAGE-D4 antigen|MAGE-E1 antigen|melanoma antigen family D, 4|melanoma antigen family D4	20201124	-
9606	728244	RPS12P29	-	RPS12_15_1507	HGNC:HGNC:36206|Ensembl:ENSG00000213939	17	17p13.2	ribosomal protein S12 pseudogene 29	pseudo	RPS12P29	ribosomal protein S12 pseudogene 29	O	-	20201124	-
9606	728248	ABCB10P3	-	-	HGNC:HGNC:31129|Ensembl:ENSG00000261524	15	15q13.1	ABCB10 pseudogene 3	pseudo	ABCB10P3	ABCB10 pseudogene 3	O	ATP binding cassette subfamily B member 10 pseudogene 3|ATP-binding cassette, sub-family B (MDR/TAP), member 10 pseudogene 3	20201124	-
9606	728255	KRTAP1-4	-	KAP1.4|KRTAP1.4	MIM:608821|HGNC:HGNC:18904|Ensembl:ENSG00000204887	17	17q21.2	keratin associated protein 1-4	protein-coding	KRTAP1-4	keratin associated protein 1-4	O	keratin-associated protein 1-4|high sulfur keratin-associated protein 1.4|keratin-associated protein 1.4	20201124	-
9606	728262	FAM157A	-	GTF2IP18	HGNC:HGNC:34079|Ensembl:ENSG00000236438	3	3q29	family with sequence similarity 157 member A	ncRNA	FAM157A	family with sequence similarity 157 member A	O	family with sequence similarity 157 member A (non-protein coding)|general transcription factor IIi pseudogene 18	20201124	-
9606	728263	ALG1L7P	-	-	HGNC:HGNC:44376	4	4p16.3	ALG1 like 7, pseudogene	pseudo	ALG1L7P	ALG1 like 7, pseudogene	O	asparagine-linked glycosylation 1 pseudogene|asparagine-linked glycosylation 1-like 7, pseudogene|beta-1,4-mannosyltransferase pseudogene	20201124	-
9606	728264	CARMN	-	CARMEN|MIR143HG	HGNC:HGNC:42872	5	5q32	cardiac mesoderm enhancer-associated non-coding RNA	ncRNA	CARMN	cardiac mesoderm enhancer-associated non-coding RNA	O	MIR143 and MIR145 host|MIR143 host gene (non-protein coding)|cardiac mesoderm enhancer-associated noncoding RNA	20201124	-
9606	728269	MAGEA9B	-	-	MIM:300764|HGNC:HGNC:31909|Ensembl:ENSG00000267978	X	Xq28	MAGE family member A9B	protein-coding	MAGEA9B	MAGE family member A9B	O	melanoma-associated antigen 9|CT1.9|MAGE-9 antigen|cancer/testis antigen 1.9|melanoma antigen family A, 9B|melanoma antigen family A9B	20201124	-
9606	728276	CLEC19A	-	-	HGNC:HGNC:34522|Ensembl:ENSG00000261210	16	16p12.3	C-type lectin domain containing 19A	protein-coding	CLEC19A	C-type lectin domain containing 19A	O	C-type lectin domain family 19 member A	20201124	-
9606	728279	KRTAP2-2	-	KAP2.1|KAP2.2|KRTAP2-1|KRTAP2.1A|KRTAP2.1B	HGNC:HGNC:18905|Ensembl:ENSG00000214518	17	17q21.2	keratin associated protein 2-2	protein-coding	KRTAP2-2	keratin associated protein 2-2	O	putative keratin-associated protein ENSP00000381495|High sulfur keratin-associated protein 2.1|Keratin-associated protein 2-1|Keratin-associated protein 2.1	20201124	-
9606	728290	LINC02027	-	-	HGNC:HGNC:52862|Ensembl:ENSG00000243694	3	3p12.2	long intergenic non-protein coding RNA 2027	ncRNA	LINC02027	long intergenic non-protein coding RNA 2027	O	-	20201124	-
9606	728294	D2HGDH	-	D2HGD	MIM:609186|HGNC:HGNC:28358|Ensembl:ENSG00000180902	2	2q37.3	D-2-hydroxyglutarate dehydrogenase	protein-coding	D2HGDH	D-2-hydroxyglutarate dehydrogenase	O	D-2-hydroxyglutarate dehydrogenase, mitochondrial	20201124	-
9606	728299	KRTAP19-8	-	-	HGNC:HGNC:33898|Ensembl:ENSG00000206102	21	21q22.11	keratin associated protein 19-8	protein-coding	KRTAP19-8	keratin associated protein 19-8	O	keratin-associated protein 19-8	20201124	-
9606	728300	KRT18P5	-	-	HGNC:HGNC:19259|Ensembl:ENSG00000236670	22	22q11.21	keratin 18 pseudogene 5	pseudo	KRT18P5	keratin 18 pseudogene 5	O	-	20201124	-
9606	728307	LOC728307	-	-	Ensembl:ENSG00000224931	X	Xq28	PWWP domain containing 3B pseudogene	pseudo	-	-	-	MUM1 like 1 pseudogene|MUM1-like protein 1 pseudogene|melanoma associated antigen (mutated) 1-like 1 pseudogene	20201124	-
9606	728310	GOLGA6L7	-	GOLGA6L7P	HGNC:HGNC:37442|Ensembl:ENSG00000261649	15	15q13.1	golgin A6 family like 7	protein-coding	GOLGA6L7	golgin A6 family like 7	O	golgin subfamily A member 6-like protein 7|golgi autoantigen, golgin subfamily a, 6-like 7 (pseudogene)|golgin A6 family-like 7, pseudogene|golgin A6 family-like 9 pseudogene	20201124	-
9606	728311	RPL26P24	-	RPL26_12_861	HGNC:HGNC:35774|Ensembl:ENSG00000232145	7	7q35	ribosomal protein L26 pseudogene 24	pseudo	RPL26P24	ribosomal protein L26 pseudogene 24	O	-	20201124	-
9606	728315	RPL7AP31	-	RPL7A_7_480	HGNC:HGNC:36857|Ensembl:ENSG00000242083	4	4q12	ribosomal protein L7a pseudogene 31	pseudo	RPL7AP31	ribosomal protein L7a pseudogene 31	O	-	20201124	-
9606	728317	PWWP4	-	-	HGNC:HGNC:55197|Ensembl:ENSG00000278803	X	Xq28	PWWP domain containing 4	pseudo	PWWP4	PWWP domain containing 4	O	MUM1 like 1 pseudogene|MUM1-like protein 1 pseudogene|PWWP domain containing 3B pseudogene|melanoma associated antigen (mutated) 1-like 1 pseudogene	20201124	-
9606	728318	KRTAP9-1	-	KAP9.1|KRTAP9L3	HGNC:HGNC:18912|Ensembl:ENSG00000240542	17	17q21.2	keratin associated protein 9-1	protein-coding	KRTAP9-1	keratin associated protein 9-1	O	keratin-associated protein 9-1|keratin associated protein 9-like 3|putative keratin-associated protein 9-2-like 3	20201124	-
9606	728323	LINC01881	-	-	HGNC:HGNC:52700	2	2q37.3	long intergenic non-protein coding RNA 1881	ncRNA	LINC01881	long intergenic non-protein coding RNA 1881	O	-	20201124	-
9606	728324	CHCHD2P2	-	-	HGNC:HGNC:39586	5	5q13.2	coiled-coil-helix-coiled-coil-helix domain containing 2 pseudogene 2	pseudo	CHCHD2P2	coiled-coil-helix-coiled-coil-helix domain containing 2 pseudogene 2	O	-	20201124	-
9606	728325	HMGN1P21	-	-	HGNC:HGNC:39365	11	11p15.4	high mobility group nucleosome binding domain 1 pseudogene 21	pseudo	HMGN1P21	high mobility group nucleosome binding domain 1 pseudogene 21	O	-	20201211	-
9606	728327	LINC02667	-	-	HGNC:HGNC:54153|Ensembl:ENSG00000224190	10	10q26.3	long intergenic non-protein coding RNA 2667	ncRNA	LINC02667	long intergenic non-protein coding RNA 2667	O	-	20201124	-
9606	728333	NCOA4P2	-	-	HGNC:HGNC:52403	4	4q22.1	nuclear receptor coactivator 4 pseudogene 2	pseudo	NCOA4P2	nuclear receptor coactivator 4 pseudogene 2	O	-	20201124	-
9606	728339	FRG1-DT	-	-	HGNC:HGNC:51590|Ensembl:ENSG00000245685	4	4q35.2	FRG1 divergent transcript	ncRNA	FRG1-DT	FRG1 divergent transcript	O	-	20201124	-
9606	728340	GTF2H2C	-	GTF2H2C_2	HGNC:HGNC:31394|Ensembl:ENSG00000183474	5	5q13.2	GTF2H2 family member C	protein-coding	GTF2H2C	GTF2H2 family member C	O	general transcription factor IIH subunit 2-like protein|general transcription factor IIH polypeptide 2-like protein|general transcription factor IIH, polypeptide 2C	20201124	-
9606	728342	LINC00992	-	-	HGNC:HGNC:48943	5	5q23.1	long intergenic non-protein coding RNA 992	ncRNA	LINC00992	long intergenic non-protein coding RNA 992	O	CTC-504A5.1	20201124	-
9606	728343	NXF2B	-	TCP11X2|bA353J17.1	HGNC:HGNC:23984|Ensembl:ENSG00000269437	X	Xq22.1	nuclear RNA export factor 2B	protein-coding	NXF2B	nuclear RNA export factor 2B	O	nuclear RNA export factor 2|T-complex protein 11 X-linked protein 2|TAP-like protein 2|cancer/testis antigen 39	20201124	-
9606	728344	GLRX3P2	-	-	HGNC:HGNC:49788	6	6p25.2	glutaredoxin 3 pseudogene 2	pseudo	GLRX3P2	glutaredoxin 3 pseudogene 2	O	-	20201124	-
9606	728350	EIF2S2P4	-	-	HGNC:HGNC:37626	2	2q31.1	eukaryotic translation initiation factor 2 subunit 2 beta pseudogene 4	pseudo	EIF2S2P4	eukaryotic translation initiation factor 2 subunit 2 beta pseudogene 4	O	eukaryotic translation initiation factor 2 beta pseudogene	20201124	-
9606	728358	DEFA1B	-	HNP-1|HP-1|HP1	HGNC:HGNC:33596|Ensembl:ENSG00000240247	8	8p23.1	defensin alpha 1B	protein-coding	DEFA1B	defensin alpha 1B	O	neutrophil defensin 1	20201124	-
9606	728361	OVOL3	-	HOVO3	MIM:616442|HGNC:HGNC:14186|Ensembl:ENSG00000105261	19	19q13.12	ovo like zinc finger 3	protein-coding	OVOL3	ovo like zinc finger 3	O	putative transcription factor ovo-like protein 3|OVO homolog-like 3|ovo-like 3	20201213	-
9606	728365	RPL6P16	-	RPL6_12_538	HGNC:HGNC:35674|Ensembl:ENSG00000240159	4	4q35.1	ribosomal protein L6 pseudogene 16	pseudo	RPL6P16	ribosomal protein L6 pseudogene 16	O	-	20201124	-
9606	728366	BCLAF1P1	-	-	HGNC:HGNC:51329	5	5q22.1	BCL2 associated transcription factor 1 pseudogene 1	pseudo	BCLAF1P1	BCL2 associated transcription factor 1 pseudogene 1	O	-	20201124	-
9606	728369	USP17L24	-	USP17L25|USP17L26|USP17L27|USP17L28|USP17L29|USP17L30	HGNC:HGNC:44453|Ensembl:ENSG00000232264	4	4p16.1	ubiquitin specific peptidase 17 like family member 24	protein-coding	USP17L24	ubiquitin specific peptidase 17 like family member 24	O	ubiquitin carboxyl-terminal hydrolase 17-like protein 24|deubiquitinating enzyme 17|ubiquitin thioesterase 17|ubiquitin-specific-processing protease 17	20201213	-
9606	728373	USP17L25	-	-	HGNC:HGNC:44452|Ensembl:ENSG00000230430	4	4p16.1	ubiquitin specific peptidase 17 like family member 25	protein-coding	USP17L25	ubiquitin specific peptidase 17 like family member 25	O	ubiquitin specific peptidase 17 like family member 25	20201124	-
9606	728374	RPL9P21	-	RPL9_8_1037	HGNC:HGNC:35886	10	10q11.21	ribosomal protein L9 pseudogene 21	pseudo	RPL9P21	ribosomal protein L9 pseudogene 21	O	-	20201213	-
9606	728376	LOC728376	-	-	-	7	7p11.2	zinc finger protein 430 pseudogene	pseudo	-	-	-	-	20201124	-
9606	728377	ARHGEF34P	-	-	HGNC:HGNC:38086	7	7q35	Rho guanine nucleotide exchange factor 34, pseudogene	pseudo	ARHGEF34P	Rho guanine nucleotide exchange factor 34, pseudogene	O	Rho guanine nucleotide exchange factor (GEF) 34, pseudogene|Rho guanine nucleotide exchange factor (GEF) 5 pseudogene	20201124	-
9606	728378	POTEF	-	A26C1B|ACTB|POTE2alpha|POTEACTIN	HGNC:HGNC:33905|Ensembl:ENSG00000196604	2	2q21.1	POTE ankyrin domain family member F	protein-coding	POTEF	POTE ankyrin domain family member F	O	POTE ankyrin domain family member F|ANKRD26-like family C member 1B|POTE-2 alpha-actin|beta actin|chimeric POTE-actin protein|prostate, ovary, testis expressed protein on chromosome 2	20201206	-
9606	728379	USP17L26	-	-	HGNC:HGNC:44454|Ensembl:ENSG00000229579	4	4p16.1	ubiquitin specific peptidase 17 like family member 26	protein-coding	USP17L26	ubiquitin specific peptidase 17 like family member 26	O	ubiquitin specific peptidase 17 like family member 26	20201124	-
9606	728380	RPL7P26	-	RPL7_9_661	HGNC:HGNC:36630	6	6p22.3	ribosomal protein L7 pseudogene 26	pseudo	RPL7P26	ribosomal protein L7 pseudogene 26	O	-	20201124	-
9606	728381	NRBF2P4	-	-	HGNC:HGNC:44607	8	8q23.1	nuclear receptor binding factor 2 pseudogene 4	pseudo	NRBF2P4	nuclear receptor binding factor 2 pseudogene 4	O	-	20201124	-
9606	728386	USP17L5	-	-	HGNC:HGNC:37177|Ensembl:ENSG00000227140	4	4p16.1	ubiquitin specific peptidase 17 like family member 5	protein-coding	USP17L5	ubiquitin specific peptidase 17 like family member 5	O	ubiquitin carboxyl-terminal hydrolase 17-like protein 5|deubiquitinating enzyme 17-like protein 5|ubiquitin thioesterase 17-like protein 5|ubiquitin thiolesterase 17-like protein 5|ubiquitin-specific-processing protease 17-like protein 5	20201213	-
9606	728388	DNM1P30	-	DNM1DN3-4|DNM1DN3.4|DNM1DN3@|DNM1DN4-3|DNM1DN4@	HGNC:HGNC:35177	15	15q13.2	dynamin 1 pseudogene 30	pseudo	DNM1P30	dynamin 1 pseudogene 30	O	DNM1 pseudogene 30|DNM1DN3.4 duplicon	20201124	-
9606	728392	LOC728392	-	-	Ensembl:ENSG00000286190	17	17p13.2	uncharacterized LOC728392	protein-coding	-	-	-	uncharacterized protein LOC728392	20201124	-
9606	728393	USP17L27	-	-	HGNC:HGNC:44455|Ensembl:ENSG00000235780	4	4p16.1	ubiquitin specific peptidase 17 like family member 27	protein-coding	USP17L27	ubiquitin specific peptidase 17 like family member 27	O	ubiquitin specific peptidase 17 like family member 27	20201124	-
9606	728395	TSPY4	-	TSPY10|TSPY8	HGNC:HGNC:37287|Ensembl:ENSG00000233803	Y	Yp11.2	testis specific protein Y-linked 4	protein-coding	TSPY4	testis specific protein Y-linked 4	O	testis-specific Y-encoded protein 4	20201124	-
9606	728400	USP17L28	-	-	HGNC:HGNC:44456|Ensembl:ENSG00000231051	4	4p16.1	ubiquitin specific peptidase 17 like family member 28	protein-coding	USP17L28	ubiquitin specific peptidase 17 like family member 28	O	ubiquitin specific peptidase 17 like family member 28	20201124	-
9606	728402	TPI1P3	-	-	HGNC:HGNC:38070	6	6q22.1	triosephosphate isomerase 1 pseudogene 3	pseudo	TPI1P3	triosephosphate isomerase 1 pseudogene 3	O	-	20201124	-
9606	728403	TSPY8	-	-	HGNC:HGNC:37471|Ensembl:ENSG00000229549	Y	Yp11.2	testis specific protein Y-linked 8	protein-coding	TSPY8	testis specific protein Y-linked 8	O	testis-specific Y-encoded protein 8	20201124	-
9606	728405	USP17L29	-	-	HGNC:HGNC:44457|Ensembl:ENSG00000231637	4	4p16.1	ubiquitin specific peptidase 17 like family member 29	protein-coding	USP17L29	ubiquitin specific peptidase 17 like family member 29	O	ubiquitin specific peptidase 17 like family member 29	20201124	-
9606	728407	PARGP1	-	-	HGNC:HGNC:45008	10	10q11.22	poly(ADP-ribose) glycohydrolase pseudogene 1	pseudo	PARGP1	poly(ADP-ribose) glycohydrolase pseudogene 1	O	PRO1102	20201124	-
9606	728409	LINC01548	-	C21orf54	HGNC:HGNC:1296	21	21q22.11	long intergenic non-protein coding RNA 1548	ncRNA	LINC01548	long intergenic non-protein coding RNA 1548	O	hCG2045804	20201124	-
9606	728410	DUX4L2	-	DUX4	HGNC:HGNC:37267|Ensembl:ENSG00000280457	4	4q35.2	double homeobox 4 like 2 (pseudogene)	pseudo	DUX4L2	double homeobox 4 like 2 (pseudogene)	O	double homeobox protein 4-like protein 2	20201124	-
9606	728411	GUSBP1	-	-	HGNC:HGNC:13670|Ensembl:ENSG00000183666	5	5p14.3	GUSB pseudogene 1	pseudo	GUSBP1	GUSB pseudogene 1	O	Putative beta-glucuronidase-like protein MGC87375|glucuronidase, beta pseudogene 1	20201208	-
9606	728416	LOC728416	-	-	-	7	7p11.2	translation machinery associated 7 homolog (S. cerevisiae) pseudogene	pseudo	-	-	-	translational machinery associated 7 homolog pseudogene	20201124	-
9606	728417	LOC728417	-	-	-	1	1q41	uncharacterized LOC728417	pseudo	-	-	-	-	20201124	-
9606	728418	POM121L7P	-	POM121L7	HGNC:HGNC:35444	22	22q11.21	POM121 transmembrane nucleoporin like 7 pseudogene	pseudo	POM121L7P	POM121 transmembrane nucleoporin like 7 pseudogene	O	POM121 membrane glycoprotein-like 1 pseudogene|POM121 membrane glycoprotein-like 7|POM121 transmembrane nucleoporin-like 7	20201124	-
9606	728419	USP17L30	-	-	HGNC:HGNC:44458|Ensembl:ENSG00000228856	4	4p16.1	ubiquitin specific peptidase 17 like family member 30	protein-coding	USP17L30	ubiquitin specific peptidase 17 like family member 30	O	ubiquitin specific peptidase 17 like family member 30	20201124	-
9606	728424	LOC728424	-	-	-	15	15q13.2	hyperpolarization activated cyclic nucleotide gated potassium and sodium channel 2 pseudogene	pseudo	-	-	-	hyperpolarization activated cyclic nucleotide gated potassium channel 2 pseudogene	20201124	-
9606	728428	RPS15P1	-	RPS15_1_87	HGNC:HGNC:35725|Ensembl:ENSG00000236887	1	1p13.2	ribosomal protein S15 pseudogene 1	pseudo	RPS15P1	ribosomal protein S15 pseudogene 1	O	-	20201124	-
9606	728430	FAM90A20P	-	FAM90A20	MIM:613054|HGNC:HGNC:32268	8	8p23.1	putative protein FAM90A20	pseudo	FAM90A20P	family with sequence similarity 90 member A20, pseudogene	O	-	20201124	-
9606	728431	LINC01137	-	-	HGNC:HGNC:49453|Ensembl:ENSG00000233621	1	1p34.3	long intergenic non-protein coding RNA 1137	ncRNA	LINC01137	long intergenic non-protein coding RNA 1137	O	-	20201124	-
9606	728432	ICE2P2	-	NARG2P2	HGNC:HGNC:48857|Ensembl:ENSG00000242705	3	3p11.1	interactor of little elongation complex ELL subunit 2 pseudogene 2	pseudo	ICE2P2	interactor of little elongation complex ELL subunit 2 pseudogene 2	O	NMDA receptor regulated 2 pseudogene 2|interactor of little elongator complex ELL subunit 2 pseudogene 2	20201124	-
9606	728433	FGF7P7	-	-	HGNC:HGNC:33589	9	9q13	fibroblast growth factor 7 pseudogene 7	pseudo	FGF7P7	fibroblast growth factor 7 pseudogene 7	O	-	20201124	-
9606	728434	LINC02871	-	C20orf187	HGNC:HGNC:16180	20	20p12.2	long intergenic non-protein coding RNA 2871	ncRNA	LINC02871	long intergenic non-protein coding RNA 2871	O	-	20201124	-
9606	728441	GGT2	-	GGT|GGT 2	MIM:137181|HGNC:HGNC:4251|Ensembl:ENSG00000133475	22	22q11.21	gamma-glutamyltransferase 2	protein-coding	GGT2	gamma-glutamyltransferase 2	O	inactive glutathione hydrolase 2|gamma-glutamyltranspeptidase 2|glutathione hydrolase 2|inactive gamma-glutamyltranspeptidase 2	20201124	-
9606	728447	TEX28P1	-	pTEX	HGNC:HGNC:33356|Ensembl:ENSG00000274962	X	Xq28	testis expressed 28 pseudogene 1	pseudo	TEX28P1	testis expressed 28 pseudogene 1	O	-	20201124	-
9606	728448	PPIEL	-	PPIEP1	HGNC:HGNC:33195|Ensembl:ENSG00000243970	1	1p34.3	peptidylprolyl isomerase E like pseudogene	pseudo	PPIEL	peptidylprolyl isomerase E like pseudogene	O	peptidylprolyl isomerase E (cyclophilin E) pseudogene 1	20201124	-
9606	728450	LINC00687	-	C20orf61|dJ1012F16.1	HGNC:HGNC:16194|Ensembl:ENSG00000228422	20	20p12.2	long intergenic non-protein coding RNA 687	ncRNA	LINC00687	long intergenic non-protein coding RNA 687	O	-	20201124	-
9606	728452	LOC728452	-	-	-	5	5q13.2	POM121 membrane glycoprotein (rat) pseudogene	pseudo	-	-	-	-	20201124	-
9606	728453	RPS28P6	-	RPS28_2_814	HGNC:HGNC:36085	7	7q11.22	ribosomal protein S28 pseudogene 6	pseudo	RPS28P6	ribosomal protein S28 pseudogene 6	O	-	20201124	-
9606	728458	OPN1MW2	-	GOP	HGNC:HGNC:26952|Ensembl:ENSG00000166160	X	Xq28	opsin 1, medium wave sensitive 2	protein-coding	OPN1MW2	opsin 1, medium wave sensitive 2	O	medium-wave-sensitive opsin 1|green cone photoreceptor pigment|green-sensitive opsin|opsin 1 (cone pigments), medium-wave-sensitive 2|opsin 1 cone pigments medium-wave-sensitive 2	20201124	-
9606	728463	TGFB2-AS1	-	-	HGNC:HGNC:50628|Ensembl:ENSG00000232480	1	1q41	TGFB2 antisense RNA 1 (head to head)	ncRNA	TGFB2-AS1	TGFB2 antisense RNA 1 (head to head)	O	-	20201124	-
9606	728464	METTL24	-	C6orf186	HGNC:HGNC:21566|Ensembl:ENSG00000053328	6	6q21	methyltransferase like 24	protein-coding	METTL24	methyltransferase like 24	O	methyltransferase-like protein 24|UPF0624 protein C6orf186	20201124	-
9606	728467	SNX5P2	-	-	HGNC:HGNC:41513	12	12q23.1	sorting nexin 5 pseudogene 2	pseudo	SNX5P2	sorting nexin 5 pseudogene 2	O	-	20201124	-
9606	728468	BCRP6	-	-	HGNC:HGNC:39074	22	22q11.21	BCR pseudogene 6	pseudo	BCRP6	BCR pseudogene 6	O	breakpoint cluster region pseudogene 6	20201124	-
9606	728470	LOC728470	-	-	-	X	Xq26.3	cancer/testis antigen 55 pseudogene	pseudo	-	-	-	-	20201124	-
9606	728477	GOLGA2P8	-	-	HGNC:HGNC:49922	15	15q26.1	GOLGA2 pseudogene 8	pseudo	GOLGA2P8	GOLGA2 pseudogene 8	O	golgin A2 pseudogene 8	20201124	-
9606	728481	RPL23AP21	-	RPL23A_1_1	HGNC:HGNC:35827|Ensembl:ENSG00000228463	1	1p36.33	ribosomal protein L23a pseudogene 21	pseudo	RPL23AP21	ribosomal protein L23a pseudogene 21	O	-	20201124	-
9606	728484	RPL23AP61	-	RPL23A_22_1044	HGNC:HGNC:36016|Ensembl:ENSG00000280012	10	10q11.22	ribosomal protein L23a pseudogene 61	pseudo	RPL23AP61	ribosomal protein L23a pseudogene 61	O	-	20201124	-
9606	728485	LOC728485	-	-	Ensembl:ENSG00000267260	19	19q13.12	uncharacterized LOC728485	ncRNA	-	-	-	CTD-2162K18.4	20201124	-
9606	728486	RPL7AP64	-	RPL7A_29_1509	HGNC:HGNC:35821|Ensembl:ENSG00000213876	17	17p13.1	ribosomal protein L7a pseudogene 64	pseudo	RPL7AP64	ribosomal protein L7a pseudogene 64	O	-	20201124	-
9606	728488	LOC728488	-	-	Ensembl:ENSG00000250138	5	5q13.2	POM121 membrane glycoprotein (rat) pseudogene	pseudo	-	-	-	-	20201124	-
9606	728489	DNLZ	-	C9orf151|HEP|HEP1|TIMM15|ZIM17|bA413M3.2	HGNC:HGNC:33879|Ensembl:ENSG00000213221	9	9q34.3	DNL-type zinc finger	protein-coding	DNLZ	DNL-type zinc finger	O	DNL-type zinc finger protein|HSP70 escort protein|RP11-413M3.2|hsp70-escort protein 1|mtHsp70-escort protein|translocase of inner mitochondrial membrane 15 homolog	20201124	-
9606	728492	SERF1B	-	FAM2B|H4F5C|h4F5	HGNC:HGNC:10756|Ensembl:ENSG00000205572	5	5q13.2	small EDRK-rich factor 1B	protein-coding	SERF1B	small EDRK-rich factor 1B	O	small EDRK-rich factor 1|SMA modifier 1|protein 4F5|small EDRK-rich factor 1B (centromeric)	20201124	-
9606	728493	DPPA3P1	-	-	HGNC:HGNC:32345	X	Xq22.2	developmental pluripotency associated 3 pseudogene 1	pseudo	DPPA3P1	developmental pluripotency associated 3 pseudogene 1	O	developmental pluripotency-associated 3 pseudogene	20201124	-
9606	728495	FAM74A3	-	-	HGNC:HGNC:32031	9	9q21.11	family with sequence similarity 74 member A3	ncRNA	FAM74A3	family with sequence similarity 74 member A3	O	-	20201124	-
9606	728498	GOLGA8H	-	GOLGA6L11	HGNC:HGNC:37443|Ensembl:ENSG00000261794	15	15q13.2	golgin A8 family member H	protein-coding	GOLGA8H	golgin A8 family member H	O	golgin subfamily A member 8H|Golgin subfamily A member 8-like protein 1|golgi autoantigen, golgin subfamily a, 6-like 11	20201124	-
9606	728499	LOC728499	-	-	-	5	5q13.2	POM121 membrane glycoprotein (rat) pseudogene	pseudo	-	-	-	-	20201124	-
9606	728501	RPL21P75	-	RPL21_29_789	HGNC:HGNC:36460|Ensembl:ENSG00000213860	7	7p21.1	ribosomal protein L21 pseudogene 75	pseudo	RPL21P75	ribosomal protein L21 pseudogene 75	O	-	20201124	-
9606	728505	WDR82P1	-	SW2|SWD2|WDR82|WDR82B|hCG26824	HGNC:HGNC:32447	3	3q11.2	WD repeat domain 82 pseudogene 1	pseudo	WDR82P1	WD repeat domain 82 pseudogene 1	O	-	20201124	-
9606	728506	LOC728506	-	-	Ensembl:ENSG00000251158	5	5q13.2	POM121 membrane glycoprotein (rat) pseudogene	pseudo	-	-	-	-	20201124	-
9606	728509	RPS19P7	-	RPS19_3_1038	HGNC:HGNC:35550|Ensembl:ENSG00000228462	10	10q11.21	ribosomal protein S19 pseudogene 7	pseudo	RPS19P7	ribosomal protein S19 pseudogene 7	O	-	20201124	-
9606	728513	PNMA6B	-	PNMA6D	HGNC:HGNC:26681	X	Xq28	PNMA family member 6B (pseudogene)	pseudo	PNMA6B	PNMA family member 6B (pseudogene)	O	paraneoplastic Ma antigen family member 6B (pseudogene)|paraneoplastic Ma antigen family member 6D (pseudogene)|paraneoplastic antigen like 6B|paraneoplastic antigen like 6D	20201124	-
9606	728517	RPL23AP24	-	RPL23A_1_2	HGNC:HGNC:36176|Ensembl:ENSG00000236679	1	1p36.33	ribosomal protein L23a pseudogene 24	pseudo	RPL23AP24	ribosomal protein L23a pseudogene 24	O	-	20201124	-
9606	728519	NAIPP2	-	BIRC|NAIP1B	HGNC:HGNC:16042	5	5q13.2	NAIP pseudogene 2	pseudo	NAIPP2	NAIP pseudogene 2	O	NLR family apoptosis inhibitory protein pseudogene|neuronal apoptosis inhibitory protein (centromeric)	20201124	-
9606	728523	RPL9P17	-	RPL9_5_548	HGNC:HGNC:36337|Ensembl:ENSG00000224282	5	5p13.3	ribosomal protein L9 pseudogene 17	pseudo	RPL9P17	ribosomal protein L9 pseudogene 17	O	-	20201124	-
9606	728524	SPDYE8	-	SPDYE8P|SPDYE9	HGNC:HGNC:33771|Ensembl:ENSG00000273520	7	7q11.23	speedy/RINGO cell cycle regulator family member E8	protein-coding	SPDYE8	speedy/RINGO cell cycle regulator family member E8	O	speedy/RINGO cell cycle regulator family member E8|Williams Beuren syndrome chromosome region 19 pseudogene|speedy homolog E pseudogene|speedy homolog E8, pseudogene|speedy/RINGO cell cycle regulator family member E1 pseudogene|speedy/RINGO cell cycle regulator family member E8, pseudogene	20201213	-
9606	728526	LOC728526	-	-	-	5	5q13.2	POM121 membrane glycoprotein (rat) pseudogene	pseudo	-	-	-	-	20201124	-
9606	728532	DYNC1I2P1	-	-	HGNC:HGNC:45012|Ensembl:ENSG00000225137	10	10q11.23	dynein cytoplasmic 1 intermediate chain 2 pseudogene 1	pseudo	DYNC1I2P1	dynein cytoplasmic 1 intermediate chain 2 pseudogene 1	O	-	20201124	-
9606	728533	LOC728533	-	-	-	19	19q13.12	IST1 homolog	pseudo	-	-	-	-	20201124	-
9606	728535	NAIPP1	-	-	HGNC:HGNC:54492	5	5q13.2	NAIP pseudogene 1	pseudo	NAIPP1	NAIP pseudogene 1	O	NLR family apoptosis inhibitory protein pseudogene	20201124	-
9606	728537	C2orf92	-	LINC01125	HGNC:HGNC:49272|Ensembl:ENSG00000228486	2	2q11.2	chromosome 2 open reading frame 92	protein-coding	C2orf92	chromosome 2 open reading frame 92	O	uncharacterized protein C2orf92|long intergenic non-protein coding RNA 1125	20201124	-
9606	728538	RPL23AP77	-	RPL23A_33_1589	HGNC:HGNC:36354|Ensembl:ENSG00000267301	18	18q11.2	ribosomal protein L23a pseudogene 77	pseudo	RPL23AP77	ribosomal protein L23a pseudogene 77	O	-	20201124	-
9606	728540	LOC728540	-	-	-	5	5q13.2	POM121 membrane glycoprotein (rat) pseudogene	pseudo	-	-	-	-	20201124	-
9606	728549	CHP1P1	-	-	HGNC:HGNC:54895	5	5q13.2	CHP1 pseudogene 1	pseudo	CHP1P1	CHP1 pseudogene 1	O	calcineurin like EF-hand protein 1 pseudogene	20201124	-
9606	728553	RPS8P8	-	RPS8_1_552	HGNC:HGNC:36213|Ensembl:ENSG00000240376	5	5p13.3	ribosomal protein S8 pseudogene 8	pseudo	RPS8P8	ribosomal protein S8 pseudogene 8	O	-	20201124	-
9606	728554	LOC728554	-	-	Ensembl:ENSG00000170089	5	5q35.3	THO complex 3 pseudogene	pseudo	-	-	-	-	20201124	-
9606	728556	MEMO1P1	-	C21orf19|C2orf4P|MEMO1P|Memo1|rcC2orf4	HGNC:HGNC:23274	21	21q22.12	mediator of cell motility 1 pseudogene 1	pseudo	MEMO1P1	mediator of cell motility 1 pseudogene 1	O	-	20201124	-
9606	728558	ENTPD1-AS1	-	-	HGNC:HGNC:45203|Ensembl:ENSG00000226688	10	10q24.1	ENTPD1 antisense RNA 1	ncRNA	ENTPD1-AS1	ENTPD1 antisense RNA 1	O	weakly similar to zinc finger protein 195	20201124	-
9606	728562	RPSAP45	-	RPSA_11_739	HGNC:HGNC:35857|Ensembl:ENSG00000219773	6	6q21	ribosomal protein SA pseudogene 45	pseudo	RPSAP45	ribosomal protein SA pseudogene 45	O	-	20201124	-
9606	728564	GMPSP1	-	-	HGNC:HGNC:39428|Ensembl:ENSG00000250471	4	4p16.1	guanine monophosphate synthase pseudogene 1	pseudo	GMPSP1	guanine monophosphate synthase pseudogene 1	O	guanine monophosphate synthetase pseudogene 1	20201124	-
9606	728567	RPL23AP48	-	RPL23A_16_748	HGNC:HGNC:36110|Ensembl:ENSG00000219135	6	6q22.31	ribosomal protein L23a pseudogene 48	pseudo	RPL23AP48	ribosomal protein L23a pseudogene 48	O	-	20201124	-
9606	728568	C12orf73	-	BR|BRAWNIN	MIM:618812|HGNC:HGNC:34450|Ensembl:ENSG00000204954	12	12q23.3	chromosome 12 open reading frame 73	protein-coding	C12orf73	chromosome 12 open reading frame 73	O	protein BRAWNIN|uncharacterized protein C12orf73	20201124	-
9606	728572	RPL32P11	-	RPL32_2_350	HGNC:HGNC:35723	3	3p24.2	ribosomal protein L32 pseudogene 11	pseudo	RPL32P11	ribosomal protein L32 pseudogene 11	O	-	20201124	-
9606	728575	LOC728575	-	-	-	5	5q13.2	POM121 membrane glycoprotein (rat) pseudogene	pseudo	-	-	-	-	20201124	-
9606	728576	RPL15P7	-	RPL15_2_475	HGNC:HGNC:36808	4	4p12	ribosomal protein L15 pseudogene 7	pseudo	RPL15P7	ribosomal protein L15 pseudogene 7	O	-	20201124	-
9606	728577	CNTNAP3B	-	-	HGNC:HGNC:32035|Ensembl:ENSG00000154529	9	9p11.2	contactin associated protein family member 3B	protein-coding	CNTNAP3B	contactin associated protein family member 3B	O	contactin-associated protein-like 3B|cell recognition molecule Caspr3b|contactin associated protein like 3B	20201124	-
9606	728586	CCDC192	-	LINC01183	HGNC:HGNC:49566|Ensembl:ENSG00000230561	5	5q23.2-q23.3	coiled-coil domain containing 192	protein-coding	CCDC192	coiled-coil domain containing 192	O	coiled-coil domain-containing protein 192|long intergenic non-protein coding RNA 1183	20201124	-
9606	728587	LOC728587	-	-	Ensembl:ENSG00000253803	8	8q11.1	zinc finger protein 736 pseudogene	pseudo	-	-	-	-	20201124	-
9606	728588	MS4A18	-	-	HGNC:HGNC:37636|Ensembl:ENSG00000214782	11	11q12.2	membrane spanning 4-domains A18	protein-coding	MS4A18	membrane spanning 4-domains A18	O	membrane-spanning 4-domains subfamily A member 18	20201124	-
9606	728589	NAP1L4P1	-	-	HGNC:HGNC:39740	1	1p13.1	nucleosome assembly protein 1 like 4 pseudogene 1	pseudo	NAP1L4P1	nucleosome assembly protein 1 like 4 pseudogene 1	O	-	20201124	-
9606	728590	RPS27AP11	-	RPS27A_4_740	HGNC:HGNC:36126|Ensembl:ENSG00000218208	6	6q21	RPS27A pseudogene 11	pseudo	RPS27AP11	RPS27A pseudogene 11	O	ribosomal protein S27a pseudogene 11	20201124	-
9606	728591	CCDC169	-	C13orf38	HGNC:HGNC:34361|Ensembl:ENSG00000242715	13	13q13.3	coiled-coil domain containing 169	protein-coding	CCDC169	coiled-coil domain containing 169	O	coiled-coil domain-containing protein 169|RP11-251J8.1	20201124	-
9606	728597	DCDC2C	-	-	HGNC:HGNC:32696|Ensembl:ENSG00000214866	2	2p25.3	doublecortin domain containing 2C	protein-coding	DCDC2C	doublecortin domain containing 2C	O	doublecortin domain-containing protein 2C|doublecortin domain containing 2C pseudogene	20201124	-
9606	728599	CIAPIN1P	-	HsT2384	HGNC:HGNC:31087	18	18q11.2	cytokine induced apoptosis inhibitor 1 pseudogene	pseudo	CIAPIN1P	cytokine induced apoptosis inhibitor 1 pseudogene	O	-	20201124	-
9606	728602	OAZ1P1	-	-	HGNC:HGNC:54556	1	1p34.2	OAZ1 pseudogene 1	pseudo	OAZ1P1	OAZ1 pseudogene 1	O	ornithine decarboxylase antizyme 1 pseudogene	20201124	-
9606	728606	PCAT18	-	LINC01092	MIM:617647|HGNC:HGNC:49211|Ensembl:ENSG00000265369	18	18q11.2	prostate cancer associated transcript 18	ncRNA	PCAT18	prostate cancer associated transcript 18	O	long intergenic non-protein coding RNA 1092|prostate cancer associated transcript 18 (non-protein coding)	20201124	-
9606	728609	SDHAP3	-	SDHACL|SDHAL	HGNC:HGNC:18781	5	5p15.33	succinate dehydrogenase complex flavoprotein subunit A pseudogene 3	pseudo	SDHAP3	succinate dehydrogenase complex flavoprotein subunit A pseudogene 3	O	SDHA C-terminal like|succinate dehydrogenase complex, subunit A, flavoprotein pseudogene 3	20201124	-
9606	728611	BMS1P10	-	-	HGNC:HGNC:49154|Ensembl:ENSG00000237238	9	9q13	BMS1 pseudogene 10	pseudo	BMS1P10	BMS1 pseudogene 10	O	BMS1 homolog, ribosome assembly protein pseudogene|BMS1, ribosome biogenesis factor pseudogene 10	20201124	-
9606	728613	LOC728613	-	-	-	5	5p15.33	programmed cell death 6 pseudogene	pseudo	-	-	-	-	20201124	-
9606	728614	DNAJA1P4	-	-	HGNC:HGNC:39340|Ensembl:ENSG00000218089	6	6q22.1	DnaJ heat shock protein family (Hsp40) member A1 pseudogene 4	pseudo	DNAJA1P4	DnaJ heat shock protein family (Hsp40) member A1 pseudogene 4	O	DnaJ (Hsp40) homolog, subfamily A, member 1 pseudogene 4	20201124	-
9606	728615	CICP13	-	-	HGNC:HGNC:37907	1	1q41	capicua transcriptional repressor pseudogene 13	pseudo	CICP13	capicua transcriptional repressor pseudogene 13	O	capicua homolog pseudogene 13	20201124	-
9606	728619	ASB9P1	-	-	HGNC:HGNC:20972	15	15q26.1	ankyrin repeat and SOCS box containing 9 pseudogene 1	pseudo	ASB9P1	ankyrin repeat and SOCS box containing 9 pseudogene 1	O	-	20201124	-
9606	728620	RPL7P22	-	RPL7_6_574	HGNC:HGNC:35802|Ensembl:ENSG00000226544	5	5q13.2	ribosomal protein L7 pseudogene 22	pseudo	RPL7P22	ribosomal protein L7 pseudogene 22	O	-	20201124	-
9606	728621	CCDC30	-	PFD6L|PFDN6L	HGNC:HGNC:26103|Ensembl:ENSG00000186409	1	1p34.2	coiled-coil domain containing 30	protein-coding	CCDC30	coiled-coil domain containing 30	O	coiled-coil domain-containing protein 30|prefoldin subunit 6-like protein	20201124	-
9606	728622	SKP1P2	-	SKP1B|p19B	MIM:601435|HGNC:HGNC:10900	12	12p12.3	S-phase kinase associated protein 1 pseudogene 2	pseudo	SKP1P2	S-phase kinase associated protein 1 pseudogene 2	O	S-phase kinase-associated protein 1B (p19B)	20201124	-
9606	728629	TPI1P4	-	-	HGNC:HGNC:38071	4	4p11	triosephosphate isomerase 1 pseudogene 4	pseudo	TPI1P4	triosephosphate isomerase 1 pseudogene 4	O	-	20201124	-
9606	728632	HMGN2P3	-	HMGN2L3	HGNC:HGNC:33566	16	16p12.1	high mobility group nucleosomal binding domain 2 pseudogene 3	pseudo	HMGN2P3	high mobility group nucleosomal binding domain 2 pseudogene 3	O	high-mobility group nucleosomal binding domain 2-like 3	20201124	-
9606	728633	GTF2F2P2	-	-	HGNC:HGNC:39092|Ensembl:ENSG00000233910	1	1p34.2	general transcription factor IIF subunit 2 pseudogene 2	pseudo	GTF2F2P2	general transcription factor IIF subunit 2 pseudogene 2	O	general transcription factor IIF, polypeptide 2 pseudogene 2|general transcription factor IIF, polypeptide 2, 30kDa pseudogene	20201124	-
9606	728635	DHRS4L1	-	SDR25C4	MIM:615195|HGNC:HGNC:19732	14	14q11.2	dehydrogenase/reductase 4 like 1	ncRNA	DHRS4L1	dehydrogenase/reductase 4 like 1	O	putative dehydrogenase/reductase SDR family member 4-like 1|putative dehydrogenase/reductase SDR family member 4-like 2|short chain dehydrogenase/reductase family 25C member 4	20201124	-
9606	728637	MEIKIN	-	-	MIM:616232|HGNC:HGNC:51253|Ensembl:ENSG00000239642	5	5q31.1	meiotic kinetochore factor	protein-coding	MEIKIN	meiotic kinetochore factor	O	meiosis-specific kinetochore protein	20201213	-
9606	728638	KRT8P3	-	-	HGNC:HGNC:31056|Ensembl:ENSG00000254285	8	8q12.3	keratin 8 pseudogene 3	pseudo	KRT8P3	keratin 8 pseudogene 3	O	cytokeratin 8|hCG1988300	20201124	-
9606	728640	FAM133CP	-	-	HGNC:HGNC:44190	10	10q21.1	family with sequence similarity 133, member A pseudogene	pseudo	FAM133CP	family with sequence similarity 133 member C, pseudogene	O	-	20201124	-
9606	728641	FABP5P7	-	FABP5L7	HGNC:HGNC:31070	11	11q12.1	fatty acid binding protein 5 pseudogene 7	pseudo	FABP5P7	fatty acid binding protein 5 pseudogene 7	O	fatty acid binding protein 5-like 7	20201124	-
9606	728642	CDK11A	-	CDC2L2|CDC2L3|CDK11-p110|CDK11-p46|CDK11-p58|PITSLRE|p58GTA	MIM:116951|HGNC:HGNC:1730|Ensembl:ENSG00000008128	1	1p36.33	cyclin dependent kinase 11A	protein-coding	CDK11A	cyclin dependent kinase 11A	O	cyclin-dependent kinase 11A|PITSLRE B|PITSLRE serine/threonine-protein kinase CDC2L2|cell division cycle 2-like 2 (PITSLRE proteins)|cell division cycle 2-like protein kinase 2|cell division protein kinase 11A|galactosyltransferase-associated protein kinase p58/GTA	20201124	-
9606	728643	HNRNPA1P33	-	-	HGNC:HGNC:44990|Ensembl:ENSG00000213412	10	10q11.22	heterogeneous nuclear ribonucleoprotein A1 pseudogene 33	pseudo	HNRNPA1P33	heterogeneous nuclear ribonucleoprotein A1 pseudogene 33	O	-	20201124	-
9606	728655	HULC	-	HCCAT1|LINC00078|NCRNA00078	MIM:612210|HGNC:HGNC:34232	6	6p24.3	hepatocellular carcinoma up-regulated long non-coding RNA	ncRNA	HULC	hepatocellular carcinoma up-regulated long non-coding RNA	O	hepatocellular carcinoma associated transcript 1 (non-protein coding)|highly up-regulated in liver cancer (non-protein coding)|highly up-regulated in liver cancer long non-coding RNA|long intergenic non-protein coding RNA 78	20201220	-
9606	728656	DMRTC1B	-	-	HGNC:HGNC:31686|Ensembl:ENSG00000184911	X	Xq13.1	DMRT like family C1B	protein-coding	DMRTC1B	DMRT like family C1B	O	doublesex- and mab-3-related transcription factor C1|DMRT-like family C1	20201213	-
9606	728657	DUSP8P2	-	DUSP8P4	HGNC:HGNC:45001	10	10q11.22	dual specificity phosphatase 8 pseudogene 2	pseudo	DUSP8P2	dual specificity phosphatase 8 pseudogene 2	O	dual specificity phosphatase 8 pseudogene 4	20201124	-
9606	728658	RPL13AP5	-	RPL13A_8_1086|bA196N24.2	HGNC:HGNC:23736|Ensembl:ENSG00000236552	10	10q24.1	ribosomal protein L13a pseudogene 5	pseudo	RPL13AP5	ribosomal protein L13a pseudogene 5	O	-	20201124	-
9606	728660	LOC728660	-	-	Ensembl:ENSG00000233145	X	Xq27.1	uncharacterized LOC728660	ncRNA	-	-	-	-	20201124	-
9606	728661	SLC35E2B	-	SLC35E2	HGNC:HGNC:33941|Ensembl:ENSG00000189339	1	1p36.33	solute carrier family 35 member E2B	protein-coding	SLC35E2B	solute carrier family 35 member E2B	O	solute carrier family 35 member E2B	20201124	-
9606	728664	API5P2	-	-	HGNC:HGNC:39070	2	2q31.2	apoptosis inhibitor 5 pseudogene 2	pseudo	API5P2	apoptosis inhibitor 5 pseudogene 2	O	API5 pseudogene 2	20201124	-
9606	728666	PRELID1P1	-	-	HGNC:HGNC:43886|Ensembl:ENSG00000217325	6	6q22.32	PRELID1 pseudogene 1	pseudo	PRELID1P1	PRELID1 pseudogene 1	O	PRELI domain containing 1 pseudogene 1	20201124	-
9606	728667	LOC728667	-	-	-	14	14q11.2	dehydrogenase/reductase (SDR family) member 2 pseudogene	pseudo	-	-	-	dehydrogenase/reductase (SDR family) member 4 like 2 pseudogene	20201124	-
9606	728673	LOC728673	-	-	Ensembl:ENSG00000170161	9	9q13	uncharacterized LOC728673	ncRNA	-	-	-	-	20201124	-
9606	728675	SMCO4P1	-	-	HGNC:HGNC:49559	17	17q21.31	single-pass membrane protein with coiled-coil domains 4 pseudogene 1	pseudo	SMCO4P1	single-pass membrane protein with coiled-coil domains 4 pseudogene 1	O	UPF0443 protein C11orf75-like	20201124	-
9606	728688	LOC728688	-	-	-	12	12p12.2	ubiquitin like with PHD and ring finger domains 1 pseudogene	pseudo	-	-	-	-	20201124	-
9606	728689	EIF3CL	-	-	HGNC:HGNC:26347|Ensembl:ENSG00000205609	16	16p12.1	eukaryotic translation initiation factor 3 subunit C like	protein-coding	EIF3CL	eukaryotic translation initiation factor 3 subunit C like	O	eukaryotic translation initiation factor 3 subunit C-like protein|eIF3 p110|eukaryotic translation initiation factor 3 subunit 8|eukaryotic translation initiation factor 3, subunit 8, 110kDa-like	20201124	-
9606	728693	RPL21P105	-	RPL21_43_1282	HGNC:HGNC:36304|Ensembl:ENSG00000239374	12	12q24.22	ribosomal protein L21 pseudogene 105	pseudo	RPL21P105	ribosomal protein L21 pseudogene 105	O	-	20201124	-
9606	728695	SPANXB1	-	B1|CT11.2|SPANX-B|SPANXB|SPANXB2|SPANXF1|SPANXF2	MIM:300669|HGNC:HGNC:14329|Ensembl:ENSG00000227234	X	Xq27.1	SPANX family member B1	protein-coding	SPANXB1	SPANX family member B1	O	sperm protein associated with the nucleus on the X chromosome B1|SPANX family member B/F|SPANX family member F1|SPANX family, member B2|SPANX family, member F2|cancer/testis antigen 11.2|cancer/testis antigen family 11, member 2|nuclear-associated protein SPAN-Xb|nuclear-associated protein SPAN-Xf|sperm protein associated with the nucleus on the X chromosome B/F|sperm protein associated with the nucleus, X chromosome, family member B1	20201124	-
9606	728698	EIF4A1P4	-	-	HGNC:HGNC:37923|Ensembl:ENSG00000257790	12	12q13.13	eukaryotic translation initiation factor 4A1 pseudogene 4	pseudo	EIF4A1P4	eukaryotic translation initiation factor 4A1 pseudogene 4	O	-	20201124	-
9606	728700	RPS3AP19	-	RPS3A_8_458	HGNC:HGNC:36467|Ensembl:ENSG00000244004	4	4p16.1	RPS3A pseudogene 19	pseudo	RPS3AP19	RPS3A pseudogene 19	O	ribosomal protein S3a pseudogene 19	20201124	-
9606	728706	SUGT1P2	-	-	HGNC:HGNC:31377|Ensembl:ENSG00000213842	3	3p22.3	SUGT1 pseudogene 2	pseudo	SUGT1P2	SUGT1 pseudogene 2	O	SGT1 homolog, MIS12 kinetochore complex assembly cochaperone pseudogene 2|SGT1, suppressor of G2 allele of SKP1 pseudogene|suppressor of G2 allele of SKP1 pseudogene 2	20201124	-
9606	728710	FAM177A1P1	-	FAM177A2	HGNC:HGNC:34441	4	4q23	Putative protein FAM177A2	pseudo	FAM177A1P1	family with sequence similarity 177 member A1 pseudogene 1	O	family with sequence similarity 177, member A2	20201124	-
9606	728712	SPANXA2	-	CT11.1|CT11.3|SPANX|SPANX-A|SPANX-C|SPANXA|SPANXC	MIM:300493|HGNC:HGNC:14328|Ensembl:ENSG00000203926	X	Xq27.2	SPANX family member A2	protein-coding	SPANXA2	SPANX family member A2	O	sperm protein associated with the nucleus on the X chromosome A|Cancer/testis antigen 11.3|Cancer/testis-associated protein CTp11|Nuclear-associated protein SPAN-Xc|SPANX family member A|Sperm protein associated with the nucleus on the X chromosome C|cancer/testis antigen 11.1|nuclear-associated protein SPAN-Xa|sperm protein associated with the nucleus, X chromosome, family member A2	20201206	-
9606	728715	LOC728715	-	-	-	12	12p13.31	ovostatin homolog 2	ncRNA	-	-	-	-	20201124	-
9606	728716	LINC01346	-	-	HGNC:HGNC:50563	1	1p36.32	long intergenic non-protein coding RNA 1346	ncRNA	LINC01346	long intergenic non-protein coding RNA 1346	O	-	20201124	-
9606	728723	ZBED3-AS1	-	-	HGNC:HGNC:44188|Ensembl:ENSG00000250802	5	5q13.3	ZBED3 antisense RNA 1	ncRNA	ZBED3-AS1	ZBED3 antisense RNA 1	O	CTC-564N23.3|ZBED3 antisense RNA 1 (non-protein coding)	20201124	-
9606	728724	LINC00977	-	-	HGNC:HGNC:48902|Ensembl:ENSG00000229140	8	8q24.21	long intergenic non-protein coding RNA 977	ncRNA	LINC00977	long intergenic non-protein coding RNA 977	O	hCG1814486	20201124	-
9606	728729	FABP5P8	-	FABP5L8	HGNC:HGNC:31063	15	15q25.2	fatty acid binding protein 5 pseudogene 8	pseudo	FABP5P8	fatty acid binding protein 5 pseudogene 8	O	fatty acid binding protein 5-like 8	20201124	-
9606	728730	MAP4K3-DT	-	-	HGNC:HGNC:54056|Ensembl:ENSG00000231312	2	2p22.1	MAP4K3 divergent transcript	ncRNA	MAP4K3-DT	MAP4K3 divergent transcript	O	-	20201124	-
9606	728732	HNRNPA1P53	-	-	HGNC:HGNC:48783	11	11p15.4	heterogeneous nuclear ribonucleoprotein A1 pseudogene 53	pseudo	HNRNPA1P53	heterogeneous nuclear ribonucleoprotein A1 pseudogene 53	O	-	20201124	-
9606	728734	NPIPB8	-	-	HGNC:HGNC:37490|Ensembl:ENSG00000255524	16	16p11.2	nuclear pore complex interacting protein family member B8	protein-coding	NPIPB8	nuclear pore complex interacting protein family member B8	O	nuclear pore complex-interacting protein family member B8|Nuclear pore complex-interacting protein family member B8	20201124	-
9606	728737	TATDN1P1	-	-	HGNC:HGNC:45058|Ensembl:ENSG00000234369	10	10q21.3	TatD DNase domain containing 1 pseudogene 1	pseudo	TATDN1P1	TatD DNase domain containing 1 pseudogene 1	O	-	20201124	-
9606	728739	LOC728739	-	-	-	12	12q23.3	programmed cell death 2 pseudogene	pseudo	-	-	-	-	20201124	-
9606	728741	NPIPB6	-	NPIPB	HGNC:HGNC:37454|Ensembl:ENSG00000198156	16	16p12.1	nuclear pore complex interacting protein family member B6	protein-coding	NPIPB6	nuclear pore complex interacting protein family member B6	O	nuclear pore complex-interacting protein family member B6|nuclear pore complex-interacting protein B type	20201124	-
9606	728743	LOC728743	-	-	-	7	7q36.1	zinc finger protein pseudogene	pseudo	-	-	-	-	20201124	-
9606	728746	FAM90A17P	-	FAM90A17	HGNC:HGNC:32265	8	8p23.1	family with sequence similarity 90 member A17, pseudogene	pseudo	FAM90A17P	family with sequence similarity 90 member A17, pseudogene	O	-	20201124	-
9606	728747	ANKRD20A4P	-	ANKRD20A4	HGNC:HGNC:31982	9	9q13	ankyrin repeat domain 20 family member A4, pseudogene	pseudo	ANKRD20A4P	ankyrin repeat domain 20 family member A4, pseudogene	O	ankyrin repeat domain 20 family, member A4|ankyrin repeat domain-containing protein 20A4	20200829	-
9606	728748	THAP12P1	-	PRKRIRP1	HGNC:HGNC:39563	X	Xq13.2	THAP domain containing 12 pseudogene 1	pseudo	THAP12P1	THAP domain containing 12 pseudogene 1	O	protein-kinase, interferon-inducible double stranded RNA dependent inhibitor, repressor of (P58 repressor) pseudogene 1	20201124	-
9606	728752	ZNF566-AS1	-	-	HGNC:HGNC:55301|Ensembl:ENSG00000267309	19	19q13.12	ZNF566 antisense RNA 1	ncRNA	ZNF566-AS1	ZNF566 antisense RNA 1	O	CTD-2630F21.1	20201124	-
9606	728753	FAM90A19P	-	FAM90A19	MIM:613053|HGNC:HGNC:32267	8	8p23.1	putative protein FAM90A18/FAM90A19	pseudo	FAM90A19P	family with sequence similarity 90 member A19, pseudogene	O	-	20201124	-
9606	728755	LOC728755	-	-	Ensembl:ENSG00000258932	14	14q12	uncharacterized LOC728755	ncRNA	-	-	-	-	20201124	-
9606	728758	PIN4P1	-	-	HGNC:HGNC:44193	15	15q15.3	peptidylprolyl cis/trans isomerase, NIMA-interacting 4 pseudogene 1	pseudo	PIN4P1	peptidylprolyl cis/trans isomerase, NIMA-interacting 4 pseudogene 1	O	hCG1789710|protein (peptidylprolyl cis/trans isomerase) NIMA-interacting, 4 (parvulin) pseudogene|protein (peptidylprolyl cis/trans isomerase) NIMA-interacting, 4 pseudogene 1	20201124	-
9606	728763	CROCC2	-	-	HGNC:HGNC:51677|Ensembl:ENSG00000226321	2	2q37.3	ciliary rootlet coiled-coil, rootletin family member 2	protein-coding	CROCC2	ciliary rootlet coiled-coil, rootletin family member 2	O	putative ciliary rootlet coiled-coil protein 2|putative ciliary rootlet coiled-coil protein-like 3 protein|rootletin-like	20201124	-
9606	728769	SCAMP1-AS1	-	-	HGNC:HGNC:50544|Ensembl:ENSG00000245556	5	5q14.1	SCAMP1 antisense RNA 1	ncRNA	SCAMP1-AS1	SCAMP1 antisense RNA 1	O	CTD-2037K23.2	20201124	-
9606	728770	DNM1P5	-	DNM1DN5|DNM1DN5@	HGNC:HGNC:21122	15	15q14	dynamin 1 pseudogene 5	pseudo	DNM1P5	dynamin 1 pseudogene 5	O	DNM1 duplicon 5|DNM1 pseudogene 5|DNM1DN5 duplicon	20201124	-
9606	728773	PABPC1P2	-	PABP2|PABP4|PABPCP2|PABPCP4	HGNC:HGNC:8559	2	2q22.3	poly(A) binding protein cytoplasmic 1 pseudogene 2	pseudo	PABPC1P2	poly(A) binding protein cytoplasmic 1 pseudogene 2	O	poly(A) binding protein, cytoplasmic, pseudogene 2|poly(A) binding protein, cytoplasmic, pseudogene 4	20201124	-
9606	728774	RPS15AP25	-	RPS15A_14_912	HGNC:HGNC:36848|Ensembl:ENSG00000236191	8	8q13.2	ribosomal protein S15a pseudogene 25	pseudo	RPS15AP25	ribosomal protein S15a pseudogene 25	O	-	20201124	-
9606	728776	HMGN1P37	-	-	HGNC:HGNC:39421	X	Xq28	high mobility group nucleosome binding domain 1 pseudogene 37	pseudo	HMGN1P37	high mobility group nucleosome binding domain 1 pseudogene 37	O	hCG17955	20201124	-
9606	728780	ANKDD1B	-	-	HGNC:HGNC:32525|Ensembl:ENSG00000189045	5	5q13.3	ankyrin repeat and death domain containing 1B	protein-coding	ANKDD1B	ankyrin repeat and death domain containing 1B	O	ankyrin repeat and death domain-containing protein 1B|ankyrin repeat and death domain-containing protein ENSP00000345065	20201124	-
9606	728782	RPL21P134	-	RPL21_61_1788	HGNC:HGNC:36006|Ensembl:ENSG00000233254	X	Xq13.3	ribosomal protein L21 pseudogene 134	pseudo	RPL21P134	ribosomal protein L21 pseudogene 134	O	-	20201124	-
9606	728788	ANKRD20A20P	-	CCDC29	HGNC:HGNC:32319	9	9q13	ankyrin repeat domain 20 family member A20, pseudogene	pseudo	ANKRD20A20P	ankyrin repeat domain 20 family member A20, pseudogene	O	coiled-coil domain containing 29	20201124	-
9606	728791	RPS10P4	-	RPS10_2_393|bcm1851	HGNC:HGNC:31364|Ensembl:ENSG00000240776	3	3q13.31	ribosomal protein S10 pseudogene 4	pseudo	RPS10P4	ribosomal protein S10 pseudogene 4	O	-	20201124	-
9606	728798	FRMPD2B	-	FRMPD2|FRMPD2L1|FRMPD2L2|FRMPD2P1|FRMPD2P2|FRMPDP2|PDZD5A|PDZD5B|PDZD5C|PDZK4|PDZK5A|PDZK5B|PDZK5C|bA556L1.2|yX59F3.2	HGNC:HGNC:16843	10	10q11.22	FERM and PDZ domain containing 2B, pseudogene	pseudo	FRMPD2B	FERM and PDZ domain containing 2B, pseudogene	O	FERM and PDZ domain containing 2 like 1|FERM and PDZ domain containing 2 like 2|FERM and PDZ domain containing 2 pseudogene 1|FERM and PDZ domain containing 2 pseudogene 2|FERM and PDZ domain-containing protein 2|FRMPD2 related 1|FRMPD2 related 2|PDZ domain containing 5A|PDZ domain containing 5B|PDZ domain-containing protein 4|PDZ domain-containing protein 5C	20201124	-
9606	728806	NSFP1	-	NSFP	HGNC:HGNC:31405	17	17q21.31	N-ethylmaleimide-sensitive factor pseudogene 1	pseudo	NSFP1	N-ethylmaleimide-sensitive factor pseudogene 1	O	-	20201124	-
9606	728807	LOC728807	-	-	-	4	4q13.2	UDP glucuronosyltransferase family 2 member B15 pseudogene	pseudo	-	-	-	-	20201124	-
9606	728811	LOC728811	-	-	-	4	4q13.2	UDP glucuronosyltransferase family 2 member B15 pseudogene	pseudo	-	-	-	UDP glucuronosyltransferase 2 family, polypeptide B10 pseudogene	20201124	-
9606	728815	CRLF3P1	-	-	HGNC:HGNC:54732	2	2q12.1	CRLF3 pseudogene 1	pseudo	CRLF3P1	CRLF3 pseudogene 1	O	cytokine receptor like factor 3 pseudogene	20201124	-
9606	728819	C1GALT1C1L	-	-	HGNC:HGNC:51617|Ensembl:ENSG00000223658	2	2p21	C1GALT1 specific chaperone 1 like	protein-coding	C1GALT1C1L	C1GALT1 specific chaperone 1 like	O	C1GALT1-specific chaperone 1-like protein	20201213	-
9606	728820	RPL29P15	-	RPL29_4_582	HGNC:HGNC:36159	5	5q14.1	ribosomal protein L29 pseudogene 15	pseudo	RPL29P15	ribosomal protein L29 pseudogene 15	O	-	20201124	-
9606	728823	RPS26P53	-	RPS26_19_1511	HGNC:HGNC:35582	17	17p13.1	ribosomal protein S26 pseudogene 53	pseudo	RPS26P53	ribosomal protein S26 pseudogene 53	O	-	20201124	-
9606	728825	SUMO2P21	-	-	HGNC:HGNC:55054	X	Xq23	SUMO2 pseudogene 21	pseudo	SUMO2P21	SUMO2 pseudogene 21	O	SMT3 suppressor of mif two 3 homolog 2 pseudogene|small ubiquitin-like modifier 2	20201124	-
9606	728833	FAM72D	-	GCUD2	MIM:614712|HGNC:HGNC:33593|Ensembl:ENSG00000215784	1	1q21.1	family with sequence similarity 72 member D	protein-coding	FAM72D	family with sequence similarity 72 member D	O	protein FAM72D|gastric cancer up-regulated protein 2|gastric cancer up-regulated-2	20201124	-
9606	728841	NBPF8	-	NBPF8P	MIM:613998|HGNC:HGNC:31990	1	1p11.2	NBPF member 8	protein-coding	NBPF8	NBPF member 8	O	putative neuroblastoma breakpoint family member 8|neuroblastoma breakpoint family member 8|neuroblastoma breakpoint family, member 8, pseudogene	20201124	-
9606	728843	RPL7P20	-	RPL7_8_636	HGNC:HGNC:36013|Ensembl:ENSG00000254252	5	5q34	ribosomal protein L7 pseudogene 20	pseudo	RPL7P20	ribosomal protein L7 pseudogene 20	O	-	20201124	-
9606	728851	HMGN1P36	-	-	HGNC:HGNC:39380	2	2q11.2	high mobility group nucleosome binding domain 1 pseudogene 36	pseudo	HMGN1P36	high mobility group nucleosome binding domain 1 pseudogene 36	O	-	20201124	-
9606	728853	LOC728853	-	-	-	19	19q13.13	WD repeat domain 87 pseudogene	pseudo	-	-	-	-	20201124	-
9606	728855	LINC00623	-	CH17-118O6.2	HGNC:HGNC:44252	1	1p11.2	long intergenic non-protein coding RNA 623	ncRNA	LINC00623	long intergenic non-protein coding RNA 623	O	-	20201124	-
9606	728858	C12orf71	-	-	HGNC:HGNC:34452|Ensembl:ENSG00000214700	12	12p11.23	chromosome 12 open reading frame 71	protein-coding	C12orf71	chromosome 12 open reading frame 71	O	uncharacterized protein C12orf71	20201124	-
9606	728873	PTMAP8	-	-	HGNC:HGNC:42437	3	3q13.31	prothymosin alpha pseudogene 8	pseudo	PTMAP8	prothymosin alpha pseudogene 8	O	-	20201124	-
9606	728877	LOC728877	-	-	Ensembl:ENSG00000204790	9	9q13	COBW domain containing 3 pseudogene	pseudo	-	-	-	-	20201124	-
9606	728882	FAM182B	-	-	HGNC:HGNC:34503	20	20p11.1	family with sequence similarity 182 member B	ncRNA	FAM182B	family with sequence similarity 182 member B	O	-	20201124	-
9606	728887	CCNB1IP1P1	-	-	HGNC:HGNC:37693	1	1p34.1	cyclin B1 interacting protein 1 pseudogene 1	pseudo	CCNB1IP1P1	cyclin B1 interacting protein 1 pseudogene 1	O	-	20201124	-
9606	728888	NPIPB11	-	NPIP	HGNC:HGNC:37453|Ensembl:ENSG00000254206	16	16p11.2	nuclear pore complex interacting protein family member B11	protein-coding	NPIPB11	nuclear pore complex interacting protein family member B11	O	nuclear pore complex-interacting protein family member B11|NPIP-like locus|hepatitis B virus pre-pre-S promoter DNA-binding protein|pps22-1 protein	20201124	-
9606	728911	CT45A2	-	CT45-2|CT45.2|CT45A8|CT45A9	MIM:300793|HGNC:HGNC:28400|Ensembl:ENSG00000271449	X	Xq26.3	cancer/testis antigen family 45 member A2	protein-coding	CT45A2	cancer/testis antigen family 45 member A2	O	cancer/testis antigen family 45 member A2|Cancer/testis antigen 45A8|Cancer/testis antigen 45A9|Cancer/testis antigen family 45 member A8|Cancer/testis antigen family 45 member A9|cancer/testis antigen 45-2|cancer/testis antigen 45A2|cancer/testis antigen CT45	20201124	-
9606	728913	RCN1P2	-	-	HGNC:HGNC:39204	13	13q14.13	reticulocalbin 1 pseudogene 2	pseudo	RCN1P2	reticulocalbin 1 pseudogene 2	O	reticulocalbin 1 like|reticulocalbin 1, EF-hand calcium binding domain pseudogene 2	20201124	-
9606	728917	ABHD17AP1	-	ABHD17AP2|C1orf47|FAM108A11P|FAM108A2|FAM108A3|FAM108A3P	HGNC:HGNC:28394	1	1q21.2	ABHD17A pseudogene 1	pseudo	ABHD17AP1	ABHD17A pseudogene 1	O	abhydrolase domain containing 17A pseudogene 1|abhydrolase domain containing 17A pseudogene 2|abhydrolase domain-containing protein FAM108A2|family with sequence similarity 108, member A11, pseudogene|family with sequence similarity 108, member A2|family with sequence similarity 108, member A3, pseudogene	20201124	-
9606	728920	PDE4DIPP1	-	PDE4DIP1	HGNC:HGNC:50867	1	1q21.2	PDE4DIP pseudogene 1	pseudo	PDE4DIPP1	PDE4DIP pseudogene 1	O	phosphodiesterase 4D interacting protein pseudogene 1	20201124	-
9606	728921	HAUS1P1	-	-	HGNC:HGNC:43760	5	5q31.3	HAUS augmin like complex subunit 1 pseudogene 1	pseudo	HAUS1P1	HAUS augmin like complex subunit 1 pseudogene 1	O	-	20201124	-
9606	728927	ZNF736	-	-	HGNC:HGNC:32467|Ensembl:ENSG00000234444	7	7q11.21	zinc finger protein 736	protein-coding	ZNF736	zinc finger protein 736	O	zinc finger protein 736|KRAB-containing zinc-finger repressor protein	20201213	-
9606	728929	ELOA3BP	-	ELOA3|ELOA3B|ELOA3L1|EloA3C|Elongin-A3|HsT828|TCEB3C|TCEB3CL|TCEB3L2|eloA3-like-1	HGNC:HGNC:31007|Ensembl:ENSG00000288607	18	18q21.1	elongin A3 family member B, pseudogene	pseudo	ELOA3BP	elongin A3 family member B, pseudogene	O	RNA polymerase II transcription factor SIII subunit A3|RNA polymerase II transcription factor SIII subunit A3-like-1|Transcription elongation factor B polypeptide 3C|elongin A3 like 1|elongin-A3 member B|transcription elongation factor B polypeptide 3C-like-1|transcription elongation factor B subunit 3C like	20201209	-
9606	728931	AMD1P3	-	-	HGNC:HGNC:51608	5	5p12	adenosylmethionine decarboxylase 1 pseudogene 3	pseudo	AMD1P3	adenosylmethionine decarboxylase 1 pseudogene 3	O	-	20201124	-
9606	728933	RPL23AP60	-	RPL23A_26_1111	HGNC:HGNC:35966|Ensembl:ENSG00000213147	10	10q26.3	ribosomal protein L23a pseudogene 60	pseudo	RPL23AP60	ribosomal protein L23a pseudogene 60	O	-	20201124	-
9606	728937	RPS26P25	-	RPS26_10_512	HGNC:HGNC:35730	4	4q26	ribosomal protein S26 pseudogene 25	pseudo	RPS26P25	ribosomal protein S26 pseudogene 25	O	-	20201124	-
9606	728938	SUB1P1	-	hCG17750	HGNC:HGNC:32300	8	8p23.1	SUB1 pseudogene 1	pseudo	SUB1P1	SUB1 pseudogene 1	O	SUB1 homolog pseudogene 1|SUB1 homolog, transcriptional regulator pseudogene 1	20201124	-
9606	728945	PPIAL4F	-	-	HGNC:HGNC:33999|Ensembl:ENSG00000279782	1	1q21.1	peptidylprolyl isomerase A like 4F	protein-coding	PPIAL4F	peptidylprolyl isomerase A like 4F	O	peptidyl-prolyl cis-trans isomerase A-like 4F|PPIase A-like 4F|cyclophilin-LC (COAS2) pseudogene|peptidylprolyl isomerase A (cyclophilin A)-like 4F	20201124	-
9606	728947	ZNF680P1	-	-	HGNC:HGNC:50379	7	7q11.21	ZNF680 pseudogene 1	pseudo	ZNF680P1	ZNF680 pseudogene 1	O	zinc finger protein 680 pseudogene	20201124	-
9606	728953	RPS19P3	-	RPS19_4_1350	HGNC:HGNC:23560	14	14q13.1	ribosomal protein S19 pseudogene 3	pseudo	RPS19P3	ribosomal protein S19 pseudogene 3	O	-	20201124	-
9606	728957	ZNF705D	-	ZNF705C	HGNC:HGNC:33202|Ensembl:ENSG00000215343	8	8p23.1	zinc finger protein 705D	protein-coding	ZNF705D	zinc finger protein 705D	O	zinc finger protein 705D|putative zinc finger protein 705C|zinc finger protein 705C	20201213	-
9606	728962	RPL7P56	-	RPL7_33_1817	HGNC:HGNC:35588|Ensembl:ENSG00000231164	X	Xq26.3	ribosomal protein L7 pseudogene 56	pseudo	RPL7P56	ribosomal protein L7 pseudogene 56	O	-	20201124	-
9606	728963	RPS15AP10	-	RPS15A_4_42	HGNC:HGNC:37001	1	1p34.1	ribosomal protein S15a pseudogene 10	pseudo	RPS15AP10	ribosomal protein S15a pseudogene 10	O	-	20201124	-
9606	728970	PPP1R2P4	-	-	HGNC:HGNC:16319	13	13q14.13	protein phosphatase 1 regulatory inhibitor subunit 2 pseudogene 4	pseudo	PPP1R2P4	protein phosphatase 1 regulatory inhibitor subunit 2 pseudogene 4	O	-	20201124	-
9606	728971	RPS27AP7	-	RPS27A_2_217	HGNC:HGNC:35735	2	2p16.3	RPS27A pseudogene 7	pseudo	RPS27AP7	RPS27A pseudogene 7	O	ribosomal protein S27a pseudogene 7	20201124	-
9606	728975	LOC728975	-	-	Ensembl:ENSG00000254614	11	11q13.1	uncharacterized LOC728975	ncRNA	-	-	-	-	20201124	-
9606	728978	UNC5B-AS1	-	UASR1	HGNC:HGNC:45096|Ensembl:ENSG00000237512	10	10q22.1	UNC5B antisense RNA 1	ncRNA	UNC5B-AS1	UNC5B antisense RNA 1	O	-	20201124	-
9606	728979	RPL10AP9	-	RPL10A_3_593	HGNC:HGNC:35947|Ensembl:ENSG00000242477	5	5q14.3	ribosomal protein L10a pseudogene 9	pseudo	RPL10AP9	ribosomal protein L10a pseudogene 9	O	-	20201124	-
9606	728989	LOC728989	-	-	-	1	1q21.1	phosphodiesterase 4D interacting protein pseudogene	pseudo	-	-	-	-	20201124	-
9606	728990	SLC9A3P3	-	-	HGNC:HGNC:33492|Ensembl:ENSG00000226631	10	10q11.23	solute carrier family 9 member 3 pseudogene 3	pseudo	SLC9A3P3	solute carrier family 9 member 3 pseudogene 3	O	solute carrier family 9 (sodium/hydrogen exchanger), member 3 pseudogene 3|solute carrier family 9, subfamily A (NHE3, cation proton antiporter 3), member 3 pseudogene 3	20201124	-
9606	728992	RPL7AP11	-	RPL7A_5_397	HGNC:HGNC:35242|Ensembl:ENSG00000242445	3	3q13.33	ribosomal protein L7a pseudogene 11	pseudo	RPL7AP11	ribosomal protein L7a pseudogene 11	O	-	20201124	-
9606	728996	METTL8P1	-	-	HGNC:HGNC:49856	12	12p12.3	methyltransferase like 8 pseudogene 1	pseudo	METTL8P1	methyltransferase like 8 pseudogene 1	O	-	20201124	-
9606	729004	RPL9P2	-	RPL9_10_1518	HGNC:HGNC:17049|Ensembl:ENSG00000234324	17	17p12	ribosomal protein L9 pseudogene 2	pseudo	RPL9P2	ribosomal protein L9 pseudogene 2	O	60S ribosomal protein L9 pseudogene 2	20201124	-
9606	729009	FTH1P20	-	FTHL20	HGNC:HGNC:37639	2	2q31.3	ferritin heavy chain 1 pseudogene 20	pseudo	FTH1P20	ferritin heavy chain 1 pseudogene 20	O	ferritin, heavy polypeptide 1 pseudogene 20|ferritin, heavy polypeptide-like 20	20201124	-
9606	729012	SKA2P1	-	Em:AC006313.1|FAM33B|SKA2L	HGNC:HGNC:23122	9	9q33.2	spindle and kinetochore associated complex subunit 2 pseudogene 1	pseudo	SKA2P1	spindle and kinetochore associated complex subunit 2 pseudogene 1	O	family with sequence similarity 33, member B|spindle and kinetochore associated complex subunit 2-like	20201124	-
9606	729013	ZBED5-AS1	-	-	HGNC:HGNC:48646|Ensembl:ENSG00000247271	11	11p15.4	ZBED5 antisense RNA 1	ncRNA	ZBED5-AS1	ZBED5 antisense RNA 1	O	CTD-2003C8.1	20201124	-
9606	729020	RPEL1	-	-	HGNC:HGNC:45241|Ensembl:ENSG00000235376	10	10q24.33	ribulose-5-phosphate-3-epimerase like 1	protein-coding	RPEL1	ribulose-5-phosphate-3-epimerase like 1	O	ribulose-phosphate 3-epimerase-like protein 1|hCG2024410|rcRPE protein|ribulose-5-phosphate-3-epimerase-like protein 1	20201124	-
9606	729023	NUTM2HP	-	FAM22HP|NUTMHP	HGNC:HGNC:45017	10	10q11.23	NUT family member 2H, pseudogene	pseudo	NUTM2HP	NUT family member 2H, pseudogene	O	family with sequence similarity 22, member D pseudogene|family with sequence similarity 22, member H, pseudogene	20201124	-
9606	729025	SLC15A5	-	-	HGNC:HGNC:33455|Ensembl:ENSG00000188991	12	12p12.3	solute carrier family 15 member 5	protein-coding	SLC15A5	solute carrier family 15 member 5	O	solute carrier family 15 member 5|Peptide/histidine transporter ENSP00000340402	20201124	-
9606	729032	RPL36P20	-	-	HGNC:HGNC:44564|Ensembl:ENSG00000234270	3	3p22.1	ribosomal protein L36 pseudogene 20	pseudo	RPL36P20	ribosomal protein L36 pseudogene 20	O	-	20201124	-
9606	729033	LOC729033	-	-	-	1	1q42.13	putative uncharacterized protein FLJ44672	pseudo	-	-	-	-	20201124	-
9606	729041	FAAHP1	-	FAAH-OUT|FAAHOUT|LINC00505	MIM:618375|HGNC:HGNC:50679	1	1p33	fatty acid amide hydrolase pseudogene 1	pseudo	FAAHP1	fatty acid amide hydrolase pseudogene 1	O	long intergenic non-protein coding RNA 505	20201124	-
9606	729042	RPL29P3	-	RPL29_19_1356	HGNC:HGNC:23565	14	14q13.3	ribosomal protein L29 pseudogene 3	pseudo	RPL29P3	ribosomal protein L29 pseudogene 3	O	-	20201124	-
9606	729046	RPL17P50	-	-	HGNC:HGNC:45098|Ensembl:ENSG00000213700	10	10q22.1	ribosomal protein L17 pseudogene 50	pseudo	RPL17P50	ribosomal protein L17 pseudogene 50	O	-	20201209	-
9606	729050	KRT18P29	-	-	HGNC:HGNC:33398|Ensembl:ENSG00000213958	2	2q31.3	keratin 18 pseudogene 29	pseudo	KRT18P29	keratin 18 pseudogene 29	O	-	20201124	-
9606	729056	JCADP1	-	-	HGNC:HGNC:54491|Ensembl:ENSG00000235012	21	21q22.2	JCAD pseudogene 1	pseudo	JCADP1	JCAD pseudogene 1	O	junctional cadherin 5 associated pseudogene	20201124	-
9606	729057	TOMM40P2	-	-	HGNC:HGNC:54624	22	22q11.1	TOMM40 pseudogene 2	pseudo	TOMM40P2	TOMM40 pseudogene 2	O	mitochondrial import receptor subunit TOM40 homolog|translocase of outer mitochondrial membrane 40 homolog pseudogene	20201124	-
9606	729059	TEX46	-	C1orf234|TEX#	HGNC:HGNC:44651|Ensembl:ENSG00000227868	1	1p36.12	testis expressed 46	protein-coding	TEX46	testis expressed 46	O	testis-expressed protein 46|uncharacterized protein C1orf234	20201124	-
9606	729073	CIBAR1P1	-	FAM92A1P1|FAM92A2	HGNC:HGNC:32278	15	15q15.1	CIBAR1 pseudogene 1	pseudo	CIBAR1P1	CIBAR1 pseudogene 1	O	family with sequence similarity 92 member A1 pseudogene 1|family with sequence similarity 92, member A2 (pseudogene)	20201124	-
9606	729075	RPL36AP23	-	RPL36A_6_507	HGNC:HGNC:36002|Ensembl:ENSG00000241722	4	4q25	ribosomal protein L36a pseudogene 23	pseudo	RPL36AP23	ribosomal protein L36a pseudogene 23	O	-	20201124	-
9606	729079	RPSAP21	-	RPSA_2_180	HGNC:HGNC:36928|Ensembl:ENSG00000226498	1	1q43	ribosomal protein SA pseudogene 21	pseudo	RPSAP21	ribosomal protein SA pseudogene 21	O	-	20201124	-
9606	729080	LOC729080	-	-	-	5	5q31.3	glycine cleavage system protein H (aminomethyl carrier) pseudogene	pseudo	-	-	-	-	20201124	-
9606	729082	OIP5-AS1	-	cyrano|linc-OIP5	HGNC:HGNC:43563|Ensembl:ENSG00000247556	15	15q15.1	OIP5 antisense RNA 1	ncRNA	OIP5-AS1	OIP5 antisense RNA 1	O	OIP5 antisense RNA 1 (non-protein coding)	20201220	-
9606	729083	LINC02158	-	-	HGNC:HGNC:53019|Ensembl:ENSG00000225611	3	3p22.1	long intergenic non-protein coding RNA 2158	ncRNA	LINC02158	long intergenic non-protein coding RNA 2158	O	-	20201124	-
9606	729085	GASK1A	-	C3orf41|FAM198A	HGNC:HGNC:24485|Ensembl:ENSG00000144649	3	3p22.1	golgi associated kinase 1A	protein-coding	GASK1A	golgi associated kinase 1A	O	Golgi-associated kinase 1A|family with sequence similarity 198 member A|protein FAM198A	20201124	-
9606	729086	LOC729086	-	-	-	1	1q21.1	VOPP1, WBP1/VOPP1 family member pseudogene	pseudo	-	-	-	vesicular, overexpressed in cancer, prosurvival protein 1 pseudogene	20201124	-
9606	729092	AGAP5	-	CTGLF2	HGNC:HGNC:23467|Ensembl:ENSG00000172650	10	10q22.2	ArfGAP with GTPase domain, ankyrin repeat and PH domain 5	protein-coding	AGAP5	ArfGAP with GTPase domain, ankyrin repeat and PH domain 5	O	arf-GAP with GTPase, ANK repeat and PH domain-containing protein 5|AGAP-5|centaurin, gamma-like family, member 2	20201208	-
9606	729096	BMS1P4	-	BMS1LP4	HGNC:HGNC:23652|Ensembl:ENSG00000271816	10	10q22.2	BMS1 pseudogene 4	pseudo	BMS1P4	BMS1 pseudogene 4	O	BMS1 homolog, ribosome assembly protein pseudogene|BMS1, ribosome biogenesis factor pseudogene 4|BMS1L pseudogene 4	20201124	-
9606	729097	RPS4XP14	-	RPS4P14|RPS4X_5_1190	HGNC:HGNC:36737|Ensembl:ENSG00000243663	12	12p13.33	ribosomal protein S4X pseudogene 14	pseudo	RPS4XP14	ribosomal protein S4X pseudogene 14	O	ribosomal protein S4, X-linked pseudogene	20201124	-
9606	729101	IMMP1LP1	-	-	HGNC:HGNC:51131	11	11q13.1	inner mitochondrial membrane peptidase subunit 1 pseudogene 1	pseudo	IMMP1LP1	inner mitochondrial membrane peptidase subunit 1 pseudogene 1	O	IMP1 inner mitochondrial membrane peptidase-like pseudogene 1	20201124	-
9606	729102	HNRNPA1P22	-	-	HGNC:HGNC:39540	3	3p22.1	heterogeneous nuclear ribonucleoprotein A1 pseudogene 22	pseudo	HNRNPA1P22	heterogeneous nuclear ribonucleoprotein A1 pseudogene 22	O	-	20201124	-
9606	729119	HMGB2P1	-	-	HGNC:HGNC:39174	19	19p13.3	high mobility group box 2 pseudogene 1	pseudo	HMGB2P1	high mobility group box 2 pseudogene 1	O	-	20201124	-
9606	729121	RGPD4-AS1	-	-	HGNC:HGNC:49273|Ensembl:ENSG00000230651	2	2q12.3	RGPD4 antisense RNA 1 (head to head)	ncRNA	RGPD4-AS1	RGPD4 antisense RNA 1 (head to head)	O	-	20201124	-
9606	729123	RPL7P21	-	RPL7_10_623	HGNC:HGNC:36762	5	5q31.3	ribosomal protein L7 pseudogene 21	pseudo	RPL7P21	ribosomal protein L7 pseudogene 21	O	-	20201124	-
9606	729126	LOC729126	-	-	Ensembl:ENSG00000236928	7	7q11.21	GrpE like 1, mitochondrial pseudogene	pseudo	-	-	-	GrpE-like 1, mitochondrial (E. coli) pseudogene	20201124	-
9606	729131	KRT8P7	-	-	HGNC:HGNC:33361|Ensembl:ENSG00000230716	11	11q23.3	keratin 8 pseudogene 7	pseudo	KRT8P7	keratin 8 pseudogene 7	O	-	20201124	-
9606	729138	RPLP1P2	-	RPLP1_2_185	HGNC:HGNC:36210	1	1q43	ribosomal protein lateral stalk subunit P1 pseudogene 2	pseudo	RPLP1P2	ribosomal protein lateral stalk subunit P1 pseudogene 2	O	ribosomal protein, large, P1 pseudogene 2	20201124	-
9606	729141	LOC729141	-	-	Ensembl:ENSG00000213115	2	2q32.1	chromosome 18 open reading frame 25 pseudogene	pseudo	-	-	-	-	20201124	-
9606	729146	RPL9P28	-	RPL9_16_1554	HGNC:HGNC:36445|Ensembl:ENSG00000242067	17	17q21.32	ribosomal protein L9 pseudogene 28	pseudo	RPL9P28	ribosomal protein L9 pseudogene 28	O	-	20201124	-
9606	729148	NUS1P1	-	-	HGNC:HGNC:38472	X	Xp11.3	NUS1 pseudogene 1	pseudo	NUS1P1	NUS1 pseudogene 1	O	NUS1 dehydrodolichyl diphosphate synthase subunit pseudogene 1|nuclear undecaprenyl pyrophosphate synthase 1 homolog pseudogene 1|nuclear undecaprenyl pyrophosphate synthase 1 pseudogene	20201124	-
9606	729150	RPS3AP14	-	RPS3A_7_401	HGNC:HGNC:35715|Ensembl:ENSG00000242229	3	3q21.2	RPS3A pseudogene 14	pseudo	RPS3AP14	RPS3A pseudogene 14	O	ribosomal protein S3a pseudogene 14	20201124	-
9606	729156	GTF2IRD1P1	-	-	HGNC:HGNC:44136|Ensembl:ENSG00000230583	7	7q11.21	GTF2I repeat domain containing 1 pseudogene 1	pseudo	GTF2IRD1P1	GTF2I repeat domain containing 1 pseudogene 1	O	GTF2I repeat domain containing 1 pseusogene 1	20201124	-
9606	729159	NPAP1L	-	-	HGNC:HGNC:53980	16	16q21	nuclear pore associated protein 1 like	pseudo	NPAP1L	nuclear pore associated protein 1 like	O	Putative UPF0607 protein ENSP00000381418|UPF0607 protein ENSP00000381418-like	20201124	-
9606	729162	FAM239B	-	-	HGNC:HGNC:53415	X	Xp22.33	zinc finger protein 839 pseudogene	pseudo	FAM239B	family with sequence similarity 239 member B	O	family with sequence similarity 239 member B (non-protein coding)	20201124	-
9606	729163	FABP5P2	-	FABP5L2	HGNC:HGNC:31060	13	13q14.3	fatty acid binding protein 5 pseudogene 2	pseudo	FABP5P2	fatty acid binding protein 5 pseudogene 2	O	Fatty acid-binding protein, epidermal (E-FABP) (Psoriasis-associated fatty acid-binding protein homolog) (PA-FABP)|fatty acid binding protein 5-like 2	20201124	-
9606	729171	ANKRD20A8P	-	ANKRD20B	HGNC:HGNC:23666|Ensembl:ENSG00000229089	2	2q11.1	ankyrin repeat domain 20 family member A8, pseudogene	pseudo	ANKRD20A8P	ankyrin repeat domain 20 family member A8, pseudogene	O	ankyrin repeat domain 20B|ankyrin repeat domain protein 18A pseudogene	20201124	-
9606	729176	KATNBL1P6	-	-	HGNC:HGNC:49056	6	6q24.3	katanin regulatory subunit B1 like 1 pseudogene 6	pseudo	KATNBL1P6	katanin regulatory subunit B1 like 1 pseudogene 6	O	katanin p80 subunit B-like 1 pseudogene 6	20201124	-
9606	729177	NBAT1	-	CASC14|NBAT-1	MIM:616206|HGNC:HGNC:49075	6	6p22.3	neuroblastoma associated transcript 1	ncRNA	NBAT1	neuroblastoma associated transcript 1	O	cancer susceptibility candidate 14 (non-protein coding)	20201124	-
9606	729178	STXBP5-AS1	-	-	HGNC:HGNC:44183|Ensembl:ENSG00000233452	6	6q24.3	STXBP5 antisense RNA 1	ncRNA	STXBP5-AS1	STXBP5 antisense RNA 1	O	STXBP5 antisense RNA 1 (non-protein coding)	20201124	-
9606	729182	FAM91A3P	-	-	HGNC:HGNC:32273	1	1q21.1	family with sequence similarity 91 member A3, pseudogene	pseudo	FAM91A3P	family with sequence similarity 91 member A3, pseudogene	O	-	20201124	-
9606	729188	RPS26P58	-	RPS26_33_1769	HGNC:HGNC:36571	X	Xp22.11	ribosomal protein S26 pseudogene 58	pseudo	RPS26P58	ribosomal protein S26 pseudogene 58	O	40S ribosomal protein S26 pseudogene	20201124	-
9606	729196	UNC93B5	-	-	HGNC:HGNC:34051	11	11q13.2	unc-93 homolog B5 (pseudogene)	pseudo	UNC93B5	unc-93 homolog B5 (pseudogene)	O	-	20201124	-
9606	729198	ANAPC10P1	-	ANAPC10P	HGNC:HGNC:33976	1	1p32.3	anaphase promoting complex subunit 10 pseudogene 1	pseudo	ANAPC10P1	anaphase promoting complex subunit 10 pseudogene 1	O	-	20201124	-
9606	729200	LOC729200	-	-	-	6	6q25.1	small nuclear ribonucleoprotein polypeptide B2 pseudogene	pseudo	-	-	-	-	20201124	-
9606	729201	SPACA5B	-	LYZL5B	HGNC:HGNC:19142|Ensembl:ENSG00000171478	X	Xp11.23	sperm acrosome associated 5B	protein-coding	SPACA5B	sperm acrosome associated 5B	O	sperm acrosome-associated protein 5|SLLP-X|lysozyme-like protein 5|sperm-specific lysozyme-like protein X	20201124	-
9606	729203	RPL31P30	-	RPL31_2_226	HGNC:HGNC:35679|Ensembl:ENSG00000230702	2	2p15	ribosomal protein L31 pseudogene 30	pseudo	RPL31P30	ribosomal protein L31 pseudogene 30	O	-	20201124	-
9606	729208	RPL21P14	-	HsT16795|RPL21_53_1436	HGNC:HGNC:31029|Ensembl:ENSG00000242747	15	15q22.1	ribosomal protein L21 pseudogene 14	pseudo	RPL21P14	ribosomal protein L21 pseudogene 14	O	-	20201124	-
9606	729209	RPSAP26	-	RPSA_3_227	HGNC:HGNC:36195	2	2p15	ribosomal protein SA pseudogene 26	pseudo	RPSAP26	ribosomal protein SA pseudogene 26	O	-	20201124	-
9606	729211	KRT18P15	-	KRT18L5	HGNC:HGNC:32449|Ensembl:ENSG00000234737	3	3p22.3	keratin 18 pseudogene 15	pseudo	KRT18P15	keratin 18 pseudogene 15	O	keratin 18-like 5	20201124	-
9606	729212	RPL13AP26	-	RPL13A_13_1745	HGNC:HGNC:35492|Ensembl:ENSG00000250318	22	22q12.2	ribosomal protein L13a pseudogene 26	pseudo	RPL13AP26	ribosomal protein L13a pseudogene 26	O	-	20201124	-
9606	729215	RPL32P29	-	RPL32_8_1362	HGNC:HGNC:35771|Ensembl:ENSG00000244270	14	14q21.3	ribosomal protein L32 pseudogene 29	pseudo	RPL32P29	ribosomal protein L32 pseudogene 29	O	-	20201124	-
9606	729217	LOC729217	-	-	-	16	16q21	EBP like pseudogene	pseudo	-	-	-	emopamil binding protein like pseudogene	20201124	-
9606	729218	LOC729218	-	-	-	4	4q26	uncharacterized LOC729218	pseudo	-	-	-	-	20201124	-
9606	729220	FLJ45513	-	-	-	17	17q21.33	uncharacterized LOC729220	ncRNA	-	-	-	-	20201124	-
9606	729224	KIAA2012-AS1	-	-	HGNC:HGNC:41164|Ensembl:ENSG00000222035	2	2q33.1	KIAA2012 antisense RNA 1	ncRNA	KIAA2012-AS1	KIAA2012 antisense RNA 1	O	-	20201124	-
9606	729230	CCR2	-	CC-CKR-2|CCR-2|CCR2A|CCR2B|CD192|CKR2|CKR2A|CKR2B|CMKBR2|MCP-1-R	MIM:601267|HGNC:HGNC:1603|Ensembl:ENSG00000121807	3	3p21.31	C-C motif chemokine receptor 2	protein-coding	CCR2	C-C motif chemokine receptor 2	O	C-C chemokine receptor type 2|MCP-1 receptor|chemokine (C-C motif) receptor 2|monocyte chemoattractant protein 1 receptor|monocyte chemotactic protein 1 receptor	20201220	-
9606	729233	PRR20B	-	PRR20|PRR20A|PRR20C|PRR20D|PRR20E	HGNC:HGNC:37220|Ensembl:ENSG00000204918	13	13q21.1	proline rich 20B	protein-coding	PRR20B	proline rich 20B	O	proline-rich protein 20B|FLJ40296 protein family member|Proline-rich protein 20A|Proline-rich protein 20C|Proline-rich protein 20D|Proline-rich protein 20E	20201124	-
9606	729234	FAHD2CP	-	-	HGNC:HGNC:44135|Ensembl:ENSG00000231584	2	2q11.2	fumarylacetoacetate hydrolase domain containing 2C, pseudogene	pseudo	FAHD2CP	fumarylacetoacetate hydrolase domain containing 2C, pseudogene	O	fumarylacetoacetate hydrolase domain containing 2 pseudogene|fumarylacetoacetate hydrolase domain containing 2A pseudogene	20201124	-
9606	729236	RPS13P2	-	RPS13_1_51	HGNC:HGNC:36364|Ensembl:ENSG00000228929	1	1p32.3	ribosomal protein S13 pseudogene 2	pseudo	RPS13P2	ribosomal protein S13 pseudogene 2	O	-	20201124	-
9606	729238	SFTPA2	-	COLEC5|PSAP|PSP-A|PSPA|SFTP1|SFTPA2B|SP-2A|SP-A|SPA2|SPAII	MIM:178642|HGNC:HGNC:10799|Ensembl:ENSG00000185303	10	10q22.3	surfactant protein A2	protein-coding	SFTPA2	surfactant protein A2	O	pulmonary surfactant-associated protein A2|35 kDa pulmonary surfactant-associated protein|alveolar proteinosis protein|collectin 5|surfactant, pulmonary-associated protein A2A	20201124	-
9606	729240	PRR20C	-	PRR20|PRR20A|PRR20B|PRR20D|PRR20E	HGNC:HGNC:37221|Ensembl:ENSG00000229665	13	13q21.1	proline rich 20C	protein-coding	PRR20C	proline rich 20C	O	proline-rich protein 20C|FLJ40296 protein family member|Proline-rich protein 20A|Proline-rich protein 20B|Proline-rich protein 20D|Proline-rich protein 20E	20201124	-
9606	729241	RPL21P117	-	RPL21_53_1439	HGNC:HGNC:35987|Ensembl:ENSG00000240238	15	15q22.2	ribosomal protein L21 pseudogene 117	pseudo	RPL21P117	ribosomal protein L21 pseudogene 117	O	-	20201124	-
9606	729246	PRR20D	-	PRR20|PRR20A|PRR20B|PRR20C|PRR20E	HGNC:HGNC:37222|Ensembl:ENSG00000227151	13	13q21.1	proline rich 20D	protein-coding	PRR20D	proline rich 20D	O	proline-rich protein 20D|FLJ40296 protein family member|Proline-rich protein 20A|Proline-rich protein 20B|Proline-rich protein 20C|Proline-rich protein 20E	20201124	-
9606	729248	ZBTB45P2	-	-	HGNC:HGNC:49228	2	2q13	zinc finger and BTB domain containing 45 pseudogene 2	pseudo	ZBTB45P2	zinc finger and BTB domain containing 45 pseudogene 2	O	-	20201124	-
9606	729249	KLHL2P1	-	MAVP1	HGNC:HGNC:44046|Ensembl:ENSG00000250412	4	4q26	kelch like family member 2 pseudogene 1	pseudo	KLHL2P1	kelch like family member 2 pseudogene 1	O	kelch-like 2, Mayven pseudogene 1	20201124	-
9606	729250	PRR20E	-	PRR20|PRR20A|PRR20B|PRR20C|PRR20D	HGNC:HGNC:37223|Ensembl:ENSG00000234278	13	13q21.1	proline rich 20E	protein-coding	PRR20E	proline rich 20E	O	proline-rich protein 20E|FLJ40296 protein family member|Proline-rich protein 20A|Proline-rich protein 20B|Proline-rich protein 20C|Proline-rich protein 20D	20201124	-
9606	729252	KRT16P1	-	KRT14P|KRT16P	HGNC:HGNC:6420	17	17p11.2	keratin 16 pseudogene 1	pseudo	KRT16P1	keratin 16 pseudogene 1	O	keratin 14 pseudogene	20201124	-
9606	729254	LOC729254	-	-	Ensembl:ENSG00000225884	2	2q32.3	hCG2045843	ncRNA	-	-	-	-	20201124	-
9606	729257	RPS24P4	-	RPS24_2_174	HGNC:HGNC:35852|Ensembl:ENSG00000235817	1	1q42.2	ribosomal protein S24 pseudogene 4	pseudo	RPS24P4	ribosomal protein S24 pseudogene 4	O	-	20201124	-
9606	729258	RPS11P6	-	RPS11_2_1249	HGNC:HGNC:36693	12	12q14.2	ribosomal protein S11 pseudogene 6	pseudo	RPS11P6	ribosomal protein S11 pseudogene 6	O	-	20201124	-
9606	729259	RPL17P43	-	RPL17_24_1526	HGNC:HGNC:35996|Ensembl:ENSG00000228331	17	17p11.2	ribosomal protein L17 pseudogene 43	pseudo	RPL17P43	ribosomal protein L17 pseudogene 43	O	-	20201209	-
9606	729262	NUTM2B	-	FAM22B|bA119F19.1	HGNC:HGNC:23445|Ensembl:ENSG00000188199	10	10q22.3	NUT family member 2B	protein-coding	NUTM2B	NUT family member 2B	O	NUT family member 2B|family with sequence similarity 22, member B|protein FAM22B	20201124	-
9606	729264	TP53TG3D	-	TP53TG3|TP53TG3B|TP53TG3C|TP53TG3E|TP53TG3F	HGNC:HGNC:44657|Ensembl:ENSG00000205456	16	16p11.2	TP53 target 3D	protein-coding	TP53TG3D	TP53 target 3D	O	TP53-target gene 3 protein|TP53-inducible gene 3 protein	20201124	-
9606	729274	RPS2P53	-	RPS2_24_1626	HGNC:HGNC:36690|Ensembl:ENSG00000234750	19	19p13.2	ribosomal protein S2 pseudogene 53	pseudo	RPS2P53	ribosomal protein S2 pseudogene 53	O	-	20201124	-
9606	729277	RPL23AP47	-	RPL23A_21_778	HGNC:HGNC:36576|Ensembl:ENSG00000219814	6	6q27	ribosomal protein L23a pseudogene 47	pseudo	RPL23AP47	ribosomal protein L23a pseudogene 47	O	-	20201124	-
9606	729279	RPL28P5	-	RPL28_2_1625	HGNC:HGNC:35766|Ensembl:ENSG00000213293	19	19p13.2	ribosomal protein L28 pseudogene 5	pseudo	RPL28P5	ribosomal protein L28 pseudogene 5	O	-	20201124	-
9606	729288	ZNF286B	-	FOXO3B|ZNF286C|ZNF286L|ZNF590	HGNC:HGNC:33241|Ensembl:ENSG00000249459	17	17p11.2	zinc finger protein 286B (pseudogene)	pseudo	ZNF286B	zinc finger protein 286B (pseudogene)	O	forkhead box O3B|putative zinc finger protein 286B|zinc finger 286C pseudogene|zinc finger protein 590	20201124	-
9606	729291	LOC729291	-	-	-	12	12p11.22	uncharacterized LOC729291	ncRNA	-	-	-	-	20201124	-
9606	729293	RPS18P10	-	RPS18_2_763	HGNC:HGNC:35566|Ensembl:ENSG00000216548	6	6q24.1	ribosomal protein S18 pseudogene 10	pseudo	RPS18P10	ribosomal protein S18 pseudogene 10	O	-	20201124	-
9606	729296	LOC729296	-	-	Ensembl:ENSG00000228340	20	20q13.33	uncharacterized LOC729296	ncRNA	-	-	-	-	20201124	-
9606	729298	PCNPP3	-	-	HGNC:HGNC:41975	12	12q14.3	PEST containing nuclear protein pseudogene 3	pseudo	PCNPP3	PEST containing nuclear protein pseudogene 3	O	-	20201124	-
9606	729299	PMS2P8	-	PMS2L16	HGNC:HGNC:33516	7	7q11.23	PMS1 homolog 2, mismatch repair system component pseudogene 8	pseudo	PMS2P8	PMS1 homolog 2, mismatch repair system component pseudogene 8	O	postmeiotic segregation increased 2 pseudogene 8|postmeiotic segregation increased 2-like 16	20201124	-
9606	729301	RPL17P9	-	RPL17_1_25	HGNC:HGNC:36230|Ensembl:ENSG00000223583	1	1p36.11	ribosomal protein L17 pseudogene 9	pseudo	RPL17P9	ribosomal protein L17 pseudogene 9	O	-	20201124	-
9606	729305	LINC02714	-	-	HGNC:HGNC:54231|Ensembl:ENSG00000251226	11	11q25	long intergenic non-protein coding RNA 2714	ncRNA	LINC02714	long intergenic non-protein coding RNA 2714	O	-	20201124	-
9606	729307	LINC02510	-	-	HGNC:HGNC:53499	4	4q28.3	long intergenic non-protein coding RNA 2510	ncRNA	LINC02510	long intergenic non-protein coding RNA 2510	O	-	20201124	-
9606	729308	RPL31P45	-	RPL31_22_1025	HGNC:HGNC:36796	10	10p12.31	ribosomal protein L31 pseudogene 45	pseudo	RPL31P45	ribosomal protein L31 pseudogene 45	O	-	20201124	-
9606	729310	KYNUP2	-	-	HGNC:HGNC:39200	17	17p11.2	kynureninase pseudogene 2	pseudo	KYNUP2	kynureninase pseudogene 2	O	kynureninase (L-kynurenine hydrolase) pseudogene	20201124	-
9606	729313	PPIAP51	-	-	HGNC:HGNC:53675|Ensembl:ENSG00000260229	16	16q23.2	peptidylprolyl isomerase A pseudogene 51	pseudo	PPIAP51	peptidylprolyl isomerase A pseudogene 51	O	peptidylprolyl isomerase A (cyclophilin A) pseudogene	20201124	-
9606	729316	LOC729316	-	-	-	15	15q21.1	POM121 membrane glycoprotein pseudogene	pseudo	-	-	-	-	20201124	-
9606	729317	VDAC2P5	-	-	HGNC:HGNC:54753	2	2p14	VDAC2 pseudogene 5	pseudo	VDAC2P5	VDAC2 pseudogene 5	O	voltage dependent anion channel 2 pseudogene	20201124	-
9606	729321	KYNUP1	-	-	HGNC:HGNC:39199	17	17p11.2	kynureninase pseudogene 1	pseudo	KYNUP1	kynureninase pseudogene 1	O	kynureninase (L-kynurenine hydrolase) pseudogene	20201124	-
9606	729323	KYNUP3	-	-	HGNC:HGNC:39201	17	17p11.2	kynureninase pseudogene 3	pseudo	KYNUP3	kynureninase pseudogene 3	O	kynureninase (L-kynurenine hydrolase) pseudogene	20201124	-
9606	729327	MED28P7	-	-	HGNC:HGNC:45084	20	20p11.21	mediator complex subunit 28 pseudogene 7	pseudo	MED28P7	mediator complex subunit 28 pseudogene 7	O	-	20201124	-
9606	729330	OC90	-	PLA2L	MIM:601658|HGNC:HGNC:8100|Ensembl:ENSG00000253117	8	8q24.22	otoconin 90	protein-coding	OC90	otoconin 90	O	otoconin-90|phospholipase A2 homolog	20201124	-
9606	729332	RPL27P8	-	RPL27_3_316	HGNC:HGNC:36012|Ensembl:ENSG00000237041	2	2q33.3	ribosomal protein L27 pseudogene 8	pseudo	RPL27P8	ribosomal protein L27 pseudogene 8	O	-	20201124	-
9606	729334	LOC729334	-	-	-	17	17p11.2	cytospin B pseudogene	pseudo	-	-	-	-	20201124	-
9606	729338	CETN4P	-	-	HGNC:HGNC:35450	4	4q27	centrin 4, pseudogene	pseudo	CETN4P	centrin 4, pseudogene	O	CETN4 pseudogene|centrin EF-hand protein 4, pseudogene	20201124	-
9606	729340	RPL17P36	-	RPL17_11_1102	HGNC:HGNC:36051|Ensembl:ENSG00000236058	10	10q26.11	ribosomal protein L17 pseudogene 36	pseudo	RPL17P36	ribosomal protein L17 pseudogene 36	O	-	20201124	-
9606	729342	NPM1P46	-	-	HGNC:HGNC:45225	2	2q33.1	nucleophosmin 1 pseudogene 46	pseudo	NPM1P46	nucleophosmin 1 pseudogene 46	O	nucleophosmin (nucleolar phosphoprotein B23, numatrin) pseudogene|nucleophosmin 1 (nucleolar phosphoprotein B23, numatrin) pseudogene 46	20201124	-
9606	729344	KRT8P24	-	-	HGNC:HGNC:33376	15	15q21.1	keratin 8 pseudogene 24	pseudo	KRT8P24	keratin 8 pseudogene 24	O	-	20201124	-
9606	729347	AKR1B1P3	-	ALDRL3	HGNC:HGNC:422	11	11p15.2	aldo-keto reductase family 1 member B1 pseudogene 3	pseudo	AKR1B1P3	aldo-keto reductase family 1 member B1 pseudogene 3	O	CoroMarker|aldehyde reductase (aldose reductase)-like 3|aldo-keto reductase family 1, member B1 (aldose reductase) pseudogene	20201124	-
9606	729348	LINC01873	-	-	HGNC:HGNC:52692|Ensembl:ENSG00000232164	2	2p14	long intergenic non-protein coding RNA 1873	ncRNA	LINC01873	long intergenic non-protein coding RNA 1873	O	-	20201124	-
9606	729349	RPL17P16	-	RPL17_4_369	HGNC:HGNC:35939|Ensembl:ENSG00000236768	3	3p21.31	ribosomal protein L17 pseudogene 16	pseudo	RPL17P16	ribosomal protein L17 pseudogene 16	O	-	20201124	-
9606	729355	TP53TG3B	-	TP53TG3E|TP53TG3F	HGNC:HGNC:37202|Ensembl:ENSG00000261509	16	16p11.2	TP53 target 3B	protein-coding	TP53TG3B	TP53 target 3B	O	TP53-target gene 3 protein|TP53-inducible gene 3 protein	20201124	-
9606	729356	PRAMEF29P	-	-	HGNC:HGNC:51891	1	1p36.21	PRAME family member 29, pseudogene	pseudo	PRAMEF29P	PRAME family member 29, pseudogene	O	PRAME family member 1 pseudogene	20201124	-
9606	729359	PLIN4	-	KIAA1881|S3-12	MIM:613247|HGNC:HGNC:29393|Ensembl:ENSG00000167676	19	19p13.3	perilipin 4	protein-coding	PLIN4	perilipin 4	O	perilipin-4|adipocyte protein S3-12	20201213	-
9606	729362	RPL36AP37	-	RPL36A_14_1122	HGNC:HGNC:36969|Ensembl:ENSG00000244398	11	11p15.1	ribosomal protein L36a pseudogene 37	pseudo	RPL36AP37	ribosomal protein L36a pseudogene 37	O	cell growth-inhibiting protein 15	20201124	-
9606	729366	HNRNPA1P51	-	-	HGNC:HGNC:48781	2	2q33.3	heterogeneous nuclear ribonucleoprotein A1 pseudogene 51	pseudo	HNRNPA1P51	heterogeneous nuclear ribonucleoprotein A1 pseudogene 51	O	-	20201124	-
9606	729369	LOC729369	-	-	-	Un	-	ankyrin repeat domain-containing protein 36B-like	pseudo	-	-	-	-	20201124	-
9606	729374	RPS10P6	-	RPS10_1_98	HGNC:HGNC:35765|Ensembl:ENSG00000223861	1	1q21.3	ribosomal protein S10 pseudogene 6	pseudo	RPS10P6	ribosomal protein S10 pseudogene 6	O	-	20201124	-
9606	729375	FAM86HP	-	-	HGNC:HGNC:42359	3	3q22.1	family with sequence similarity 86, member A pseudogene	pseudo	FAM86HP	family with sequence similarity 86 member H, pseudogene	O	-	20201124	-
9606	729384	TRIM49D2	-	TRIM48L1|TRIM49D1|TRIM49D2P|TRIM49L|TRIM49L1	HGNC:HGNC:37217|Ensembl:ENSG00000233802	11	11q14.3	tripartite motif containing 49D2	protein-coding	TRIM49D2	tripartite motif containing 49D2	O	tripartite motif-containing protein 49D|tripartite motif containing 49D2, pseudogene|tripartite motif-containing protein 49-like protein 1|tripartite motif-containing protein 49D1	20201124	-
9606	729389	RPS6P25	-	RPS6_13_1629	HGNC:HGNC:35948|Ensembl:ENSG00000240616	19	19p13.13	ribosomal protein S6 pseudogene 25	pseudo	RPS6P25	ribosomal protein S6 pseudogene 25	O	-	20201124	-
9606	729391	COP1P1	-	RFWD2P|RFWD2P1	HGNC:HGNC:31900|Ensembl:ENSG00000266613	18	18p11.23	COP1 pseudogene 1	pseudo	COP1P1	COP1 pseudogene 1	O	ring finger and WD repeat domain 2 pseudogene 1|ring finger and WD repeat domain 2, E3 ubiquitin protein ligase pseudogene 1	20201124	-
9606	729392	POM121L6P	-	bA239L20.2	HGNC:HGNC:31343	6	6p22.2	POM121 transmembrane nucleoporin like 6, pseudogene	pseudo	POM121L6P	POM121 transmembrane nucleoporin like 6, pseudogene	O	POM121 membrane glycoprotein-like 6 pseudogene	20201124	-
9606	729396	GAGE12J	-	GAGE11	MIM:300733|HGNC:HGNC:17778|Ensembl:ENSG00000224659	X	Xp11.23	G antigen 12J	protein-coding	GAGE12J	G antigen 12J	O	G antigen 12J|G antigen 11	20201124	-
9606	729399	SEPHS1P6	-	-	HGNC:HGNC:42168|Ensembl:ENSG00000213938	2	2q33.1	selenophosphate synthetase 1 pseudogene 6	pseudo	SEPHS1P6	selenophosphate synthetase 1 pseudogene 6	O	-	20201124	-
9606	729402	RPL21P16	-	RPL21_38_1104	HGNC:HGNC:31396|Ensembl:ENSG00000220842	10	10q26.12	ribosomal protein L21 pseudogene 16	pseudo	RPL21P16	ribosomal protein L21 pseudogene 16	O	-	20201124	-
9606	729403	GAPDHP61	-	GAPDHL6|GAPDL6	HGNC:HGNC:4155	15	15q22.31	glyceraldehyde 3 phosphate dehydrogenase pseudogene 61	pseudo	GAPDHP61	glyceraldehyde 3 phosphate dehydrogenase pseudogene 61	O	glyceraldehyde-3-phosphate dehydrogenase-like 6, pseudogene	20201124	-
9606	729406	PPP1R14BP2	-	-	HGNC:HGNC:16329	2	2q33.3	protein phosphatase 1 regulatory inhibitor subunit 14B pseudogene 2	pseudo	PPP1R14BP2	protein phosphatase 1 regulatory inhibitor subunit 14B pseudogene 2	O	-	20201124	-
9606	729408	GAGE2D	-	CT4.8|GAGE-2D|GAGE-8|GAGE8	MIM:300735|HGNC:HGNC:31959	X	Xp11.23	G antigen 2D	protein-coding	GAGE2D	G antigen 2D	O	G antigen 2D|cancer/testis antigen 4.8	20200313	-
9606	729409	C1GALT1P1	-	-	HGNC:HGNC:51614	12	12q15	C1GALT1 pseudogene 1	pseudo	C1GALT1P1	C1GALT1 pseudogene 1	O	core 1 synthase, glycoprotein-N-acetylgalactosamine 3-beta-galactosyltransferase 1 pseudogene 1|core 1 synthase, glycoprotein-N-acetylgalactosamine 3-beta-galactosyltransferase, 1 pseudogene	20201124	-
9606	729412	PSMA6P2	-	-	HGNC:HGNC:39607	X	Xp22.2	proteasome subunit alpha 6 pseudogene 2	pseudo	PSMA6P2	proteasome subunit alpha 6 pseudogene 2	O	proteasome (prosome, macropain) subunit, alpha type, 6 pseudogene 2	20201124	-
9606	729416	RPLP1P6	-	RPLP1_5_629	HGNC:HGNC:35809	5	5q33.1	ribosomal protein lateral stalk subunit P1 pseudogene 6	pseudo	RPLP1P6	ribosomal protein lateral stalk subunit P1 pseudogene 6	O	hCG1641617|ribosomal protein, large, P1 pseudogene 6	20201124	-
9606	729420	LMO7DN	-	C13orf45	HGNC:HGNC:44370|Ensembl:ENSG00000178734	13	13q22.2	LMO7 downstream neighbor	ncRNA	LMO7DN	LMO7 downstream neighbor	O	LMO7 downstream neighbor protein	20201124	-
9606	729422	GAGE12C	-	GAGE-12B	MIM:300727|HGNC:HGNC:28402|Ensembl:ENSG00000237671	X	Xp11.23	G antigen 12C	protein-coding	GAGE12C	G antigen 12C	O	G antigen 12B/C/D/E|GAGE-12C|g antigen 12C/D/E	20201124	-
9606	729423	HNRNPA1P6	-	HNRNPA1L|HNRNPA1L1|HNRPA1L	HGNC:HGNC:5032|Ensembl:ENSG00000229887	1	1p32.2	heterogeneous nuclear ribonucleoprotein A1 pseudogene 6	pseudo	HNRNPA1P6	heterogeneous nuclear ribonucleoprotein A1 pseudogene 6	O	heterogeneous nuclear ribonucleoprotein A1-like 1	20201124	-
9606	729428	GAGE12B	-	GAGE-12B	HGNC:HGNC:26779|Ensembl:ENSG00000275113	X	Xp11.23	G antigen 12B	protein-coding	GAGE12B	G antigen 12B	O	G antigen 12B/C/D/E	20201124	-
9606	729431	GAGE12E	-	GAGE-12B	MIM:300729|HGNC:HGNC:31905|Ensembl:ENSG00000216649	X	Xp11.23	G antigen 12E	protein-coding	GAGE12E	G antigen 12E	O	G antigen 12B/C/D/E	20201124	-
9606	729435	ATP6V1E1P3	-	ATP6EL1|ATP6V1EL1	HGNC:HGNC:858	12	12q14.2	ATPase H+ transporting V1 subunit E1 pseudogene 3	pseudo	ATP6V1E1P3	ATPase H+ transporting V1 subunit E1 pseudogene 3	O	ATPase, H+ transporting, lysosomal 31kDa, V1 subunit E-like 1 (pseudogene)|ATPase, H+ transporting, lysosomal 31kDa, V1 subunit E1 pseudogene 3	20201124	-
9606	729438	CASTOR2	-	GATSL1|GATSL2	MIM:617033|HGNC:HGNC:37073|Ensembl:ENSG00000274070	7	7q11.23	cytosolic arginine sensor for mTORC1 subunit 2	protein-coding	CASTOR2	cytosolic arginine sensor for mTORC1 subunit 2	O	cytosolic arginine sensor for mTORC1 subunit 2|GATS protein like 2|GATS protein-like 1|GATS-like protein 1|GATS-like protein 2|cellular arginine sensor for mTORC1 protein 2|cytosolic arginine sensor for mTORC1 subunit 1	20201124	-
9606	729440	CCDC61	-	-	HGNC:HGNC:33629|Ensembl:ENSG00000104983	19	19q13.32	coiled-coil domain containing 61	protein-coding	CCDC61	coiled-coil domain containing 61	O	centrosomal protein CCDC61|coiled-coil domain-containing protein 61|VFL3 homolog	20201213	-
9606	729442	GAGE12H	-	-	MIM:300732|HGNC:HGNC:31908|Ensembl:ENSG00000224902	X	Xp11.23	G antigen 12H	protein-coding	GAGE12H	G antigen 12H	O	G antigen 12H|GAGE-12H	20201124	-
9606	729447	GAGE2A	-	CT4.2|GAGE-2|GAGE-2A|GAGE2	MIM:300720|HGNC:HGNC:4099|Ensembl:ENSG00000189064	X	Xp11.23	G antigen 2A	protein-coding	GAGE2A	G antigen 2A	O	G antigen 2A/2B|G antigen 2|cancer/testis antigen 4.2|cancer/testis antigen family 4, member 2	20201124	-
9606	729449	RPL7P50	-	RPL7_28_1618	HGNC:HGNC:35816|Ensembl:ENSG00000268785	19	19p13.3	ribosomal protein L7 pseudogene 50	pseudo	RPL7P50	ribosomal protein L7 pseudogene 50	O	-	20201124	-
9606	729450	SUSD2P2	-	-	HGNC:HGNC:35197|Ensembl:ENSG00000278110	22	22q11.21	sushi domain containing 2 pseudogene 2	pseudo	SUSD2P2	sushi domain containing 2 pseudogene 2	O	-	20201124	-
9606	729451	LOC729451	-	-	-	14	14q22.2	uncharacterized LOC729451	ncRNA	-	-	-	-	20201124	-
9606	729453	PMS2P6	-	PMS2L14|PMS2L2|PMS2P2|PMS4	HGNC:HGNC:33514	7	7q11.23	PMS1 homolog 2, mismatch repair system component pseudogene 6	pseudo	PMS2P6	PMS1 homolog 2, mismatch repair system component pseudogene 6	O	Postmeiotic segregation increased 2-like protein 14|Postmeiotic segregation increased protein 4|Putative postmeiotic segregation increased 2 pseudogene 2|Putative postmeiotic segregation increased 2-like protein 2|postmeiotic segregation increased 2 pseudogene 6|postmeiotic segregation increased 2-like 14	20201124	-
9606	729454	DSTNP4	-	-	HGNC:HGNC:44548|Ensembl:ENSG00000215034	3	3p22.2	DSTN pseudogene 4	pseudo	DSTNP4	DSTN pseudogene 4	O	destrin, actin depolymerizing factor pseudogene 4	20201124	-
9606	729458	MBD3L2B	-	-	HGNC:HGNC:53435|Ensembl:ENSG00000196589	19	19p13.2	methyl-CpG binding domain protein 3 like 2B	protein-coding	MBD3L2B	methyl-CpG binding domain protein 3 like 2B	O	methyl-CpG-binding domain protein 3-like 2B	20201124	-
9606	729461	FAM230J	-	LINC01660	HGNC:HGNC:52448|Ensembl:ENSG00000274044	22	22q11.21	family with sequence similarity 230 member J	ncRNA	FAM230J	family with sequence similarity 230 member J	O	long intergenic non-protein coding RNA 1660	20201124	-
9606	729467	HSD52	-	-	Ensembl:ENSG00000224609	1	1p32.1	uncharacterized LOC729467	ncRNA	-	-	-	-	20201124	-
9606	729468	PGM5P4	-	-	HGNC:HGNC:49605	2	2q14.1	phosphoglucomutase 5 pseudogene 4	pseudo	PGM5P4	phosphoglucomutase 5 pseudogene 4	O	putative PGM5-like protein 1	20201124	-
9606	729475	RAD51AP2	-	-	HGNC:HGNC:34417|Ensembl:ENSG00000214842	2	2p24.2	RAD51 associated protein 2	protein-coding	RAD51AP2	RAD51 associated protein 2	O	RAD51-associated protein 2	20201213	-
9606	729480	RPL23AP5	-	RPL23AL|RPL23A_35_1465|RPL2B|c367G8.3|rjd10	HGNC:HGNC:14194|Ensembl:ENSG00000236829	16	16p13.3	ribosomal protein L23a pseudogene 5	pseudo	RPL23AP5	ribosomal protein L23a pseudogene 5	O	60S ribosomal protein L23A like	20201124	-
9606	729484	RPL21P18	-	RPL21_46_1252	HGNC:HGNC:28362|Ensembl:ENSG00000213343	12	12q14.3	ribosomal protein L21 pseudogene 18	pseudo	RPL21P18	ribosomal protein L21 pseudogene 18	O	-	20201124	-
9606	729486	IL9RP3	-	-	HGNC:HGNC:6033	16	16p13.3	interleukin 9 receptor pseudogene 3	pseudo	IL9RP3	interleukin 9 receptor pseudogene 3	O	-	20201124	-
9606	729490	NCOR1P2	-	-	HGNC:HGNC:42997	17	17p11.2	NCOR1 pseudogene 2	pseudo	NCOR1P2	NCOR1 pseudogene 2	O	nuclear receptor co-repressor 1 pseudogene|nuclear receptor corepressor 1 pseudogene 2	20201124	-
9606	729493	GAPDHP38	-	-	HGNC:HGNC:37792	19	19q13.32	glyceraldehyde 3 phosphate dehydrogenase pseudogene 38	pseudo	GAPDHP38	glyceraldehyde 3 phosphate dehydrogenase pseudogene 38	O	glyceraldehyde-3-phosphate dehydrogenase pseudogene	20201124	-
9606	729494	ARPC3P3	-	-	HGNC:HGNC:39432	11	11q21	actin related protein 2/3 complex subunit 3 pseudogene 3	pseudo	ARPC3P3	actin related protein 2/3 complex subunit 3 pseudogene 3	O	actin related protein 2/3 complex, subunit 3, 21kDa pseudogene	20201124	-
9606	729495	ABHD17AP4	-	FAM108A5|FAM108A5P	HGNC:HGNC:34042	22	22q11.21	ABHD17A pseudogene 4	pseudo	ABHD17AP4	ABHD17A pseudogene 4	O	abhydrolase domain containing 17A pseudogene P4|family with sequence similarity 108, member A5, pseudogene|putative abhydrolase domain-containing protein FAM108A5	20201124	-
9606	729496	LOC729496	-	-	-	6	6q25.1	coiled-coil domain containing 59 pseudogene	pseudo	-	-	-	-	20201124	-
9606	729497	NCOA4P3	-	-	HGNC:HGNC:52404	4	4q31.21	nuclear receptor coactivator 4 pseudogene 3	pseudo	NCOA4P3	nuclear receptor coactivator 4 pseudogene 3	O	-	20201124	-
9606	729500	RPL12P14	-	RPL12_1_13	HGNC:HGNC:36495	1	1p36.21	ribosomal protein L12 pseudogene 14	pseudo	RPL12P14	ribosomal protein L12 pseudogene 14	O	-	20201124	-
9606	729501	ZNF962P	-	-	HGNC:HGNC:39250|Ensembl:ENSG00000215604	13	13q11	zinc finger protein 962, pseudogene	pseudo	ZNF962P	zinc finger protein 962, pseudogene	O	Putative zinc finger protein ENSP00000344568	20201124	-
9606	729505	HMGN2P24	-	-	HGNC:HGNC:39389	3	3p22.1	high mobility group nucleosomal binding domain 2 pseudogene 24	pseudo	HMGN2P24	high mobility group nucleosomal binding domain 2 pseudogene 24	O	-	20201124	-
9606	729506	LINC02226	-	-	HGNC:HGNC:53095|Ensembl:ENSG00000245729	5	5p15.31	long intergenic non-protein coding RNA 2226	ncRNA	LINC02226	long intergenic non-protein coding RNA 2226	O	-	20201124	-
9606	729515	TMEM242	-	BM033|C6orf35	HGNC:HGNC:17206|Ensembl:ENSG00000215712	6	6q25.3	transmembrane protein 242	protein-coding	TMEM242	transmembrane protein 242	O	transmembrane protein 242|UPF0463 transmembrane protein C6orf35	20201124	-
9606	729522	AACSP1	-	AACSL	HGNC:HGNC:18226|Ensembl:ENSG00000250420	5	5q35.3	acetoacetyl-CoA synthetase pseudogene 1	pseudo	AACSP1	acetoacetyl-CoA synthetase pseudogene 1	O	-	20201124	-
9606	729524	FEM1AP4	-	-	HGNC:HGNC:39832	13	13q11	fem-1 homolog A pseudogene 4	pseudo	FEM1AP4	fem-1 homolog A pseudogene 4	O	-	20201124	-
9606	729528	PRAMEF14	-	-	HGNC:HGNC:13576|Ensembl:ENSG00000204481	1	1p36.21	PRAME family member 14	protein-coding	PRAMEF14	PRAME family member 14	O	PRAME family member 14	20201124	-
9606	729530	CNOT6LP1	-	-	HGNC:HGNC:32355	15	15q21.3	CNOT6L pseudogene 1	pseudo	CNOT6LP1	CNOT6L pseudogene 1	O	CCR4-NOT transcription complex subunit 6-like pseudogene 1	20201124	-
9606	729532	LOC729532	-	-	Ensembl:ENSG00000233459	2	2q33.2	zinc finger protein 207 pseudogene	pseudo	-	-	-	-	20201124	-
9606	729533	FAM72A	-	LMPIP|Ugene|p17	MIM:614710|HGNC:HGNC:24044|Ensembl:ENSG00000196550	1	1q32.1	family with sequence similarity 72 member A	protein-coding	FAM72A	family with sequence similarity 72 member A	O	protein FAM72A|LMP1-induced protein|latent membrane protein 1-induced protein	20201124	-
9606	729535	FAM207BP	-	-	HGNC:HGNC:39715	13	13q11	family with sequence similarity 207 member B, pseudogene	pseudo	FAM207BP	family with sequence similarity 207 member B, pseudogene	O	-	20201124	-
9606	729536	RPL34P31	-	RPL34_16_1528	HGNC:HGNC:36899|Ensembl:ENSG00000239223	17	17q11.1	ribosomal protein L34 pseudogene 31	pseudo	RPL34P31	ribosomal protein L34 pseudogene 31	O	-	20201124	-
9606	729540	RGPD6	-	RGP6|RGPD7|RanBP2L1|RanBP2L2	MIM:612709|HGNC:HGNC:32419|Ensembl:ENSG00000183054	2	2q13	RANBP2 like and GRIP domain containing 6	protein-coding	RGPD6	RANBP2 like and GRIP domain containing 6	O	RANBP2-like and GRIP domain-containing protein 5/6|RANBP2-like and GRIP domain-containing protein 7|ran-binding protein 2-like 1/2|ranBP2-like 1/2	20201213	-
9606	729557	LOC729557	-	-	-	20	20q11.22	density regulated re-initiation and release factor pseudogene	pseudo	-	-	-	density-regulated protein pseudogene	20201124	-
9606	729558	LOC729558	-	-	Ensembl:ENSG00000249690	4	4q31.3	uncharacterized LOC729558	ncRNA	-	-	-	-	20201124	-
9606	729561	NAP1L1P1	-	-	HGNC:HGNC:38004|Ensembl:ENSG00000254759	11	11q24.2	nucleosome assembly protein 1 like 1 pseudogene 1	pseudo	NAP1L1P1	nucleosome assembly protein 1 like 1 pseudogene 1	O	-	20201124	-
9606	729564	HMGN2P41	-	-	HGNC:HGNC:39412	16	16p11.1	high mobility group nucleosomal binding domain 2 pseudogene 41	pseudo	HMGN2P41	high mobility group nucleosomal binding domain 2 pseudogene 41	O	-	20201124	-
9606	729565	NDUFB8P2	-	-	HGNC:HGNC:33978|Ensembl:ENSG00000270264	17	17q23.1	NADH:ubiquinone oxidoreductase subunit B8 pseudogene 2	pseudo	NDUFB8P2	NADH:ubiquinone oxidoreductase subunit B8 pseudogene 2	O	NADH dehydrogenase (ubiquinone) 1 beta subcomplex, 8, 19kDa pseudogene|NADH dehydrogenase (ubiquinone) 1 beta subcomplex, 8, pseudogene 2	20201124	-
9606	729566	ZBTB8OSP1	-	-	HGNC:HGNC:19043	4	4q31.3	zinc finger and BTB domain containing 8 opposite strand pseudogene 1	pseudo	ZBTB8OSP1	zinc finger and BTB domain containing 8 opposite strand pseudogene 1	O	-	20201124	-
9606	729568	SUSD2P1	-	-	HGNC:HGNC:33889|Ensembl:ENSG00000226534	22	22q11.21	sushi domain containing 2 pseudogene 1	pseudo	SUSD2P1	sushi domain containing 2 pseudogene 1	O	-	20201124	-
9606	729582	DIRC3	-	-	MIM:608262|HGNC:HGNC:17805	2	2q35	disrupted in renal carcinoma 3	ncRNA	DIRC3	disrupted in renal carcinoma 3	O	-	20201124	-
9606	729583	LINC01556	-	C6orf100|dJ25J6.5	HGNC:HGNC:21195	6	6p22.1	long intergenic non-protein coding RNA 1556	ncRNA	LINC01556	long intergenic non-protein coding RNA 1556	O	-	20201124	-
9606	729595	HMGB3P22	-	-	HGNC:HGNC:39314	5	5q35.3	high mobility group box 3 pseudogene 22	pseudo	HMGB3P22	high mobility group box 3 pseudogene 22	O	-	20201213	-
9606	729597	SPDYE6	-	-	HGNC:HGNC:35465|Ensembl:ENSG00000260097	7	7q22.1	speedy/RINGO cell cycle regulator family member E6	protein-coding	SPDYE6	speedy/RINGO cell cycle regulator family member E6	O	speedy protein E6|Putative speedy protein E6|speedy homolog E6	20201124	-
9606	729602	NPIPB1P	-	-	HGNC:HGNC:37452	18	18p11.21	nuclear pore complex interacting protein family member B1, pseudogene	pseudo	NPIPB1P	nuclear pore complex interacting protein family member B1, pseudogene	O	nuclear pore complex interacting protein pseudogene	20201124	-
9606	729603	CHP1P2	-	-	HGNC:HGNC:54896	6	6q25.3	CHP1 pseudogene 2	pseudo	CHP1P2	CHP1 pseudogene 2	O	calcineurin like EF-hand protein 1 pseudogene|calcium binding protein P22 pseudogene	20201213	-
9606	729608	RPF2P1	-	BXDC1P|C20orf53|RPF2P|bA353C18.4	HGNC:HGNC:16186|Ensembl:ENSG00000225357	20	20q11.22	ribosome production factor 2 homolog pseudogene 1	pseudo	RPF2P1	ribosome production factor 2 homolog pseudogene 1	O	brix domain containing 1 pseudogene|ribosome production factor 2 pseudogene	20201124	-
9606	729609	LOC729609	-	-	-	X	Xp22.12	uncharacterized LOC729609	ncRNA	-	-	-	-	20201124	-
9606	729610	FAHD2P1	-	FAHD2P	HGNC:HGNC:32441	12	12q15	fumarylacetoacetate hydrolase domain containing 2 pseudogene 1	pseudo	FAHD2P1	fumarylacetoacetate hydrolase domain containing 2 pseudogene 1	O	fumarylacetoacetate hydrolase domain containing 2A pseudogene	20201124	-
9606	729611	RPL29P30	-	RPL29_20_1448	HGNC:HGNC:36601	15	15q23	ribosomal protein L29 pseudogene 30	pseudo	RPL29P30	ribosomal protein L29 pseudogene 30	O	-	20201124	-
9606	729614	FLJ37453	-	-	Ensembl:ENSG00000179743	1	1p36.21	uncharacterized LOC729614	ncRNA	-	-	-	-	20201124	-
9606	729617	RPL23AP74	-	RPL23A_37_1566	HGNC:HGNC:36148|Ensembl:ENSG00000227694	17	17q23.2	ribosomal protein L23a pseudogene 74	pseudo	RPL23AP74	ribosomal protein L23a pseudogene 74	O	hCG2001000	20201124	-
9606	729621	RPL36AP46	-	RPL36A_22_1565	HGNC:HGNC:35812|Ensembl:ENSG00000224011	17	17q23.2	ribosomal protein L36a pseudogene 46	pseudo	RPL36AP46	ribosomal protein L36a pseudogene 46	O	-	20201124	-
9606	729627	PRR23A	-	-	HGNC:HGNC:37172|Ensembl:ENSG00000206260	3	3q23	proline rich 23A	protein-coding	PRR23A	proline rich 23A	O	proline-rich protein 23A|UPF0572 protein ENSP00000372650|proline-rich protein 23C	20201124	-
9606	729630	DYNLL1P7	-	-	HGNC:HGNC:49658	7	7q21.11	dynein light chain LC8-type 1 pseudogene 7	pseudo	DYNLL1P7	dynein light chain LC8-type 1 pseudogene 7	O	-	20201124	-
9606	729633	MRS2P2	-	-	HGNC:HGNC:33942	12	12q21.1	MRS2 pseudogene 2	pseudo	MRS2P2	MRS2 pseudogene 2	O	MRS2 magnesium homeostasis factor homolog pseudogene 2	20201124	-
9606	729635	HMGB3P19	-	-	HGNC:HGNC:39311	6	6q25.2	high mobility group box 3 pseudogene 19	pseudo	HMGB3P19	high mobility group box 3 pseudogene 19	O	high mobility group protein B3-like protein-like pseudogene	20201124	-
9606	729646	RPL31P4	-	RPL31_28_1375	HGNC:HGNC:23546|Ensembl:ENSG00000213598	14	14q23.1	ribosomal protein L31 pseudogene 4	pseudo	RPL31P4	ribosomal protein L31 pseudogene 4	O	-	20201124	-
9606	729648	ZNF812P	-	ZNF812	HGNC:HGNC:33242	19	19p13.2	zinc finger protein 812, pseudogene	pseudo	ZNF812P	zinc finger protein 812, pseudogene	O	-	20201124	-
9606	729650	METTL15P3	-	-	HGNC:HGNC:39558|Ensembl:ENSG00000224396	X	Xp22.11	methyltransferase like 15 pseudogene 3	pseudo	METTL15P3	methyltransferase like 15 pseudogene 3	O	methyltransferase 5 domain containing 1 pseudogene	20201124	-
9606	729652	LOC729652	-	-	Ensembl:ENSG00000259895	16	16p13.3	uncharacterized LOC729652	ncRNA	-	-	-	-	20201124	-
9606	729654	LOC729654	-	-	Ensembl:ENSG00000267056	19	19p13.12	inositol polyphosphate multikinase pseudogene	pseudo	-	-	-	-	20201124	-
9606	729658	PACRG-AS3	-	-	HGNC:HGNC:52053|Ensembl:ENSG00000225683	6	6q26	PACRG antisense RNA 3	ncRNA	PACRG-AS3	PACRG antisense RNA 3	O	-	20201124	-
9606	729659	S100A11P1	-	S100A11P|S100A14	HGNC:HGNC:10491	7	7q22.1	S100A11 pseudogene 1	pseudo	S100A11P1	S100A11 pseudogene 1	O	S100 calcium binding protein A11 pseudogene 1|S100 calcium-binding protein A14 (calgizzarin)	20201124	-
9606	729662	RPL22P3	-	RPL22_1_15	HGNC:HGNC:36804|Ensembl:ENSG00000226457	1	1p36.13	ribosomal protein L22 pseudogene 3	pseudo	RPL22P3	ribosomal protein L22 pseudogene 3	O	-	20201124	-
9606	729665	CCDC175	-	C14orf38|c14_5395	HGNC:HGNC:19847|Ensembl:ENSG00000151838	14	14q23.1	coiled-coil domain containing 175	protein-coding	CCDC175	coiled-coil domain containing 175	O	coiled-coil domain-containing protein 175	20201124	-
9606	729666	LDHAP5	-	LDHAL5	HGNC:HGNC:6540	10	10q26.11	lactate dehydrogenase A pseudogene 5	pseudo	LDHAP5	lactate dehydrogenase A pseudogene 5	O	lactate dehydrogenase A-like 5	20201124	-
9606	729667	TRMT112P3	-	-	HGNC:HGNC:44022	17	17q23.2	tRNA methyltransferase subunit 11-2 pseudogene 3	pseudo	TRMT112P3	tRNA methyltransferase subunit 11-2 pseudogene 3	O	tRNA methyltransferase 11-2 homolog pseudogene 3	20201124	-
9606	729668	GOLGA2P6	-	-	HGNC:HGNC:44948	10	10p11.23	GOLGA2 pseudogene 6	pseudo	GOLGA2P6	GOLGA2 pseudogene 6	O	golgi autoantigen, golgin subfamily a, 6 pseudogene|golgin A2 pseudogene 6|golgin A6 family, member A pseudogene	20201124	-
9606	729673	PPIAP18	-	-	HGNC:HGNC:32454	3	3p21.31	peptidylprolyl isomerase A pseudogene 18	pseudo	PPIAP18	peptidylprolyl isomerase A pseudogene 18	O	peptidylprolyl isomerase A (cyclophilin A) pseudogene 18	20201124	-
9606	729674	PSMC2P1	-	-	HGNC:HGNC:54571|Ensembl:ENSG00000240854	3	3q22.1	PSMC2 pseudogene 1	pseudo	PSMC2P1	PSMC2 pseudogene 1	O	proteasome (prosome, macropain) 26S subunit, ATPase, 2 pseudogene|proteasome 26S subunit, ATPase 2 pseudogene	20201124	-
9606	729677	RPL7P16	-	RPL7_5_405	HGNC:HGNC:36591|Ensembl:ENSG00000242899	3	3q22.1	ribosomal protein L7 pseudogene 16	pseudo	RPL7P16	ribosomal protein L7 pseudogene 16	O	-	20201124	-
9606	729678	LINC00847	-	-	HGNC:HGNC:45050|Ensembl:ENSG00000245060	5	5q35.3	long intergenic non-protein coding RNA 847	ncRNA	LINC00847	long intergenic non-protein coding RNA 847	O	CTC-205M6.2	20201124	-
9606	729679	RPS2P51	-	RPS2_25_1632	HGNC:HGNC:36422|Ensembl:ENSG00000240418	19	19p13.11	ribosomal protein S2 pseudogene 51	pseudo	RPS2P51	ribosomal protein S2 pseudogene 51	O	-	20201124	-
9606	729681	LOC729681	-	-	-	6	6q27	uncharacterized LOC729681	ncRNA	-	-	-	-	20201124	-
9606	729682	KRT17P3	-	-	HGNC:HGNC:33697|Ensembl:ENSG00000231870	17	17q11.2	keratin 17 pseudogene 3	pseudo	KRT17P3	keratin 17 pseudogene 3	O	-	20201124	-
9606	729683	LOC729683	-	-	-	17	17q23.3	uncharacterized LOC729683	ncRNA	-	-	-	-	20201124	-
9606	729686	NPM1P42	-	-	HGNC:HGNC:45221	15	15q24.1	nucleophosmin 1 pseudogene 42	pseudo	NPM1P42	nucleophosmin 1 pseudogene 42	O	nucleophosmin (nucleolar phosphoprotein B23, numatrin) pseudogene|nucleophosmin 1 (nucleolar phosphoprotein B23, numatrin) pseudogene 42	20201124	-
9606	729687	HMGN2P25	-	-	HGNC:HGNC:39392	3	3q23	high mobility group nucleosomal binding domain 2 pseudogene 25	pseudo	HMGN2P25	high mobility group nucleosomal binding domain 2 pseudogene 25	O	-	20201124	-
9606	729689	FAM90A2P	-	-	HGNC:HGNC:32250	8	8p23.1	family with sequence similarity 90 member A2, pseudogene	pseudo	FAM90A2P	family with sequence similarity 90 member A2, pseudogene	O	-	20201124	-
9606	729707	LOC729707	-	-	Ensembl:ENSG00000248560	5	5q35.3	transmembrane O-mannosyltransferase targeting cadherins 4 pseudogene	pseudo	-	-	-	transmembrane and tetratricopeptide repeat containing 4 pseudogene	20201124	-
9606	729708	TPI1P1	-	RCTPI1	HGNC:HGNC:35449	1	1p31.1	triosephosphate isomerase 1 pseudogene 1	pseudo	TPI1P1	triosephosphate isomerase 1 pseudogene 1	O	TPI1 pseudogene	20201124	-
9606	729723	DNAJC27-AS1	-	-	HGNC:HGNC:42943|Ensembl:ENSG00000224165	2	2p23.3	DNAJC27 antisense RNA 1	ncRNA	DNAJC27-AS1	DNAJC27 antisense RNA 1	O	DNAJC27 antisense RNA 1 (non-protein coding)	20201124	-
9606	729727	RPL12P1	-	CICK0721Q.1|RPL12-L|RPL12_5_682|dJ570F3.5	HGNC:HGNC:13976	6	6p21.32	ribosomal protein L12 pseudogene 1	pseudo	RPL12P1	ribosomal protein L12 pseudogene 1	O	cICK0721Q.2 (60S Ribosomal Protein L12 LIKE protein)	20201124	-
9606	729732	LOC729732	-	-	Ensembl:ENSG00000283674	8	8p23.1	uncharacterized LOC729732	ncRNA	-	-	-	-	20201124	-
9606	729737	LOC729737	-	-	-	1	1p36.33	uncharacterized LOC729737	ncRNA	-	-	-	-	20201124	-
9606	729739	PPIAP46	-	-	HGNC:HGNC:53670|Ensembl:ENSG00000260266	15	15q24.1	peptidylprolyl isomerase A pseudogene 46	pseudo	PPIAP46	peptidylprolyl isomerase A pseudogene 46	O	peptidylprolyl isomerase A (cyclophilin A) pseudogene	20201124	-
9606	729747	ZNF878	-	-	HGNC:HGNC:37246|Ensembl:ENSG00000257446	19	19p13.2	zinc finger protein 878	protein-coding	ZNF878	zinc finger protein 878	O	zinc finger protein 878	20201124	-
9606	729756	PRSS44P	-	PRSS44|TESSP-4|TESSP4	HGNC:HGNC:37324	3	3p21.31	serine protease 44, pseudogene	pseudo	PRSS44P	serine protease 44, pseudogene	O	testis serine protease 4	20201124	-
9606	729759	OR4F29	-	OR7-21	HGNC:HGNC:31275|Ensembl:ENSG00000284733	1	1p36.33	olfactory receptor family 4 subfamily F member 29	protein-coding	OR4F29	olfactory receptor family 4 subfamily F member 29	O	olfactory receptor 4F3/4F16/4F29|olfactory receptor OR1-1|olfactory receptor OR7-21|seven transmembrane helix receptor	20201124	-
9606	729760	RPL12P18	-	RPL12_3_246	HGNC:HGNC:36750	2	2p11.2	ribosomal protein L12 pseudogene 18	pseudo	RPL12P18	ribosomal protein L12 pseudogene 18	O	-	20201124	-
9606	729764	RPL23AP45	-	RPL23A_19_648	HGNC:HGNC:36896|Ensembl:ENSG00000213285	5	5q35.3	ribosomal protein L23a pseudogene 45	pseudo	RPL23AP45	ribosomal protein L23a pseudogene 45	O	-	20201124	-
9606	729767	CEACAM18	-	-	HGNC:HGNC:31949|Ensembl:ENSG00000213822	19	19q13.41	CEA cell adhesion molecule 18	protein-coding	CEACAM18	CEA cell adhesion molecule 18	O	carcinoembryonic antigen-related cell adhesion molecule 18|carcinoembryonic antigen related cell adhesion molecule 18	20201124	-
9606	729769	UQCRHP2	-	-	HGNC:HGNC:38045	2	2p23.3	ubiquinol-cytochrome c reductase hinge protein pseudogene 2	pseudo	UQCRHP2	ubiquinol-cytochrome c reductase hinge protein pseudogene 2	O	-	20201124	-
9606	729774	LOC729774	-	-	-	18	18p11.21	family with sequence similarity 207 member A pseudogene	pseudo	-	-	-	-	20201124	-
9606	729779	PSAT1P3	-	-	HGNC:HGNC:43989|Ensembl:ENSG00000230787	1	1p31.1	phosphoserine aminotransferase 1 pseudogene 3	pseudo	PSAT1P3	phosphoserine aminotransferase 1 pseudogene 3	O	-	20201124	-
9606	729780	RPS10P8	-	RPS10_1_104	HGNC:HGNC:36606|Ensembl:ENSG00000229914	1	1q23.1	ribosomal protein S10 pseudogene 8	pseudo	RPS10P8	ribosomal protein S10 pseudogene 8	O	-	20201124	-
9606	729786	GOLGA8CP	-	GOLGA8C	HGNC:HGNC:32375|Ensembl:ENSG00000181984	15	15q11.2	golgin A8 family member C, pseudogene	pseudo	GOLGA8CP	golgin A8 family member C, pseudogene	O	golgi autoantigen, golgin subfamily a, 8C	20201124	-
9606	729789	RPS15P5	-	RPS15_3_372	HGNC:HGNC:35536|Ensembl:ENSG00000229806	3	3p14.3	ribosomal protein S15 pseudogene 5	pseudo	RPS15P5	ribosomal protein S15 pseudogene 5	O	-	20201124	-
9606	729790	ARL6IP1P3	-	-	HGNC:HGNC:44972	11	11q14.1	ADP ribosylation factor like GTPase 6 interacting protein 1 pseudogene 3	pseudo	ARL6IP1P3	ADP ribosylation factor like GTPase 6 interacting protein 1 pseudogene 3	O	ADP-ribosylation factor GTPase 6 interacting protein 1 pseudogene 3|ADP-ribosylation factor-like 6 interacting protein 1 pseudogene 3	20201124	-
9606	729798	RPL23AP63	-	RPL23A_28_1140	HGNC:HGNC:35502	11	11p11.2	ribosomal protein L23a pseudogene 63	pseudo	RPL23AP63	ribosomal protein L23a pseudogene 63	O	-	20201124	-
9606	729799	SEC14L1P1	-	-	HGNC:HGNC:44189|Ensembl:ENSG00000213693	11	11p11.2	SEC14 like 1 pseudogene 1	pseudo	SEC14L1P1	SEC14 like 1 pseudogene 1	O	-	20201124	-
9606	729806	ZNF731P	-	ZNF731	HGNC:HGNC:32471	1	1q44	zinc finger protein 731, pseudogene	pseudo	ZNF731P	zinc finger protein 731, pseudogene	O	zinc finger protein 682 pseudogene	20201124	-
9606	729809	DNM1P34	-	DNM1DN8-1|DNM1DN8-5|DNM1DN8@	HGNC:HGNC:35181	15	15q24.2	dynamin 1 pseudogene 34	pseudo	DNM1P34	dynamin 1 pseudogene 34	O	DNM1 pseudogene 34|Putative GED domain-containing protein LOC554175	20201124	-
9606	729815	LOC729815	-	-	Ensembl:ENSG00000235705	10	10q22.3	uncharacterized LOC729815	ncRNA	-	-	-	-	20201124	-
9606	729816	DHFRP2	-	-	HGNC:HGNC:2863	6	6p21.33	dihydrofolate reductase pseudogene 2	pseudo	DHFRP2	dihydrofolate reductase pseudogene 2	O	hDHFR-psi 2	20201124	-
9606	729817	HNRNPA3P14	-	-	HGNC:HGNC:48760|Ensembl:ENSG00000224494	1	1p31.1	heterogeneous nuclear ribonucleoprotein A3 pseudogene 14	pseudo	HNRNPA3P14	heterogeneous nuclear ribonucleoprotein A3 pseudogene 14	O	-	20201124	-
9606	729828	ST13P20	-	-	HGNC:HGNC:38863|Ensembl:ENSG00000215875	1	1p31.1	ST13, Hsp70 interacting protein pseudogene 20	pseudo	ST13P20	ST13, Hsp70 interacting protein pseudogene 20	O	suppression of tumorigenicity 13 (colon carcinoma) (Hsp70 interacting protein) pseudogene 20	20201209	-
9606	729830	FAM160A1	-	FHIP-L	HGNC:HGNC:34237|Ensembl:ENSG00000164142	4	4q31.3	family with sequence similarity 160 member A1	protein-coding	FAM160A1	family with sequence similarity 160 member A1	O	protein FAM160A1	20201124	-
9606	729835	UFM1P2	-	-	HGNC:HGNC:55147	17	17q12	UFM1 pseudogene 2	pseudo	UFM1P2	UFM1 pseudogene 2	O	ubiquitin fold modifier 1 pseudogene	20201124	-
9606	729838	GGTLC4P	-	GGT	HGNC:HGNC:33428	22	22q11.23	gamma-glutamyltransferase light chain 4 pseudogene	pseudo	GGTLC4P	gamma-glutamyltransferase light chain 4 pseudogene	O	gamma-glutamyltransferase pseudogene	20201124	-
9606	729839	LOC729839	-	-	-	17	17q12	DTW domain containing 2 pseudogene	pseudo	-	-	-	-	20201124	-
9606	729842	RPS2P50	-	RPS2_23_1541	HGNC:HGNC:36034|Ensembl:ENSG00000274756	17	17q12	ribosomal protein S2 pseudogene 50	pseudo	RPS2P50	ribosomal protein S2 pseudogene 50	O	-	20201124	-
9606	729852	UMAD1	-	RPA3-AS1|RPA3OS	HGNC:HGNC:48955|Ensembl:ENSG00000219545	7	7p21.3	UBAP1-MVB12-associated (UMA) domain containing 1	protein-coding	UMAD1	UBAP1-MVB12-associated (UMA) domain containing 1	O	UBAP1-MVB12-associated (UMA)-domain containing protein 1|RPA3 antisense RNA 1|RPA3 opposite strand	20201129	-
9606	729856	LOC729856	-	-	-	1	1p36.11	elongation factor 1-alpha-like	pseudo	-	-	-	-	20201124	-
9606	729857	RGPD2	-	NUP358|RANBP2L2|RGP2	MIM:612705|HGNC:HGNC:32415|Ensembl:ENSG00000185304	2	2p11.2	RANBP2 like and GRIP domain containing 2	protein-coding	RGPD2	RANBP2 like and GRIP domain containing 2	O	RANBP2-like and GRIP domain-containing protein 2|Ran binding protein 2-like 2|nucleoporin|ran-binding protein 2-like 2|ranBP2-like 2	20201213	-
9606	729859	WBP1P2	-	-	HGNC:HGNC:54568	2	2p11.2	WBP1 pseudogene 2	pseudo	WBP1P2	WBP1 pseudogene 2	O	WW domain binding protein 1 pseudogene	20201124	-
9606	729862	LSP1P3	-	-	HGNC:HGNC:39718	5	5p13.3	LSP1 pseudogene 3	pseudo	LSP1P3	LSP1 pseudogene 3	O	lymphocyte-specific protein 1 pseudogene 3|striatin, calmodulin binding protein pseudogene	20201124	-
9606	729867	LOC729867	-	-	Ensembl:ENSG00000227741	1	1q23.2	uncharacterized LOC729867	ncRNA	-	-	-	-	20201124	-
9606	729870	LOC729870	-	-	Ensembl:ENSG00000287642	4	4q31.3	uncharacterized LOC729870	ncRNA	-	-	-	-	20201124	-
9606	729873	TBC1D3	-	PRC17|TBC1D3A|TBC1D3C|TBC1D3D|TBC1D3F|TBC1D3L	MIM:607741|HGNC:HGNC:19031|Ensembl:ENSG00000274611	17	17q12	TBC1 domain family member 3	protein-coding	TBC1D3	TBC1 domain family member 3	O	TBC1 domain family member 3|Rab GTPase-activating protein PRC17|TBC1 domain family member 3C|TBC1 domain family member 3L|TBC1 domain family, member 3F|prostate cancer gene 17 protein|protein TRE17-alpha	20201213	-
9606	729877	TBC1D3H	-	-	MIM:610811|HGNC:HGNC:30708|Ensembl:ENSG00000274226	17	17q12	TBC1 domain family member 3H	protein-coding	TBC1D3H	TBC1 domain family member 3H	O	TBC1 domain family member 3H|TBC1 domain family member 3-like	20201213	-
9606	729885	VN1R101P	-	-	HGNC:HGNC:37424	19	19q13.42	vomeronasal 1 receptor 101 pseudogene	pseudo	VN1R101P	vomeronasal 1 receptor 101 pseudogene	O	-	20201124	-
9606	729894	ELMO2P1	-	-	HGNC:HGNC:38008	15	15q11.2	engulfment and cell motility 2 pseudogene 1	pseudo	ELMO2P1	engulfment and cell motility 2 pseudogene 1	O	-	20201124	-
9606	729898	ZBTB8OSP2	-	-	HGNC:HGNC:30326	2	2q37.1	zinc finger and BTB domain containing 8 opposite strand pseudogene 2	pseudo	ZBTB8OSP2	zinc finger and BTB domain containing 8 opposite strand pseudogene 2	O	-	20201124	-
9606	729900	LOC729900	-	-	-	15	15q11.2	golgin subfamily A member 6-like protein 2	pseudo	-	-	-	-	20201124	-
9606	729903	RPS16P10	-	RPS16_5_1636	HGNC:HGNC:35739	19	19p12	ribosomal protein S16 pseudogene 10	pseudo	RPS16P10	ribosomal protein S16 pseudogene 10	O	-	20201124	-
9606	729909	RPL36AP26	-	RPL36A_8_787	HGNC:HGNC:36758|Ensembl:ENSG00000235828	7	7p21.2	ribosomal protein L36a pseudogene 26	pseudo	RPL36AP26	ribosomal protein L36a pseudogene 26	O	-	20201124	-
9606	729911	ANKRD34C-AS1	-	-	HGNC:HGNC:48618|Ensembl:ENSG00000259234	15	15q25.1	ANKRD34C antisense RNA 1	ncRNA	ANKRD34C-AS1	ANKRD34C antisense RNA 1	O	-	20201124	-
9606	729920	CRPPA	-	ISPD|LGMDR20|MDDGA7|MDDGC7|Nip|hISPD	MIM:614631|HGNC:HGNC:37276|Ensembl:ENSG00000214960	7	7p21.2	CDP-L-ribitol pyrophosphorylase A	protein-coding	CRPPA	CDP-L-ribitol pyrophosphorylase A	O	D-ribitol-5-phosphate cytidylyltransferase|2-C-methyl-D-erythritol 4-phosphate cytidylyltransferase-like protein|4-diphosphocytidyl-2C-methyl-D-erythritol synthase homolog|isoprenoid synthase domain containing|notch1-induced protein|testicular tissue protein Li 97	20201124	-
9606	729927	RPS20P27	-	RPS20_12_1158	HGNC:HGNC:36154	11	11q14.1	ribosomal protein S20 pseudogene 27	pseudo	RPS20P27	ribosomal protein S20 pseudogene 27	O	-	20201124	-
9606	729930	LOC729930	-	-	-	1	1p22.2	intraflagellar transport associated protein pseudogene	pseudo	-	-	-	-	20201124	-
9606	729941	LOC729941	-	-	-	14	14q24.2	PDZ domain containing 11 pseudogene	pseudo	-	-	-	-	20201124	-
9606	729944	ZNF75CP	-	ZNF75C	HGNC:HGNC:13148	11	11q14.1	zinc finger protein 75C, pseudogene	pseudo	ZNF75CP	zinc finger protein 75C, pseudogene	O	-	20201213	-
9606	729945	LOC729945	-	-	-	16	16p13.13	Rho GTPase activating protein 21 pseudogene	pseudo	-	-	-	-	20201124	-
9606	729948	CDC26P1	-	CDC26P	HGNC:HGNC:22770	7	7q32.1	cell division cycle 26 pseudogene 1	pseudo	CDC26P1	cell division cycle 26 pseudogene 1	O	TCAG_1970866|cell division cycle 26 homolog pseudogene 1	20201124	-
9606	729950	LINC01915	-	-	HGNC:HGNC:52734|Ensembl:ENSG00000265485	18	18q11.2	long intergenic non-protein coding RNA 1915	ncRNA	LINC01915	long intergenic non-protein coding RNA 1915	O	-	20201124	-
9606	729952	HMGB3P6	-	-	HGNC:HGNC:39283|Ensembl:ENSG00000213070	1	1q23.3	high mobility group box 3 pseudogene 6	pseudo	HMGB3P6	high mobility group box 3 pseudogene 6	O	high-mobility group box 2 pseudogene	20201124	-
9606	729955	RPL18AP5	-	RPL18A_1_27	HGNC:HGNC:36777|Ensembl:ENSG00000229985	1	1p36.11	ribosomal protein L18a pseudogene 5	pseudo	RPL18AP5	ribosomal protein L18a pseudogene 5	O	-	20201124	-
9606	729956	SHISA7	-	CKAMP59	MIM:617328|HGNC:HGNC:35409|Ensembl:ENSG00000187902	19	19q13.42	shisa family member 7	protein-coding	SHISA7	shisa family member 7	O	protein shisa-7|GABA(A) receptor auxiliary subunit Shisa7|UPF0626 protein A|cystine-knot AMPAR modulating protein of 59 kDa|shisa homolog 7	20201213	-
9606	729960	LOC729960	-	-	-	11	11p11.12	NADPH oxidase 4 pseudogene	pseudo	-	-	-	-	20201124	-
9606	729962	RPL21P71	-	RPL21_12_416	HGNC:HGNC:36049|Ensembl:ENSG00000239412	3	3q24	ribosomal protein L21 pseudogene 71	pseudo	RPL21P71	ribosomal protein L21 pseudogene 71	O	-	20201209	-
9606	729966	LOC729966	-	-	Ensembl:ENSG00000284797	19	19p13.11	uncharacterized LOC729966	ncRNA	-	-	-	-	20201124	-
9606	729967	MORN2	-	BLOCK27|MOPT	HGNC:HGNC:30166|Ensembl:ENSG00000188010	2	2p22.1	MORN repeat containing 2	protein-coding	MORN2	MORN repeat containing 2	O	MORN repeat-containing protein 2|MORN motif protein in testis|protein containing single MORN motif in testis	20201124	-
9606	729968	LOC729968	-	-	-	2	2q36.3	spore coat protein SP96	ncRNA	-	-	-	-	20201124	-
9606	729970	CNN3-DT	-	-	HGNC:HGNC:54176	1	1p21.3	CNN3 divergent transcript	ncRNA	CNN3-DT	CNN3 divergent transcript	O	hCG2028352-like	20201124	-
9606	729973	LOC729973	-	-	-	1	1p35.3	uncharacterized LOC729973	pseudo	-	-	-	coiled-coil domain containing 72 pseudogene	20201124	-
9606	729974	RFPL4AL1	-	RNF210B	HGNC:HGNC:45147|Ensembl:ENSG00000229292	19	19q13.42	ret finger protein like 4A like 1	protein-coding	RFPL4AL1	ret finger protein like 4A like 1	O	ret finger protein-like 4A-like protein 1	20201124	-
9606	729975	LINC01530	-	-	HGNC:HGNC:44320	19	19q13.41	long intergenic non-protein coding RNA 1530	ncRNA	LINC01530	long intergenic non-protein coding RNA 1530	O	-	20201124	-
9606	729978	NPIPB2	-	-	HGNC:HGNC:37451|Ensembl:ENSG00000234719	16	16p13.13	nuclear pore complex interacting protein family member B2	protein-coding	NPIPB2	nuclear pore complex interacting protein family member B2	O	putative nuclear pore complex-interacting protein family member B2|putative NPIP-like protein LOC729978	20201124	-
9606	729987	LINC01776	-	-	HGNC:HGNC:52566|Ensembl:ENSG00000226053	1	1p21.3	long intergenic non-protein coding RNA 1776	ncRNA	LINC01776	long intergenic non-protein coding RNA 1776	O	-	20201124	-
9606	729991	BORCS8	-	MEF2BNB	MIM:616601|HGNC:HGNC:37247|Ensembl:ENSG00000254901	19	19p13.11	BLOC-1 related complex subunit 8	protein-coding	BORCS8	BLOC-1 related complex subunit 8	O	BLOC-1-related complex subunit 8|MEF2B neighbor gene protein|protein MEF2BNB	20201124	-
9606	729992	ST13P1	-	-	HGNC:HGNC:38715	2	2p24.3	ST13, Hsp70 interacting protein pseudogene 1	pseudo	ST13P1	ST13, Hsp70 interacting protein pseudogene 1	O	suppression of tumorigenicity 13 (colon carcinoma) (Hsp70 interacting protein) pseudogene 1	20201124	-
9606	729993	SHISA9	-	CKAMP44	MIM:613346|HGNC:HGNC:37231|Ensembl:ENSG00000237515	16	16p13.12	shisa family member 9	protein-coding	SHISA9	shisa family member 9	O	protein shisa-9|cystine-knot AMPAR modulating protein|shisa homolog 9	20201213	-
9606	729998	LOC729998	-	-	Ensembl:ENSG00000283041	7	7q33	eukaryotic translation elongation factor 1 gamma pseudogene	pseudo	-	-	-	-	20201124	-
9606	729999	LOC729999	-	-	-	19	19q13.43	glycerol-3-phosphate dehydrogenase 2 (mitochondrial) pseudogene	pseudo	-	-	-	-	20201124	-
9606	730005	SEC14L6	-	-	HGNC:HGNC:40047|Ensembl:ENSG00000214491	22	22q12.2	SEC14 like lipid binding 6	protein-coding	SEC14L6	SEC14 like lipid binding 6	O	putative SEC14-like protein 6|SEC14-like 6	20201124	-
9606	730010	BRI3P1	-	-	HGNC:HGNC:33533	1	1p21.2	brain protein I3 pseudogene 1	pseudo	BRI3P1	brain protein I3 pseudogene 1	O	-	20201124	-
9606	730013	ABCC6P2	-	-	HGNC:HGNC:33353|Ensembl:ENSG00000255277	16	16p13.11	ATP binding cassette subfamily C member 6 pseudogene 2	pseudo	ABCC6P2	ATP binding cassette subfamily C member 6 pseudogene 2	O	ATP-binding cassette, sub-family C, member 6 pseudogene 2	20201124	-
9606	730016	QRSL1P1	-	-	HGNC:HGNC:43667|Ensembl:ENSG00000215833	1	1q24.2	QRSL1 pseudogene 1	pseudo	QRSL1P1	QRSL1 pseudogene 1	O	glutaminyl-tRNA synthase (glutamine-hydrolyzing)-like 1 pseudogene 1	20201124	-
9606	730021	LOC730021	-	-	-	3	3q25.1	eukaryotic translation initiation factor 3 subunit J pseudogene	pseudo	-	-	-	-	20201213	-
9606	730023	KRT8P13	-	-	HGNC:HGNC:33365	3	3q26.2	keratin 8 pseudogene 13	pseudo	KRT8P13	keratin 8 pseudogene 13	O	-	20201124	-
9606	730029	RPSAP19	-	RPSA_2_81	HGNC:HGNC:36508|Ensembl:ENSG00000183298	1	1p21.2	ribosomal protein SA pseudogene 19	pseudo	RPSAP19	ribosomal protein SA pseudogene 19	O	-	20201124	-
9606	730041	RHOQP2	-	-	HGNC:HGNC:37836	2	2q21.1	ras homolog family member Q pseudogene 2	pseudo	RHOQP2	ras homolog family member Q pseudogene 2	O	ras homolog gene family, member Q pseudogene 2	20201124	-
9606	730043	KRTCAP2P1	-	-	HGNC:HGNC:54589	2	2p21	KRTCAP2 pseudogene 1	pseudo	KRTCAP2P1	KRTCAP2 pseudogene 1	O	-	20201124	-
9606	730051	ZNF814	-	-	HGNC:HGNC:33258|Ensembl:ENSG00000204514	19	19q13.43	zinc finger protein 814	protein-coding	ZNF814	zinc finger protein 814	O	zinc finger protein 814	20201124	-
9606	730052	UBE2V1P2	-	-	HGNC:HGNC:32648	3	3q26.31	UBE2V1 pseudogene 2	pseudo	UBE2V1P2	UBE2V1 pseudogene 2	O	ubiquitin conjugating enzyme E2 V1 pseudogene 2|ubiquitin-conjugating enzyme E2 variant 1 pseudogene 2	20201124	-
9606	730058	DNM1P49	-	DNM1DN8@	HGNC:HGNC:47040|Ensembl:ENSG00000261820	15	15q24.2	dynamin 1 pseudogene 49	pseudo	DNM1P49	dynamin 1 pseudogene 49	O	DNM1 pseudogene 49	20201124	-
9606	730061	RPL34P33	-	RPL34_18_1640	HGNC:HGNC:36666	19	19p12	ribosomal protein L34 pseudogene 33	pseudo	RPL34P33	ribosomal protein L34 pseudogene 33	O	-	20201124	-
9606	730066	VN1R103P	-	-	HGNC:HGNC:37426|Ensembl:ENSG00000213777	19	19q13.42	vomeronasal 1 receptor 103 pseudogene	pseudo	VN1R103P	vomeronasal 1 receptor 103 pseudogene	O	-	20201124	-
9606	730069	NRBF2P6	-	-	HGNC:HGNC:54797	2	2q37.1	NRBF2 pseudogene 6	pseudo	NRBF2P6	NRBF2 pseudogene 6	O	nuclear receptor binding factor 2 pseudogene	20201124	-
9606	730070	RPL26P11	-	RPL26_5_125	HGNC:HGNC:35768|Ensembl:ENSG00000232751	1	1q25.1	ribosomal protein L26 pseudogene 11	pseudo	RPL26P11	ribosomal protein L26 pseudogene 11	O	-	20201124	-
9606	730076	LOC730076	-	-	-	2	2q21.2	zinc finger domain containing pseudogene	pseudo	-	-	-	-	20201124	-
9606	730086	ALG1L15P	-	-	HGNC:HGNC:44384	3	3q25.31	ALG1 like 15, pseudogene	pseudo	ALG1L15P	ALG1 like 15, pseudogene	O	asparagine-linked glycosylation 1, beta-1,4-mannosyltransferase homolog pseudogene|asparagine-linked glycosylation 1-like 15, pseudogene|asparagine-linked glycosylation 1-like 2 pseudogene|beta-1,4-mannosyltransferase pseudogene	20201124	-
9606	730087	ZNF726	-	ZNF92P3	HGNC:HGNC:32462|Ensembl:ENSG00000213967	19	19p12	zinc finger protein 726	protein-coding	ZNF726	zinc finger protein 726	O	zinc finger protein 726|zinc finger protein 92 pseudogene 3	20201124	-
9606	730091	LINC00886	-	-	HGNC:HGNC:48572|Ensembl:ENSG00000240875	3	3q25.31	long intergenic non-protein coding RNA 886	ncRNA	LINC00886	long intergenic non-protein coding RNA 886	O	-	20201124	-
9606	730092	RRN3P1	-	-	HGNC:HGNC:30548	16	16p12.2	RRN3 pseudogene 1	pseudo	RRN3P1	RRN3 pseudogene 1	O	RNA polymerase I transcription factor homolog pseudogene 1|RRN3 RNA polymerase I transcription factor homolog pseudogene|RRN3 homolog, RNA polymerase I transcription factor pseudogene 1	20201124	-
9606	730094	MOSMO	-	ATTHOG|BC030336|C16orf52	HGNC:HGNC:27087|Ensembl:ENSG00000185716	16	16p12.2	modulator of smoothened	protein-coding	MOSMO	modulator of smoothened	O	modulator of smoothened protein|Attenuator of Hedgehog|uncharacterized protein C16orf52	20201213	-
9606	730098	LOC730098	-	-	Ensembl:ENSG00000187186	9	9p13.3	uncharacterized LOC730098	protein-coding	-	-	-	uncharacterized protein LOC730098	20201124	-
9606	730100	LOC730100	-	-	Ensembl:ENSG00000231918	2	2p16.3	uncharacterized LOC730100	ncRNA	-	-	-	-	20201124	-
9606	730101	LOC730101	-	-	Ensembl:ENSG00000216775	6	6p12.2	uncharacterized LOC730101	ncRNA	-	-	-	-	20201124	-
9606	730102	CRYZL2P	-	-	HGNC:HGNC:52164|Ensembl:ENSG00000242193	1	1q25.2	crystallin zeta like 2, pseudogene	pseudo	CRYZL2P	crystallin zeta like 2, pseudogene	O	quinone oxidoreductase-like protein 2 pseudogene	20201124	-
9606	730109	LINC01100	-	-	HGNC:HGNC:49224	3	3q25.33	long intergenic non-protein coding RNA 1100	ncRNA	LINC01100	long intergenic non-protein coding RNA 1100	O	CTD-2049J23.3	20201124	-
9606	730110	LOC730110	-	-	-	9	9p13.3	zinc finger protein 492 pseudogene	pseudo	-	-	-	Zinc finger protein ENSP00000351689	20201124	-
9606	730112	FAM166B	-	-	HGNC:HGNC:34242|Ensembl:ENSG00000215187	9	9p13.3	family with sequence similarity 166 member B	protein-coding	FAM166B	family with sequence similarity 166 member B	O	protein FAM166B	20201124	-
9606	730129	LOC730129	-	-	-	3	3q26.1	neugrin, neurite outgrowth associated pseudogene	pseudo	-	-	-	-	20201124	-
9606	730130	TMEM229A	-	-	HGNC:HGNC:37279|Ensembl:ENSG00000234224	7	7q31.32	transmembrane protein 229A	protein-coding	TMEM229A	transmembrane protein 229A	O	transmembrane protein 229A	20201124	-
9606	730138	PFN1P1	-	-	HGNC:HGNC:42989	1	1q24.3	profilin 1 pseudogene 1	pseudo	PFN1P1	profilin 1 pseudogene 1	O	-	20201124	-
9606	730144	EIF1P3	-	-	HGNC:HGNC:49616	1	1q25.3	eukaryotic translation initiation factor 1 pseudogene 3	pseudo	EIF1P3	eukaryotic translation initiation factor 1 pseudogene 3	O	-	20201124	-
9606	730152	GSTA7P	-	GSTAP2|GSTAP6	HGNC:HGNC:4631	6	6p12.2	glutathione S-transferase alpha 7, pseudogene	pseudo	GSTA7P	glutathione S-transferase alpha 7, pseudogene	O	glutathione S-transferase alpha pseudogene 2|glutathione-S-transferase A pseudogene 2	20201124	-
9606	730153	NPIPB10P	-	NPIP	HGNC:HGNC:37455	16	16p11.2	nuclear pore complex interacting protein family, member B10, pseudogene	pseudo	NPIPB10P	nuclear pore complex interacting protein family, member B10, pseudogene	O	nuclear pore complex interacting protein family member A1 pseudogene|nuclear pore complex interacting protein pseudogene	20201124	-
9606	730159	TEX50	-	-	HGNC:HGNC:52382|Ensembl:ENSG00000232113	1	1q25.1	testis expressed 50	protein-coding	TEX50	testis expressed 50	O	testis-expressed protein 50	20201124	-
9606	730174	NAP1L4P3	-	-	HGNC:HGNC:39738|Ensembl:ENSG00000234145	13	13q14.2	nucleosome assembly protein 1 like 4 pseudogene 3	pseudo	NAP1L4P3	nucleosome assembly protein 1 like 4 pseudogene 3	O	-	20201124	-
9606	730177	RPS26P16	-	RPS26_3_133	HGNC:HGNC:35557	1	1q25.2	ribosomal protein S26 pseudogene 16	pseudo	RPS26P16	ribosomal protein S26 pseudogene 16	O	-	20201124	-
9606	730180	RBBP4P3	-	-	HGNC:HGNC:42370|Ensembl:ENSG00000276290	6	6q11.1	RBBP4 pseudogene 3	pseudo	RBBP4P3	RBBP4 pseudogene 3	O	RB binding protein 4 pseudogene 3|retinoblastoma binding protein 4 pseudogene 3	20201124	-
9606	730183	LOC730183	-	-	Ensembl:ENSG00000261840	16	16p11.2	uncharacterized LOC730183	ncRNA	-	-	-	-	20201208	-
9606	730187	RPS10P9	-	RPS10_3_235	HGNC:HGNC:36451|Ensembl:ENSG00000227791	2	2p14	ribosomal protein S10 pseudogene 9	pseudo	RPS10P9	ribosomal protein S10 pseudogene 9	O	-	20201124	-
9606	730190	ZNF101P2	-	-	HGNC:HGNC:44942|Ensembl:ENSG00000234473	1	1q31.2	zinc finger protein 101 pseudogene 2	pseudo	ZNF101P2	zinc finger protein 101 pseudogene 2	O	-	20201124	-
9606	730196	VN1R64P	-	-	HGNC:HGNC:37384|Ensembl:ENSG00000213547	16	16p11.2	vomeronasal 1 receptor 64 pseudogene	pseudo	VN1R64P	vomeronasal 1 receptor 64 pseudogene	O	-	20201124	-
9606	730198	MEIS1-AS3	-	-	HGNC:HGNC:40369	2	2p14	MEIS1 antisense RNA 3	ncRNA	MEIS1-AS3	MEIS1 antisense RNA 3	O	MEIS1 antisense RNA 3 (non-protein coding)	20201124	-
9606	730202	PAPOLA-DT	-	-	HGNC:HGNC:55380	14	14q32.2	PAPOLA divergent transcript	ncRNA	PAPOLA-DT	PAPOLA divergent transcript	O	-	20201124	-
9606	730211	HSP90AA5P	-	HSP90Ae	HGNC:HGNC:32535	3	3q27.1	heat shock protein 90 alpha family class A member 5, pseudogene	pseudo	HSP90AA5P	heat shock protein 90 alpha family class A member 5, pseudogene	O	heat shock protein 90Ae|heat shock protein 90kDa alpha (cytosolic), class A member 1 pseudogene|heat shock protein 90kDa alpha (cytosolic), class A member 5, pseudogene|heat shock protein 90kDa alpha family class A member 5, pseudogene|heat shock protein HSP 90-alpha (HSP 86)	20201124	-
9606	730213	RPL5P5	-	RPL5_1_139	HGNC:HGNC:35564|Ensembl:ENSG00000213051	1	1q25.3	ribosomal protein L5 pseudogene 5	pseudo	RPL5P5	ribosomal protein L5 pseudogene 5	O	-	20201124	-
9606	730222	TUBA5P	-	TUBAP5	HGNC:HGNC:54799	1	1q32.1	tubulin alpha 5, pseudogene	pseudo	TUBA5P	tubulin alpha 5, pseudogene	O	RP11-480I12.5|tubulin alpha 3d pseudogene|tubulin alpha pseudogene 5	20201124	-
9606	730227	LINC01136	-	-	HGNC:HGNC:49452|Ensembl:ENSG00000233791	1	1q32.1	long intergenic non-protein coding RNA 1136	ncRNA	LINC01136	long intergenic non-protein coding RNA 1136	O	-	20201124	-
9606	730232	EEF1A1P32	-	-	HGNC:HGNC:37909	1	1q31.3	eukaryotic translation elongation factor 1 alpha 1 pseudogene 32	pseudo	EEF1A1P32	eukaryotic translation elongation factor 1 alpha 1 pseudogene 32	O	-	20201124	-
9606	730234	LOC730234	-	-	-	7	7p12.3	uncharacterized LOC730234	ncRNA	-	-	-	-	20201124	-
9606	730239	ZDHHC20P4	-	-	HGNC:HGNC:39776	13	13q21.33	zinc finger DHHC-type containing 20 pseudogene 4	pseudo	ZDHHC20P4	zinc finger DHHC-type containing 20 pseudogene 4	O	-	20201124	-
9606	730246	HNRNPA1P59	-	-	HGNC:HGNC:48789	1	1q32.1	heterogeneous nuclear ribonucleoprotein A1 pseudogene 59	pseudo	HNRNPA1P59	heterogeneous nuclear ribonucleoprotein A1 pseudogene 59	O	-	20201124	-
9606	730249	ACOD1	-	CAD|IRG1	MIM:615275|HGNC:HGNC:33904|Ensembl:ENSG00000102794	13	13q22.3	aconitate decarboxylase 1	protein-coding	ACOD1	aconitate decarboxylase 1	O	cis-aconitate decarboxylase|cis-aconitic acid decarboxylase|immune-responsive gene 1 protein homolog|immunoresponsive 1 homolog	20201206	-
9606	730255	RPL17P8	-	RPL17_4_153	HGNC:HGNC:35651|Ensembl:ENSG00000213041	1	1q32.1	ribosomal protein L17 pseudogene 8	pseudo	RPL17P8	ribosomal protein L17 pseudogene 8	O	-	20201124	-
9606	730257	LOC730257	-	-	-	1	1q21.2	uncharacterized LOC730257	pseudo	-	-	-	-	20201124	-
9606	730262	PPIAL4E	-	COAS2|PPIAL4F	MIM:608608|HGNC:HGNC:33997|Ensembl:ENSG00000271567	1	1q21.1	peptidylprolyl isomerase A like 4E	protein-coding	PPIAL4E	peptidylprolyl isomerase A like 4E	O	peptidyl-prolyl cis-trans isomerase A-like 4E|PPIase A-like 4E|PPIase A-like 4F|Peptidyl-prolyl cis-trans isomerase A-like 4F|peptidylprolyl isomerase A (cyclophilin A)-like 4E	20201124	-
9606	730268	ANAPC1P4	-	-	HGNC:HGNC:54710|Ensembl:ENSG00000234231	2	2p11.2	ANAPC1 pseudogene 4	pseudo	ANAPC1P4	ANAPC1 pseudogene 4	O	anaphase promoting complex subunit 1 pseudogene|anaphase-promoting complex subunit 1-like	20201124	-
9606	730291	ZNF735	-	ZNF735P	HGNC:HGNC:32466|Ensembl:ENSG00000223614	7	7q11.21	zinc finger protein 735	protein-coding	ZNF735	zinc finger protein 735	O	putative zinc finger protein 735|zinc finger protein 735 pseudogene	20201213	-
9606	730338	LOC730338	-	-	Ensembl:ENSG00000233539	7	7p12.3	uncharacterized LOC730338	ncRNA	-	-	-	-	20201124	-
9606	730394	GTF2H2C_2	-	GTF2H2D	HGNC:HGNC:35418	5	5q13.2	GTF2H2 family member C, copy 2	protein-coding	GTF2H2C_2	GTF2H2 family member C, copy 2	O	general transcription factor IIH subunit 2-like protein|general transcription factor IIH polypeptide 2-like protein|general transcription factor IIH, polypeptide 2D	20201213	-
9606	730647	HINT1P1	-	HINTP1	HGNC:HGNC:18467	7	7q34	histidine triad nucleotide binding protein 1 pseudogene 1	pseudo	HINT1P1	histidine triad nucleotide binding protein 1 pseudogene 1	O	-	20201124	-
9606	730668	LOC730668	-	-	Ensembl:ENSG00000280424	22	22q13.31	dynein heavy chain -like pseudogene	pseudo	-	-	-	-	20201124	-
9606	730747	RPL14P3	-	RPL14_2_522	HGNC:HGNC:36638|Ensembl:ENSG00000241923	4	4q31.1	ribosomal protein L14 pseudogene 3	pseudo	RPL14P3	ribosomal protein L14 pseudogene 3	O	-	20201124	-
9606	730755	KRTAP2-3	-	KAP2.3|KAP2.4|KRTAP2-4|KRTAP2.3|KRTAP2.4	HGNC:HGNC:18906|Ensembl:ENSG00000212724	17	17q21.2	keratin associated protein 2-3	protein-coding	KRTAP2-3	keratin associated protein 2-3	O	keratin-associated protein 2-3|Keratin-associated protein 2-4|Keratin-associated protein 2.4|high sulfur keratin-associated protein 2.4|keratin-associated protein 2.3	20201124	-
9606	730792	SFR1P2	-	-	HGNC:HGNC:51532	X	Xq21.2	SFR1 pseudogene 2	pseudo	SFR1P2	SFR1 pseudogene 2	O	MEI5 meiotic recombination protein homolog pseudogene|SWI5-dependent recombination repair 1 pseudogene	20201124	-
9606	730811	MYT1L-AS1	-	-	HGNC:HGNC:49274|Ensembl:ENSG00000225619	2	2p25.3	MYT1L antisense RNA 1	ncRNA	MYT1L-AS1	MYT1L antisense RNA 1	O	-	20201124	-
9606	730861	RPS3AP29	-	RPS3A_10_823	HGNC:HGNC:35531|Ensembl:ENSG00000237818	7	7q21.3	RPS3A pseudogene 29	pseudo	RPS3AP29	RPS3A pseudogene 29	O	ribosomal protein S3a pseudogene 29	20201124	-
9606	730888	DEPDC1P1	-	-	HGNC:HGNC:31125	15	15q13.3	DEP domain containing 1 pseudogene 1	pseudo	DEPDC1P1	DEP domain containing 1 pseudogene 1	O	-	20201124	-
9606	730971	LINC02447	-	-	HGNC:HGNC:53379	4	4p16.1	long intergenic non-protein coding RNA 2447	ncRNA	LINC02447	long intergenic non-protein coding RNA 2447	O	-	20201124	-
9606	730974	PRELID3BP7	-	-	HGNC:HGNC:49069	5	5p12	PRELI domain containing 3B pseudogene 7	pseudo	PRELID3BP7	PRELI domain containing 3B pseudogene 7	O	slowmo homolog 2 pseudogene	20201124	-
9606	730978	CICP5	-	-	HGNC:HGNC:37754	1	1q42.11	capicua transcriptional repressor pseudogene 5	pseudo	CICP5	capicua transcriptional repressor pseudogene 5	O	capicua homolog pseudogene 5	20201124	-
9606	730993	RPS3AP39	-	RPS3A_18_1114	HGNC:HGNC:35490|Ensembl:ENSG00000237226	11	11p15.4	RPS3A pseudogene 39	pseudo	RPS3AP39	RPS3A pseudogene 39	O	ribosomal protein S3a pseudogene 39	20201124	-
9606	731075	LOC731075	-	-	-	7	7q36.1	uncharacterized LOC731075	ncRNA	-	-	-	-	20201124	-
9606	731157	LOC731157	-	-	Ensembl:ENSG00000255647	5	5q14.3	uncharacterized LOC731157	ncRNA	-	-	-	-	20201124	-
9606	731220	RFX8	-	-	HGNC:HGNC:37253|Ensembl:ENSG00000196460	2	2q11.2	regulatory factor X8	protein-coding	RFX8	regulatory factor X8	O	DNA-binding protein RFX8|RFX family member 8, lacking RFX DNA binding domain|regulatory factor X, 8	20201213	-
9606	731223	LINC01220	-	-	HGNC:HGNC:49664	14	14q24.3	long intergenic non-protein coding RNA 1220	ncRNA	LINC01220	long intergenic non-protein coding RNA 1220	O	-	20201124	-
9606	731275	LINC01347	-	-	HGNC:HGNC:50566|Ensembl:ENSG00000214837	1	1q43	long intergenic non-protein coding RNA 1347	ncRNA	LINC01347	long intergenic non-protein coding RNA 1347	O	-	20201124	-
9606	731308	DYNLL1P2	-	DNCL1P2	HGNC:HGNC:20724	14	14q31.1	dynein light chain LC8-type 1 pseudogene 2	pseudo	DYNLL1P2	dynein light chain LC8-type 1 pseudogene 2	O	dynein, cytoplasmic, light polypeptide 1 pseudogene 2	20201124	-
9606	731424	MIR3945HG	-	-	HGNC:HGNC:52002	4	4q35.1	MIR3945 host gene	ncRNA	MIR3945HG	MIR3945 host gene	O	-	20201124	-
9606	731605	BCLAF1P2	-	-	HGNC:HGNC:51807|Ensembl:ENSG00000279800	16	16p11.2	BCL2 associated transcription factor 1 pseudogene 2	pseudo	BCLAF1P2	BCL2 associated transcription factor 1 pseudogene 2	O	bcl-2-associated transcription factor 1 pseudogene	20201124	-
9606	731631	LOC731631	-	-	-	7	7p11.2	putative uncharacterized protein FLJ44672	pseudo	-	-	-	-	20201124	-
9606	731642	RPL18AP9	-	-	Ensembl:ENSG00000223916	3	3p22.1	ribosomal protein L18a pseudogene	pseudo	-	-	-	-	20201124	-
9606	731656	LINC01348	-	-	HGNC:HGNC:50567	1	1q42.3	long intergenic non-protein coding RNA 1348	ncRNA	LINC01348	long intergenic non-protein coding RNA 1348	O	-	20201124	-
9606	731688	RPL21P120	-	RPL21_57_1527	HGNC:HGNC:35743|Ensembl:ENSG00000244582	17	17p11.2	ribosomal protein L21 pseudogene 120	pseudo	RPL21P120	ribosomal protein L21 pseudogene 120	O	-	20201124	-
9606	731716	PRKRAP1	-	-	HGNC:HGNC:33447	6	6p21.3 alternate reference locus	protein activator of interferon induced protein kinase EIF2AK2 pseudogene 1	pseudo	PRKRAP1	protein activator of interferon induced protein kinase EIF2AK2 pseudogene 1	O	protein kinase, interferon-inducible double stranded RNA dependent activator pseudogene 1	20201124	-
9606	731741	RPL32P12	-	RPL32_4_459	HGNC:HGNC:36600	4	4p15.33	ribosomal protein L32 pseudogene 12	pseudo	RPL32P12	ribosomal protein L32 pseudogene 12	O	-	20201124	-
9606	731755	LOC731755	-	-	Ensembl:ENSG00000242479	3	3q23	eukaryotic translation initiation factor 2 alpha kinase 1 pseudogene	pseudo	-	-	-	-	20201124	-
9606	731779	LINC01300	-	-	HGNC:HGNC:50460|Ensembl:ENSG00000253595	8	8q24.3	long intergenic non-protein coding RNA 1300	ncRNA	LINC01300	long intergenic non-protein coding RNA 1300	O	CTD-3064M3.1	20201124	-
9606	731789	FAM238B	-	LINC00202-2	HGNC:HGNC:44917	10	10p12.1	family with sequence similarity 238 member B	ncRNA	FAM238B	family with sequence similarity 238 member B	O	family with sequence similarity 236 member B (non-protein coding)|family with sequence similarity 238 member B (non-protein coding)|long intergenic non-protein coding RNA 202-2	20201124	-
9606	732199	RPL29P21	-	RPL29_9_1124	HGNC:HGNC:36322	11	11p15.1	ribosomal protein L29 pseudogene 21	pseudo	RPL29P21	ribosomal protein L29 pseudogene 21	O	-	20201124	-
9606	732229	LOC732229	-	-	Ensembl:ENSG00000269374	19	19q13.2	AN1-type zinc finger protein 5 pseudogene	pseudo	-	-	-	-	20201124	-
9606	732253	TDRG1	-	LINC00532|lincRNA-NR_024015	MIM:615676|HGNC:HGNC:43642|Ensembl:ENSG00000204091	6	6p21.2	testis development related 1	ncRNA	TDRG1	testis development related 1	O	long intergenic non-protein coding RNA 532|testis development related 1 (non-protein coding)|testis development related protein 1	20201218	-
9606	732265	COMMD4P2	-	-	HGNC:HGNC:51910	15	15q24.1	COMM domain containing 4 pseudogene 2	pseudo	COMMD4P2	COMM domain containing 4 pseudogene 2	O	-	20201124	-
9606	732275	LINC00917	-	-	HGNC:HGNC:48607|Ensembl:ENSG00000168367	16	16q24.1	long intergenic non-protein coding RNA 917	ncRNA	LINC00917	long intergenic non-protein coding RNA 917	O	-	20201124	-
9606	732448	MIX23P3	-	CCDC58P3	HGNC:HGNC:45026	18	18p11.21	MIX23 pseudogene 3	pseudo	MIX23P3	MIX23 pseudogene 3	O	coiled-coil domain containing 58 pseudogene 3	20201124	-
9606	732538	FBXO36P1	-	-	HGNC:HGNC:50363	17	17q24.2	F-box protein 36 pseudogene 1	pseudo	FBXO36P1	F-box protein 36 pseudogene 1	O	F-box only protein 36 pseudogene	20201124	-
9606	735301	SNHG9	-	NCRNA00062	HGNC:HGNC:33102|Ensembl:ENSG00000255198	16	16p13.3	small nucleolar RNA host gene 9	ncRNA	SNHG9	small nucleolar RNA host gene 9	O	small nucleolar RNA host gene (non-protein coding) 9|small nucleolar RNA host gene 9 (non-protein coding)	20201129	-
9606	751071	CSKMT	-	CS-KMT|METTL12|U99HG	MIM:617897|HGNC:HGNC:33113|Ensembl:ENSG00000214756	11	11q12.3	citrate synthase lysine methyltransferase	protein-coding	CSKMT	citrate synthase lysine methyltransferase	O	citrate synthase-lysine N-methyltransferase CSKMT, mitochondrial|methyltransferase like 12|methyltransferase-like protein 12, mitochondrial	20201124	-
9606	751580	LINC00106	-	CXYorf8|NCRNA00106	HGNC:HGNC:31843|Ensembl:ENSG00000236871	X|Y	X;Y	long intergenic non-protein coding RNA 106	ncRNA	LINC00106	long intergenic non-protein coding RNA 106	O	-	20201124	-
9606	751599	TPM3P7	-	-	HGNC:HGNC:39170	2	2p23.3	tropomyosin 3 pseudogene 7	pseudo	TPM3P7	tropomyosin 3 pseudogene 7	O	-	20201124	-
9606	751602	LOC751602	-	-	-	10	10q25.1	tropomyosin 3 pseudogene	pseudo	-	-	-	-	20201124	-
9606	751603	LOC751603	-	-	-	15	15q14	tropomyosin 3 pseudogene	pseudo	-	-	-	-	20201124	-
9606	751837	LOC751837	-	-	Ensembl:ENSG00000227709	3	3q25.31	small nuclear ribonucleoprotein U5 subunit 40 pseudogene	pseudo	-	-	-	WD repeat domain 57 (U5 snRNP specific) pseudogene|small nuclear ribonucleoprotein 40kDa (U5) pseudogene	20201124	-
9606	752014	CEMP1	-	CP-23|CP23	MIM:611113|HGNC:HGNC:32553|Ensembl:ENSG00000205923	16	16p13.3	cementum protein 1	protein-coding	CEMP1	cementum protein 1	O	cementoblastoma-derived protein 1|cementum protein 23	20201128	-
9606	767557	SYS1-DBNDD2	-	C20orf169-DBNDD2	HGNC:HGNC:33535|Ensembl:ENSG00000254806	20	20q13.12	SYS1-DBNDD2 readthrough (NMD candidate)	ncRNA	SYS1-DBNDD2	SYS1-DBNDD2 readthrough (NMD candidate)	O	SYS1-DBNDD2 readthrough (non-protein coding)	20201124	-
9606	767558	LUZP6	-	MPD6|MTPNUT	MIM:611050|HGNC:HGNC:33955	7	7q33	leucine zipper protein 6	protein-coding	LUZP6	leucine zipper protein 6	O	leucine zipper protein 6|myeloproliferative disease-associated 6 kDa antigen|myeloproliferative disease-associated SEREX antigen|myeloproliferative disease-associated antigen, 6-kD|myotrophin 3'UTR transcript	20201124	-
9606	767561	SNORD113-1	-	14q(I-1)	MIM:613650|HGNC:HGNC:32980|Ensembl:ENSG00000202191	14	14q32.31	small nucleolar RNA, C/D box 113-1	snoRNA	SNORD113-1	small nucleolar RNA, C/D box 113-1	O	-	20201124	-
9606	767562	SNORD113-2	-	14q(I-2)	HGNC:HGNC:32981|Ensembl:ENSG00000212384	14	14q32.31	small nucleolar RNA, C/D box 113-2	snoRNA	SNORD113-2	small nucleolar RNA, C/D box 113-2	O	-	20201124	-
9606	767563	SNORD113-3	-	14q(I-3)	HGNC:HGNC:32982|Ensembl:ENSG00000201700	14	14q32.31	small nucleolar RNA, C/D box 113-3	snoRNA	SNORD113-3	small nucleolar RNA, C/D box 113-3	O	-	20201124	-
9606	767564	SNORD113-4	-	14q(I-4)	HGNC:HGNC:32983|Ensembl:ENSG00000201672	14	14q32.31	small nucleolar RNA, C/D box 113-4	snoRNA	SNORD113-4	small nucleolar RNA, C/D box 113-4	O	-	20201124	-
9606	767565	SNORD113-5	-	14q(I-5)	HGNC:HGNC:32984|Ensembl:ENSG00000272474	14	14q32.31	small nucleolar RNA, C/D box 113-5	snoRNA	SNORD113-5	small nucleolar RNA, C/D box 113-5	O	-	20201124	-
9606	767566	SNORD113-6	-	14q(I-6)	HGNC:HGNC:32985|Ensembl:ENSG00000200215	14	14q32.31	small nucleolar RNA, C/D box 113-6	snoRNA	SNORD113-6	small nucleolar RNA, C/D box 113-6	O	-	20201124	-
9606	767567	SNORD113-7	-	14q(I-7)	HGNC:HGNC:32986|Ensembl:ENSG00000200632	14	14q32.31	small nucleolar RNA, C/D box 113-7	snoRNA	SNORD113-7	small nucleolar RNA, C/D box 113-7	O	-	20201124	-
9606	767568	SNORD113-8	-	14q(I-8)	HGNC:HGNC:32987|Ensembl:ENSG00000200367	14	14q32.31	small nucleolar RNA, C/D box 113-8	snoRNA	SNORD113-8	small nucleolar RNA, C/D box 113-8	O	-	20201124	-
9606	767569	SNORD113-9	-	14q(I-9)	HGNC:HGNC:32988|Ensembl:ENSG00000201950	14	14q32.31	small nucleolar RNA, C/D box 113-9	snoRNA	SNORD113-9	small nucleolar RNA, C/D box 113-9	O	-	20201124	-
9606	767577	SNORD114-1	-	14q(II-1)	MIM:613651|HGNC:HGNC:32989|Ensembl:ENSG00000199575	14	14q32.31	small nucleolar RNA, C/D box 114-1	snoRNA	SNORD114-1	small nucleolar RNA, C/D box 114-1	O	-	20201124	-
9606	767578	SNORD114-2	-	14q(II-2)	HGNC:HGNC:32990|Ensembl:ENSG00000200823	14	14q32.31	small nucleolar RNA, C/D box 114-2	snoRNA	SNORD114-2	small nucleolar RNA, C/D box 114-2	O	-	20201124	-
9606	767579	SNORD114-3	-	14q(II-3)	HGNC:HGNC:32991|Ensembl:ENSG00000201839	14	14q32.31	small nucleolar RNA, C/D box 114-3	snoRNA	SNORD114-3	small nucleolar RNA, C/D box 114-3	O	-	20201124	-
9606	767580	SNORD114-4	-	14q(II-4)	HGNC:HGNC:32992	14	14q32.31	small nucleolar RNA, C/D box 114-4	snoRNA	SNORD114-4	small nucleolar RNA, C/D box 114-4	O	-	20201124	-
9606	767581	SNORD114-5	-	14q(II-5)	HGNC:HGNC:32993|Ensembl:ENSG00000199798	14	14q32.31	small nucleolar RNA, C/D box 114-5	snoRNA	SNORD114-5	small nucleolar RNA, C/D box 114-5	O	-	20201124	-
9606	767582	SNORD114-6	-	14q(II-6)	HGNC:HGNC:32994|Ensembl:ENSG00000201263	14	14q32.31	small nucleolar RNA, C/D box 114-6	snoRNA	SNORD114-6	small nucleolar RNA, C/D box 114-6	O	-	20201124	-
9606	767583	SNORD114-7	-	14q(II-7)	HGNC:HGNC:32995|Ensembl:ENSG00000199390	14	14q32.31	small nucleolar RNA, C/D box 114-7	snoRNA	SNORD114-7	small nucleolar RNA, C/D box 114-7	O	-	20201124	-
9606	767584	SNORD114-8	-	14q(II-8)	HGNC:HGNC:32996	14	14q32.31	small nucleolar RNA, C/D box 114-8	snoRNA	SNORD114-8	small nucleolar RNA, C/D box 114-8	O	-	20201124	-
9606	767585	SNORD114-9	-	14q(II-9)	HGNC:HGNC:32997|Ensembl:ENSG00000201240	14	14q32.31	small nucleolar RNA, C/D box 114-9	snoRNA	SNORD114-9	small nucleolar RNA, C/D box 114-9	O	-	20201124	-
9606	767588	SNORD114-10	-	14q(II-10)	HGNC:HGNC:32998|Ensembl:ENSG00000200279	14	14q32.31	small nucleolar RNA, C/D box 114-10	snoRNA	SNORD114-10	small nucleolar RNA, C/D box 114-10	O	-	20201124	-
9606	767589	SNORD114-11	-	14q(II-11)	HGNC:HGNC:32999|Ensembl:ENSG00000200608	14	14q32.31	small nucleolar RNA, C/D box 114-11	snoRNA	SNORD114-11	small nucleolar RNA, C/D box 114-11	O	-	20201124	-
9606	767590	SNORD114-12	-	14q(II-12)	HGNC:HGNC:33000|Ensembl:ENSG00000202270	14	14q32.31	small nucleolar RNA, C/D box 114-12	snoRNA	SNORD114-12	small nucleolar RNA, C/D box 114-12	O	-	20201124	-
9606	767591	SNORD114-13	-	14q(II-13)	HGNC:HGNC:33001|Ensembl:ENSG00000201247	14	14q32.31	small nucleolar RNA, C/D box 114-13	snoRNA	SNORD114-13	small nucleolar RNA, C/D box 114-13	O	-	20201124	-
9606	767592	SNORD114-14	-	14q(II-14)	HGNC:HGNC:33002|Ensembl:ENSG00000199593	14	14q32.31	small nucleolar RNA, C/D box 114-14	snoRNA	SNORD114-14	small nucleolar RNA, C/D box 114-14	O	-	20201124	-
9606	767593	SNORD114-15	-	14q(II-15)	HGNC:HGNC:33003|Ensembl:ENSG00000201557	14	14q32.31	small nucleolar RNA, C/D box 114-15	snoRNA	SNORD114-15	small nucleolar RNA, C/D box 114-15	O	-	20201124	-
9606	767594	SNORD114-16	-	14q(II-16)	HGNC:HGNC:33004|Ensembl:ENSG00000199914	14	14q32.31	small nucleolar RNA, C/D box 114-16	snoRNA	SNORD114-16	small nucleolar RNA, C/D box 114-16	O	-	20201124	-
9606	767595	SNORD114-17	-	14q(II-17)	HGNC:HGNC:33005|Ensembl:ENSG00000201569	14	14q32.31	small nucleolar RNA, C/D box 114-17	snoRNA	SNORD114-17	small nucleolar RNA, C/D box 114-17	O	-	20201124	-
9606	767596	SNORD114-18	-	14q(II-18)	HGNC:HGNC:33006|Ensembl:ENSG00000202142	14	14q32.31	small nucleolar RNA, C/D box 114-18	snoRNA	SNORD114-18	small nucleolar RNA, C/D box 114-18	O	-	20201124	-
9606	767597	SNORD114-19	-	14q(II-19)	HGNC:HGNC:33007|Ensembl:ENSG00000199942	14	14q32.31	small nucleolar RNA, C/D box 114-19	snoRNA	SNORD114-19	small nucleolar RNA, C/D box 114-19	O	-	20201124	-
9606	767598	SNORD114-20	-	14q(II-20)	HGNC:HGNC:33008|Ensembl:ENSG00000202048	14	14q32.31	small nucleolar RNA, C/D box 114-20	snoRNA	SNORD114-20	small nucleolar RNA, C/D box 114-20	O	-	20201124	-
9606	767599	SNORD114-21	-	14q(II-21)	HGNC:HGNC:33009|Ensembl:ENSG00000272344	14	14q32.31	small nucleolar RNA, C/D box 114-21	snoRNA	SNORD114-21	small nucleolar RNA, C/D box 114-21	O	-	20201124	-
9606	767600	SNORD114-22	-	14q(II-22)	HGNC:HGNC:33010|Ensembl:ENSG00000202293	14	14q32.31	small nucleolar RNA, C/D box 114-22	snoRNA	SNORD114-22	small nucleolar RNA, C/D box 114-22	O	-	20201124	-
9606	767603	SNORD114-23	-	14q(II-23)	HGNC:HGNC:33011|Ensembl:ENSG00000200406	14	14q32.31	small nucleolar RNA, C/D box 114-23	snoRNA	SNORD114-23	small nucleolar RNA, C/D box 114-23	O	-	20201124	-
9606	767604	SNORD114-24	-	14q(II-24)	HGNC:HGNC:33012|Ensembl:ENSG00000201899	14	14q32.31	small nucleolar RNA, C/D box 114-24	snoRNA	SNORD114-24	small nucleolar RNA, C/D box 114-24	O	-	20201124	-
9606	767605	SNORD114-25	-	14q(II-25)	HGNC:HGNC:33013|Ensembl:ENSG00000200612	14	14q32.31	small nucleolar RNA, C/D box 114-25	snoRNA	SNORD114-25	small nucleolar RNA, C/D box 114-25	O	-	20201124	-
9606	767606	SNORD114-26	-	14q(II-26)	HGNC:HGNC:33014|Ensembl:ENSG00000200413	14	14q32.31	small nucleolar RNA, C/D box 114-26	snoRNA	SNORD114-26	small nucleolar RNA, C/D box 114-26	O	-	20201124	-
9606	767608	SNORD114-27	-	14q(II-27)	HGNC:HGNC:33015|Ensembl:ENSG00000200636	14	14q32.31	small nucleolar RNA, C/D box 114-27	snoRNA	SNORD114-27	small nucleolar RNA, C/D box 114-27	O	-	20201124	-
9606	767609	SNORD114-28	-	14q(II-28)	HGNC:HGNC:33016|Ensembl:ENSG00000200480	14	14q32.31	small nucleolar RNA, C/D box 114-28	snoRNA	SNORD114-28	small nucleolar RNA, C/D box 114-28	O	-	20201124	-
9606	767610	SNORD114-29	-	14q(II-29)	HGNC:HGNC:33017|Ensembl:ENSG00000201689	14	14q32.31	small nucleolar RNA, C/D box 114-29	snoRNA	SNORD114-29	small nucleolar RNA, C/D box 114-29	O	-	20201124	-
9606	767611	SNORD114-30	-	14q(II-30)	HGNC:HGNC:33018|Ensembl:ENSG00000201318	14	14q32.31	small nucleolar RNA, C/D box 114-30	snoRNA	SNORD114-30	small nucleolar RNA, C/D box 114-30	O	-	20201124	-
9606	767612	SNORD114-31	-	14q(II-31)	HGNC:HGNC:33019|Ensembl:ENSG00000200089	14	14q32.31	small nucleolar RNA, C/D box 114-31	snoRNA	SNORD114-31	small nucleolar RNA, C/D box 114-31	O	-	20201124	-
9606	767811	H2BW4P	-	H2BFXP	HGNC:HGNC:25757	X	Xq22.2	H2B.W histone 4, pseudogene	pseudo	H2BW4P	H2B.W histone 4, pseudogene	O	H2B histone family member X, pseudogene	20201124	-
9606	767846	PFN1P2	-	C1orf152|COAS3	MIM:608609|HGNC:HGNC:24298|Ensembl:ENSG00000270392	1	1p11.2	profilin 1 pseudogene 2	pseudo	PFN1P2	profilin 1 pseudogene 2	O	chromosome 1 amplified sequence 3	20201124	-
9606	767850	PFN1P9	-	-	HGNC:HGNC:42991	1	1p12	profilin 1 pseudogene 9	pseudo	PFN1P9	profilin 1 pseudogene 9	O	-	20201124	-
9606	767851	PFN1P4	-	PFN1P5	HGNC:HGNC:42992	1	1q21.2	profilin 1 pseudogene 4	pseudo	PFN1P4	profilin 1 pseudogene 4	O	profilin 1 pseudogene 5	20201124	-
9606	767853	PFN1P10	-	-	HGNC:HGNC:42985	1	1p36.12	profilin 1 pseudogene 10	pseudo	PFN1P10	profilin 1 pseudogene 10	O	-	20201124	-
9606	768086	TREHP1	-	-	HGNC:HGNC:51907	11	11q23.3	trehalase pseudogene 1	pseudo	TREHP1	trehalase pseudogene 1	O	trehalase (brush-border membrane glycoprotein) pseudogene	20201124	-
9606	768096	HAR1A	-	HAR1F|LINC00064|NCRNA00064	MIM:610556|HGNC:HGNC:33117	20	20q13.33	highly accelerated region 1A	ncRNA	HAR1A	highly accelerated region 1A	O	highly accelerated region 1A (non-protein coding)|highly accelerated region 1A (non-protein-coding RNA)|human accelerated region 1, forward|long intergenic non-protein coding RNA 64	20201124	-
9606	768097	HAR1B	-	HAR1R|LINC00065|NCRNA00065	MIM:610557|HGNC:HGNC:33118|Ensembl:ENSG00000231133	20	20q13.33	highly accelerated region 1B	ncRNA	HAR1B	highly accelerated region 1B	O	highly accelerated region 1B (non-protein coding)|highly accelerated region 1B (non-protein-coding RNA)|human accelerated region 1, reverse|long intergenic non-protein coding RNA 65	20201124	-
9606	768206	PRCD	-	RP36	MIM:610598|HGNC:HGNC:32528|Ensembl:ENSG00000214140	17	17q25.1	photoreceptor disc component	protein-coding	PRCD	photoreceptor disc component	O	photoreceptor disk component PRCD|progressive rod-cone degeneration protein	20201213	-
9606	768211	RELL1	-	-	MIM:611212|HGNC:HGNC:27379|Ensembl:ENSG00000181826	4	4p14	RELT like 1	protein-coding	RELL1	RELT like 1	O	RELT-like protein 1|receptor expressed in lymphoid tissues like 1|tmp_locus_29	20201124	-
9606	768212	MIR758	-	MIRN758|hsa-mir-758|mir-758	HGNC:HGNC:33133|Ensembl:ENSG00000211582|miRBase:MI0003757	14	14q32.31	microRNA 758	ncRNA	MIR758	microRNA 758	O	-	20201124	-
9606	768213	MIR671	-	MIRN671|hsa-mir-671|mir-671	MIM:615245|HGNC:HGNC:33134|Ensembl:ENSG00000284191|miRBase:MI0003760	7	7q36.1	microRNA 671	ncRNA	MIR671	microRNA 671	O	-	20201124	-
9606	768214	MIR668	-	MIRN668|hsa-mir-668	HGNC:HGNC:33135|Ensembl:ENSG00000276352|miRBase:MI0003761	14	14q32.31	microRNA 668	ncRNA	MIR668	microRNA 668	O	-	20201124	-
9606	768215	MIR767	-	MIRN767|hsa-mir-767|mir-767	HGNC:HGNC:33136|Ensembl:ENSG00000211583|miRBase:MI0003763	X	Xq28	microRNA 767	ncRNA	MIR767	microRNA 767	O	-	20201124	-
9606	768216	MIR454	-	MIRN454|hsa-mir-454|mir-454	HGNC:HGNC:33137|Ensembl:ENSG00000211514|miRBase:MI0003820	17	17q22	microRNA 454	ncRNA	MIR454	microRNA 454	O	-	20201213	-
9606	768217	MIR769	-	MIRN769|hsa-mir-769|mir-769	HGNC:HGNC:33138|Ensembl:ENSG00000211580|miRBase:MI0003834	19	19q13.32	microRNA 769	ncRNA	MIR769	microRNA 769	O	-	20201124	-
9606	768218	MIR766	-	MIRN766|hsa-mir-766|mir-766	HGNC:HGNC:33139|Ensembl:ENSG00000211578|miRBase:MI0003836	X	Xq24	microRNA 766	ncRNA	MIR766	microRNA 766	O	-	20201220	-
9606	768219	MIR802	-	MIRN802|hsa-mir-802	MIM:616090|HGNC:HGNC:33140|Ensembl:ENSG00000211590|miRBase:MI0003906	21	21q22.12	microRNA 802	ncRNA	MIR802	microRNA 802	O	-	20201124	-
9606	768220	MIR765	-	MIRN765|hsa-mir-765|mir-765	HGNC:HGNC:33141|Ensembl:ENSG00000211581|miRBase:MI0005116	1	1q23.1	microRNA 765	ncRNA	MIR765	microRNA 765	O	-	20201220	-
9606	768222	MIR770	-	MIRN770|hsa-mir-770	HGNC:HGNC:33143|Ensembl:ENSG00000211574|miRBase:MI0005118	14	14q32.2	microRNA 770	ncRNA	MIR770	microRNA 770	O	-	20201124	-
9606	768239	PSAPL1	-	-	HGNC:HGNC:33131|Ensembl:ENSG00000178597	4	4p16.1	prosaposin like 1	protein-coding	PSAPL1	prosaposin like 1	O	proactivator polypeptide-like 1|prosaposin-like protein 1	20201124	-
9606	768328	EIF4EBP1P2	-	-	HGNC:HGNC:44047	22	22q12	eukaryotic translation initiation factor 4E binding protein 1 pseudogene 2	pseudo	EIF4EBP1P2	eukaryotic translation initiation factor 4E binding protein 1 pseudogene 2	O	-	20201124	-
9606	777642	RP34	-	-	MIM:300605	X	Xq28	retinitis pigmentosa 34 (X-linked recessive)	unknown	-	-	-	-	20191002	-
9606	777643	GLC1M	-	-	MIM:610535	5	5q	glaucoma 1, open angle, M (juvenile-onset)	unknown	-	-	-	-	20191002	-
9606	777645	GLC1N	-	-	MIM:611274	15	15q22-q24	glaucoma 1, open angle, N (juvenile-onset)	unknown	-	-	-	-	20191002	-
9606	777650	LOC777650	-	-	-	7	7q36.3	UBX domain protein 2B pseudogene	pseudo	-	-	-	-	20201124	-
9606	777774	ACTR3BP4	-	-	HGNC:HGNC:38681	4	4q24	ACTR3B pseudogene 4	pseudo	ACTR3BP4	ACTR3B pseudogene 4	O	ARP3 actin-related protein 3 homolog B pseudogene 4	20201124	-
9606	777778	OPA6	-	ROA1	MIM:258500	8	8q21.13-q22.1	optic atrophy 6 (autosomal recessive)	unknown	-	-	-	recessive optic atrophy 1	20200906	-
9606	780529	LOC780529	-	-	Ensembl:ENSG00000271776	13	13q31.1	uncharacterized LOC780529	ncRNA	-	-	-	-	20201124	-
9606	780776	TVP23A	-	FAM18A|YDR084C	HGNC:HGNC:20398|Ensembl:ENSG00000166676	16	16p13.13	trans-golgi network vesicle protein 23 homolog A	protein-coding	TVP23A	trans-golgi network vesicle protein 23 homolog A	O	Golgi apparatus membrane protein TVP23 homolog A|family with sequence similarity 18, member A|protein FAM18A	20201124	-
9606	780778	USP10P2	-	-	HGNC:HGNC:33272	14	14q11.2	ubiquitin specific peptidase10 pseudogene 2	pseudo	USP10P2	ubiquitin specific peptidase10 pseudogene 2	O	ubiquitin specific peptidase 10 pseudogene	20201124	-
9606	780779	USP10P1	-	-	HGNC:HGNC:31752	14	14q11.2	ubiquitin specific peptidase 10 pseudogene 1	pseudo	USP10P1	ubiquitin specific peptidase 10 pseudogene 1	O	ubiquitin specific protease 10 pseudogene 1	20201124	-
9606	780780	LOC780780	-	-	-	22	22q11.1	ubiquitin specific peptidase 10 pseudogene	pseudo	-	-	-	-	20201124	-
9606	780810	PAICSP3	-	-	HGNC:HGNC:38096	6	6q13	phosphoribosylaminoimidazole carboxylase, phosphoribosylaminoimidazole succinocarboxamide synthetase pseudogene 3	pseudo	PAICSP3	phosphoribosylaminoimidazole carboxylase, phosphoribosylaminoimidazole succinocarboxamide synthetase pseudogene 3	O	-	20201124	-
9606	780811	PAICSP5	-	-	HGNC:HGNC:38098	7	7q35	phosphoribosylaminoimidazole carboxylase, phosphoribosylaminoimidazole succinocarboxamide synthetase pseudogene 5	pseudo	PAICSP5	phosphoribosylaminoimidazole carboxylase, phosphoribosylaminoimidazole succinocarboxamide synthetase pseudogene 5	O	-	20201124	-
9606	780812	PAICSP6	-	-	HGNC:HGNC:38099	7	7q35	phosphoribosylaminoimidazole carboxylase, phosphoribosylaminoimidazole succinocarboxamide synthetase pseudogene 6	pseudo	PAICSP6	phosphoribosylaminoimidazole carboxylase, phosphoribosylaminoimidazole succinocarboxamide synthetase pseudogene 6	O	-	20201124	-
9606	780813	PAICSP4	-	-	HGNC:HGNC:38097	8	8p23.2	phosphoribosylaminoimidazole carboxylase, phosphoribosylaminoimidazole succinocarboxamide synthetase pseudogene 4	pseudo	PAICSP4	phosphoribosylaminoimidazole carboxylase, phosphoribosylaminoimidazole succinocarboxamide synthetase pseudogene 4	O	-	20201213	-
9606	780814	PAICSP1	-	-	HGNC:HGNC:8588	9	9p13.2-p13.1	phosphoribosylaminoimidazole carboxylase, phosphoribosylaminoimidazole succinocarboxamide synthetase pseudogene 1	pseudo	PAICSP1	phosphoribosylaminoimidazole carboxylase, phosphoribosylaminoimidazole succinocarboxamide synthetase pseudogene 1	O	phosphoribosylaminoimidazole carboxylase, phosphoribosylaminoimidazole succinocarboxamide synthetase carboxylase pseudogene 1	20201124	-
9606	780815	PAICSP2	-	-	HGNC:HGNC:8589|Ensembl:ENSG00000228595	9	9q22.31	phosphoribosylaminoimidazole carboxylase, phosphoribosylaminoimidazole succinocarboxamide synthetase pseudogene 2	pseudo	PAICSP2	phosphoribosylaminoimidazole carboxylase, phosphoribosylaminoimidazole succinocarboxamide synthetase pseudogene 2	O	-	20201124	-
9606	780816	PAICSP7	-	-	HGNC:HGNC:38100|Ensembl:ENSG00000232293	X	Xq21.33	phosphoribosylaminoimidazole carboxylase, phosphoribosylaminoimidazole succinocarboxamide synthetase pseudogene 7	pseudo	PAICSP7	phosphoribosylaminoimidazole carboxylase, phosphoribosylaminoimidazole succinocarboxamide synthetase pseudogene 7	O	-	20201209	-
9606	780851	SNORD3A	-	RNU3|U3	MIM:180710|HGNC:HGNC:33189	17	17p11.2	small nucleolar RNA, C/D box 3A	snoRNA	SNORD3A	small nucleolar RNA, C/D box 3A	O	RNA, U3 small nucleolar|U3 small nucleolar RNA A|U3 snoRNA A	20201124	-
9606	780852	SNORD3B-2	-	U3-2B|U3b2	HGNC:HGNC:33190	17	17p11.2	small nucleolar RNA, C/D box 3B-2	snoRNA	SNORD3B-2	small nucleolar RNA, C/D box 3B-2	O	U3 small nucleolar RNA B-2|U3 snoRNA B-2	20201124	-
9606	780853	SNORD3C	-	RNU3-3|U3-3	HGNC:HGNC:33191	17	17p11.2	small nucleolar RNA, C/D box 3C	snoRNA	SNORD3C	small nucleolar RNA, C/D box 3C	O	U3 small nucleolar RNA C|U3 snoRNA C	20201124	-
9606	780854	SNORD3D	-	RNU3-4|U3-4	HGNC:HGNC:33192|Ensembl:ENSG00000281000	17	17p11.2	small nucleolar RNA, C/D box 3D	snoRNA	SNORD3D	small nucleolar RNA, C/D box 3D	O	U3 small nucleolar RNA D|U3 snoRNA D	20201124	-
9606	780895	DUPC1	-	-	MIM:126900	16	16q11.1-q22	Dupuytren contracture 1	unknown	-	-	-	-	20190816	-
9606	780896	ACTD	-	-	MIM:142700	13	13q22	Acetabular dysplasia	unknown	-	-	-	-	20190816	-
9606	780897	HPP1	-	FPH1|HPP|MUH	MIM:145250	19	19pter-p13.1	hyperpigmentation, progressive, 1	unknown	-	-	-	familial progressive hyperpigmentation 1	20191002	-
9606	780898	APMR1	-	-	MIM:203650	3	3q26.3-q27.3	Alopecia-mental retardation syndrome	unknown	-	-	-	-	20190816	-
9606	780899	DIH2	-	-	MIM:222400	8	8p23.1	Hernia, congenital diaphragmatic 2	unknown	-	-	-	-	20190816	-
9606	780900	FGS5	-	-	MIM:300581	X	Xq22.3	FG syndrome 5	unknown	-	-	-	-	20191002	-
9606	780901	NYS5	-	-	MIM:300589	X	Xp11.4	Nystagmus 5, infantile periodic alternating	unknown	-	-	-	-	20190816	-
9606	780903	HHT3	-	ORW3	MIM:601101	5	5q31.3-q32	Osler-Rendu-Weber syndrome 3	unknown	-	-	-	-	20190816	-
9606	780904	PSS	-	-	MIM:601224	11	11p11.2	Potocki-Shaffer syndrome	unknown	-	-	-	-	20190816	-
9606	780905	EA3	-	-	MIM:606554	1	1q42	Episodic ataxia, type 3	unknown	-	-	-	-	20170408	-
9606	780906	SLI3	-	-	MIM:607134	13	13q21	Specific language impairment QTL, 3	unknown	-	-	-	-	20190816	-
9606	780908	PEE2	-	-	MIM:609402	2	2p25	Preeclampsia/eclampsia 2	unknown	-	-	-	-	20170408	-
9606	780909	PEE3	-	-	MIM:609403	9	9p13	Preeclampsia/eclampsia 3	unknown	-	-	-	-	20190816	-
9606	780910	PPR2	-	-	MIM:609572	13	13q31.3	Photoparoxysmal response 2	unknown	-	-	-	-	20190816	-
9606	780911	DEL10Q26	-	C10q26DEL|TQDS	MIM:609625	10	10q26	Chromosome 10q deletion syndrome	unknown	-	-	-	-	20190816	-
9606	780912	AD10	-	-	MIM:609636	7	7q36	Alzheimer disease-10	unknown	-	-	-	-	20190816	-
9606	780913	EIG4	-	-	MIM:609750	10	10q25-q26	Epilepsy, idiopathic generalized, susceptibility to 4	unknown	-	-	-	-	20190816	-
9606	780914	ZD1	-	-	MIM:609815	3	3p21.31	Zygodactyly 1	unknown	-	-	-	-	20190816	-
9606	780915	CHNG3	-	RTSH	MIM:609893	15	15q25.3-q26.1	Hypothyroidism, congenital, nongoitrous, 3	unknown	-	-	-	-	20190816	-
9606	780916	GINGF3	-	GGF3|HGF3	MIM:609955	2	2p23.3-p22.3	gingival fibromatosis, hereditary, 3	unknown	-	-	-	-	20191002	-
9606	780917	NKCD	-	-	MIM:609981	-	-	Natural killer cell deficiency, familial isolated	unknown	-	-	-	-	20170402	-
9606	780919	HRPT3	-	-	MIM:610071	2	2p14-p13.3	Hyperparathyroidism 3	unknown	-	-	-	-	20190816	-
9606	780920	MPD3	-	-	MIM:610099	8	8p22-q11	Myopathy, distal 3	unknown	-	-	-	-	20190816	-
9606	780921	KYPSC1	-	-	MIM:610170	5	5p13	Kyphoscoliosis 1	unknown	-	-	-	-	20190816	-
9606	780922	SPD3	-	-	MIM:610234	14	14q11.2-q12	Synpolydactyly 3	unknown	-	-	-	-	20190816	-
9606	780923	IHPS2	-	-	MIM:610260	16	16p13-p12	Pyloric stenosis, infantile hypertrophic, 2	unknown	-	-	-	-	20190816	-
9606	780925	CHMRQ	-	-	MIM:610185	-	-	Cerebellar hypoplasia, mental retardation, and quadrupedal locomotion	unknown	-	-	-	-	20170402	-
9606	790951	TRS-AGA3-1	-	TRNAS4|TRS4	HGNC:HGNC:33201	6	6p22.1	tRNA-Ser (anticodon AGA) 3-1	tRNA	TRS-AGA3-1	tRNA-Ser (anticodon AGA) 3-1	O	tRNA serine 4 (anticodon AGA)|tRNA-Ser-AGA-3-1|transfer RNA serine 4 (anticodon AGA)|transfer RNA-Ser (AGA) 3-1	20201124	-
9606	790952	ESRG	-	HESRG	MIM:611473|HGNC:HGNC:39079|Ensembl:ENSG00000265992	3	3p14.3|3p14.3	embryonic stem cell related	ncRNA	ESRG	embryonic stem cell related	O	embryonic stem cell related (non-protein coding)|embryonic stem cell related protein|human embryonic stem cell related	20201124	-
9606	790953	TSL	-	-	-	7	7p15.2	testis-expressed, seven-twelve, leukemia	ncRNA	-	-	-	-	20201124	-
9606	790955	UQCC3	-	C11orf83|CCDS41658.1|MC3DN9|UNQ655	MIM:616097|HGNC:HGNC:34399|Ensembl:ENSG00000204922	11	11q12.3	ubiquinol-cytochrome c reductase complex assembly factor 3	protein-coding	UQCC3	ubiquinol-cytochrome c reductase complex assembly factor 3	O	ubiquinol-cytochrome-c reductase complex assembly factor 3|UPF0723 protein C11orf83|assembly factor CBP4 homolog	20201213	-
9606	790966	TRK-CTT2-3	-	TRK-CTT2-4|TRK2|TRNAK2	MIM:612996|HGNC:HGNC:33199	5	5q35.3	tRNA-Lys (anticodon CTT) 2-3	tRNA	TRK-CTT2-3	tRNA-Lys (anticodon CTT) 2-3	O	tRNA lysine 2 (anticodon CUU)|tRNA-Lys (CTT) 2-3|tRNA-Lys-CTT-2-4|transfer RNA lysine 2 (anticodon CUU)|transfer RNA-Lys (CTT) 2-3|transfer RNA-Lys (CTT) 2-4	20201124	-
9606	790969	ZNF705F	-	-	HGNC:HGNC:33204	8	8p23.1	zinc finger protein 705F	protein-coding	ZNF705F	zinc finger protein 705F	O	-	20201213	-
9606	791082	DBIP3	-	-	HGNC:HGNC:38517	16	16p13.3	DBI pseudogene 3	pseudo	DBIP3	DBI pseudogene 3	O	diazepam binding inhibitor (GABA receptor modulator, acyl-CoA binding protein) pseudogene 3|diazepam binding inhibitor, acyl-CoA binding protein pseudogene 3|diazepam binding inhibitor-like pseudogene	20201124	-
9606	791085	DEL17Q21.31	-	C17DELq21.31	MIM:610443	-	-	Microdeletion 17q21.31 syndrome	unknown	-	-	-	-	20170402	-
9606	791086	CTPP5	-	-	MIM:610634	-	-	Cataract, posterior polar, 5	unknown	-	-	-	-	20170402	-
9606	791087	HHT4	-	-	MIM:610655	7	7p14	Telangiectasia, hereditary hemorrhagic, type 4	unknown	-	-	-	-	20190816	-
9606	791091	LOC791091	-	-	Ensembl:ENSG00000237345	X	Xp11.23	ornithine aminotransferase pseudogene	pseudo	-	-	-	-	20201209	-
9606	791092	LOC791092	-	-	-	X	Xp11.23	ornithine aminotransferase pseudogene	pseudo	-	-	-	-	20201124	-
9606	791093	LOC791093	-	-	-	X	Xp11.23	ornithine aminotransferase pseudogene	pseudo	-	-	-	-	20201124	-
9606	791095	LOC791095	-	-	-	X	Xp11.23	ornithine aminotransferase pseudogene	pseudo	-	-	-	-	20201124	-
9606	791096	LOC791096	-	-	-	X	Xp11.23	ornithine aminotransferase pseudogene	pseudo	-	-	-	-	20201124	-
9606	791097	LOC791097	-	-	-	X	Xp11.22	ornithine aminotransferase pseudogene	pseudo	-	-	-	-	20201124	-
9606	791098	LOC791098	-	-	-	X	Xp11.22	ornithine aminotransferase pseudogene	pseudo	-	-	-	-	20201124	-
9606	791114	PWRN1	-	NCRNA00198	MIM:611215|HGNC:HGNC:33235|Ensembl:ENSG00000259905	15	15q11.2	Prader-Willi region non-protein coding RNA 1	ncRNA	PWRN1	Prader-Willi region non-protein coding RNA 1	O	-	20201124	-
9606	791115	PWRN2	-	NCRNA00199	MIM:611217|HGNC:HGNC:33236|Ensembl:ENSG00000260551	15	15q11.2	Prader-Willi region non-protein coding RNA 2	ncRNA	PWRN2	Prader-Willi region non-protein coding RNA 2	O	-	20201124	-
9606	791121	SHFL1	-	SHFLD	MIM:119100	1	1q42.2-q43	Split-hand/foot malformation with long bone deficiency 1	unknown	-	-	-	-	20170408	-
9606	791122	KTWS	-	KTS	MIM:149000	8	8q22.3	Klippel-Trenaunay-Weber syndrome	unknown	-	-	-	-	20190816	-
9606	791123	SHFLD2	-	-	MIM:610685	6	6q14.1	Split-hand/foot malformation with long deficiency 2	unknown	-	-	-	-	20190816	-
9606	791126	LOC791126	-	-	-	18	18q12.2	WDR45-like pseudogene	pseudo	-	-	-	-	20201124	-
9606	791226	TRN-GTT4-1	-	TRN2|TRNAN2	HGNC:HGNC:33197	1	1p36.13	tRNA-Asn (anticodon GTT) 4-1	tRNA	TRN-GTT4-1	tRNA-Asn (anticodon GTT) 4-1	O	tRNA-Asn (GTT) 4-1|transfer RNA asparagine 2 (anticodon GUU)|transfer RNA-Asn (GTT) 4-1	20201124	-
9606	791227	TRN-GTT6-1	-	TRN3|TRNAN3	HGNC:HGNC:33198	1	1q21.1	tRNA-Asn (anticodon GTT) 6-1	tRNA	TRN-GTT6-1	tRNA-Asn (anticodon GTT) 6-1	O	tRNA-Asn (GTT) 6-1|transfer RNA asparagine 3 (anticodon GUU)|transfer RNA-Asn (GTT) 6-1	20201124	-
9606	791228	SPG36	-	-	MIM:613096	12	12q23-q24	spastic paraplegia 36 (autosomal dominant)	unknown	-	-	-	-	20191002	-
9606	791229	MACOM	-	-	MIM:602499	2	2p23-p16	macrophthalmia, colobomatous, with microcornea	unknown	-	-	-	-	20191002	-
9606	791230	TRV-AAC1-5	-	HtV1|TRNAV7|TRV7	HGNC:HGNC:33246	6	6p22.1	tRNA-Val (anticodon AAC) 1-5	tRNA	TRV-AAC1-5	tRNA-Val (anticodon AAC) 1-5	O	tRNA-Val-AAC-1-5|transfer RNA valine 7 (anticodon AAC)|transfer RNA valine 7 (anticodon RAC)|transfer RNA-Val (AAC) 1-5	20201124	-
9606	791231	TRV-AAC3-1	-	HtV2|TRNAV8|TRV8	HGNC:HGNC:33247	6	6p22.1	tRNA-Val (anticodon AAC) 3-1	tRNA	TRV-AAC3-1	tRNA-Val (anticodon AAC) 3-1	O	tRNA-Val-AAC-3-1|transfer RNA valine 8 (anticodon AAC)|transfer RNA valine 8 (anticodon RAC)|transfer RNA-Val (AAC) 3-1	20201124	-
9606	791232	TRV-CAC1-3	-	HtV3|TRNAV9|TRV9	HGNC:HGNC:33248	5	5q35.3	tRNA-Val (anticodon CAC) 1-3	tRNA	TRV-CAC1-3	tRNA-Val (anticodon CAC) 1-3	O	tRNA-Val-CAC-1-3|transfer RNA valine 9 (anticodon CAC)|transfer RNA-Val (CAC) 1-3	20201124	-
9606	791254	EDS8	-	-	MIM:130080	-	-	Ehlers-Danlos syndrome, type VIII	unknown	-	-	-	-	20180408	-
9606	791255	SPDA2	-	-	MIM:183840	9	9q31-q34	Spondyloarthropathy, susceptibility to, 2	unknown	-	-	-	-	20190816	-
9606	100008586	GAGE12F	-	AL4|CT4.7|GAGE-7|GAGE-7B|GAGE-8|GAGE7|GAGE7B	MIM:300730|HGNC:HGNC:31906|Ensembl:ENSG00000236362	X	Xp11.23	G antigen 12F	protein-coding	GAGE12F	G antigen 12F	O	G antigen 12F|Cancer/testis antigen 4.7|G antigen 12G|G antigen 12I|G antigen 7|GAGE-12F|g antigen 12F/G/I	20201124	-
9606	100008587	RNA5-8SN5	-	RN5-8S1|RNA5-8S5	HGNC:HGNC:53533	Un	-	RNA, 5.8S ribosomal N5	rRNA	RNA5-8SN5	RNA, 5.8S ribosomal N5	O	5.8S rRNA 5|5.8S ribosomal RNA|RNA, 5.8S ribosomal 1|RNA, 5.8S ribosomal 5	20201124	-
9606	100008588	RNA18SN5	-	RN18S1|RNA18S5	HGNC:HGNC:53531	Un	-	RNA, 18S ribosomal N5	rRNA	RNA18SN5	RNA, 18S ribosomal N5	O	18S rRNA 5|18S ribosomal RNA|RNA, 18S ribosomal 5	20201124	-
9606	100008589	RNA28SN5	-	RN28S1|RNA28S5	HGNC:HGNC:53532	Un	-	RNA, 28S ribosomal N5	rRNA	RNA28SN5	RNA, 28S ribosomal N5	O	28S rRNA 5|28S ribosomal RNA|RNA, 28S ribosomal 1|RNA, 28S ribosomal 5	20201124	-
9606	100009601	TRY-GTA7-1	-	TRNAY1|Tyr-tRNA	HGNC:HGNC:33249	14	14q11.2	tRNA-Tyr (anticodon GTA) 7-1	tRNA	TRY-GTA7-1	tRNA-Tyr (anticodon GTA) 7-1	O	tRNA-Tyr-GTA-7-1|transfer RNA tyrosine 1 (anticodon GUA)|transfer RNA-Tyr (GTA) 7-1	20201124	-
9606	100009602	TRY-GTA5-4	-	TRNAY2|TRY-GTA5-2|Tyr-tRNA	HGNC:HGNC:33250	14	14q11.2	tRNA-Tyr (anticodon GTA) 5-4	tRNA	TRY-GTA5-4	tRNA-Tyr (anticodon GTA) 5-4	O	tRNA-Tyr-GTA-5-4|transfer RNA tyrosine 2 (anticodon GUA)|transfer RNA-Tyr (GTA) 5-2|transfer RNA-Tyr (GTA) 5-4	20201124	-
9606	100009603	TRA-AGC11-1	-	TRNAA2	HGNC:HGNC:33253	6	6p22.1	tRNA-Ala (anticodon AGC) 11-1	tRNA	TRA-AGC11-1	tRNA-Ala (anticodon AGC) 11-1	O	tRNA-Ala (AGC) 11-1|transfer RNA alanine 2 (anticodon AGC)|transfer RNA alanine 2 (anticodon UGC)|transfer RNA-Ala (AGC) 11-1	20190404	-
9606	100009604	TRA-AGC8-1	-	TRNAA3	HGNC:HGNC:33254	2	2p23.3	tRNA-Ala (anticodon AGC) 8-1	tRNA	TRA-AGC8-1	tRNA-Ala (anticodon AGC) 8-1	O	tRNA-Ala (AGC) 8-1|transfer RNA alanine 3 (anticodon AGC)|transfer RNA alanine 3 (anticodon UGC)|transfer RNA-Ala (AGC) 8-1	20190404	-
9606	100009605	TRF-GAA2-1	-	TRNAF1	HGNC:HGNC:33255	11	11q12.1	tRNA-Phe (anticodon GAA) 2-1	tRNA	TRF-GAA2-1	tRNA-Phe (anticodon GAA) 2-1	O	tRNA-Phe (GAA) 2-1|transfer RNA phenylalanine 1 (anticodon GAA)|transfer RNA-Phe (GAA) 2-1	20201124	-
9606	100009606	TRF-GAA1-4	-	TRF-GAA1-2|TRNAF2	HGNC:HGNC:33259	12	12q24.31	tRNA-Phe (anticodon GAA) 1-4	tRNA	TRF-GAA1-4	tRNA-Phe (anticodon GAA) 1-4	O	tRNA-Phe (GAA) 1-4|tRNA-Phe-GAA-1-2|transfer RNA phenylalanine 2 (anticodon GAA)|transfer RNA-Phe (GAA) 1-2|transfer RNA-Phe (GAA) 1-4	20201124	-
9606	100009607	TRH-GTG1-6	-	TRH-GTG1-9|TRNAH5	HGNC:HGNC:33260	9	9p22.3	tRNA-His (anticodon GTG) 1-6	tRNA	TRH-GTG1-6	tRNA-His (anticodon GTG) 1-6	O	tRNA-His (GTG) 1-6|tRNA-His-GTG-1-9|transfer RNA histidine 5 (anticodon GUG)|transfer RNA-His (GTG) 1-6|transfer RNA-His (GTG) 1-9	20201124	-
9606	100009613	LINC02584	-	ANO1-AS2|C11orf78|NCRNA00224	HGNC:HGNC:33275	11	11q13.3	long intergenic non-protein coding RNA 2584	ncRNA	LINC02584	long intergenic non-protein coding RNA 2584	O	ANO1 antisense RNA 2 (head to head)|ANO1 antisense RNA 2 (non-protein coding)	20201124	-
9606	100009667	POU5F1P5	-	Oct4-pg5	HGNC:HGNC:33311	10	10q21.3	POU class 5 homeobox 1 pseudogene 5	pseudo	POU5F1P5	POU class 5 homeobox 1 pseudogene 5	O	POU domain class 5, transcription factor 1 pseudogene 5	20201124	-
9606	100009668	POU5F1P6	-	-	HGNC:HGNC:33312|Ensembl:ENSG00000242551	3	3q21.3	POU class 5 homeobox 1 pseudogene 6	pseudo	POU5F1P6	POU class 5 homeobox 1 pseudogene 6	O	POU domain class 5, transcription factor 1 pseudogene 6	20201124	-
9606	100009669	POU5F1P7	-	-	HGNC:HGNC:33313	3	3q11.2	POU class 5 homeobox 1 pseudogene 7	pseudo	POU5F1P7	POU class 5 homeobox 1 pseudogene 7	O	POU domain class 5, transcription factor 1 pseudogene 7	20201124	-
9606	100009671	IRX4P1	-	-	HGNC:HGNC:33316	18	18p11.22	iroquois homeobox 4 pseudogene 1	pseudo	IRX4P1	iroquois homeobox 4 pseudogene 1	O	-	20201124	-
9606	100009675	MRT4	-	-	MIM:611107	1	1p21.3-p13.3	mental retardation, non-syndromic, autosomal recessive, 4	unknown	-	-	-	-	20191002	-
9606	100009676	ZBTB11-AS1	-	-	HGNC:HGNC:48573|Ensembl:ENSG00000256628	3	3q12.3	ZBTB11 antisense RNA 1	ncRNA	ZBTB11-AS1	ZBTB11 antisense RNA 1	O	-	20201124	-
9606	100033391	VN2R2P	-	-	HGNC:HGNC:33208	5	5q35.3	vomeronasal 2 receptor 2 pseudogene	pseudo	VN2R2P	vomeronasal 2 receptor 2 pseudogene	O	-	20201124	-
9606	100033392	VN2R3P	-	VN2R4P|VN2R5P|VN2R8P	HGNC:HGNC:33209	9	9p12	vomeronasal 2 receptor 3, pseudogene	pseudo	VN2R3P	vomeronasal 2 receptor 3, pseudogene	O	vomeronasal 2 receptor 4 pseudogene|vomeronasal 2 receptor 5 pseudogene|vomeronasal 2 receptor 8 pseudogene	20201124	-
9606	100033395	VN2R6P	-	-	HGNC:HGNC:33212	9	9p11.2	vomeronasal 2 receptor 6 pseudogene	pseudo	VN2R6P	vomeronasal 2 receptor 6 pseudogene	O	calcium-sensing receptor pseudogene	20201124	-
9606	100033396	VN2R7P	-	-	HGNC:HGNC:33213	9	9q21.11	vomeronasal 2 receptor 7 pseudogene	pseudo	VN2R7P	vomeronasal 2 receptor 7 pseudogene	O	calcium-sensing receptor pseudogene	20201124	-
9606	100033398	VN2R10P	-	-	HGNC:HGNC:33216|Ensembl:ENSG00000226348	16	16q23.1	vomeronasal 2 receptor 10, pseudogene	pseudo	VN2R10P	vomeronasal 2 receptor 10, pseudogene	O	-	20201124	-
9606	100033399	VN2R11P	-	-	HGNC:HGNC:33217	19	19p13.3	vomeronasal 2 receptor 11 pseudogene	pseudo	VN2R11P	vomeronasal 2 receptor 11 pseudogene	O	-	20201124	-
9606	100033400	VN2R12P	-	-	HGNC:HGNC:33218	19	19p13.2	vomeronasal 2 receptor 12 pseudogene	pseudo	VN2R12P	vomeronasal 2 receptor 12 pseudogene	O	-	20201124	-
9606	100033401	VN2R13P	-	-	HGNC:HGNC:33219	19	19p13.2	vomeronasal 2 receptor 13 pseudogene	pseudo	VN2R13P	vomeronasal 2 receptor 13 pseudogene	O	-	20201124	-
9606	100033402	VN2R14P	-	-	HGNC:HGNC:33220	19	19p13.2	vomeronasal 2 receptor 14 pseudogene	pseudo	VN2R14P	vomeronasal 2 receptor 14 pseudogene	O	-	20201124	-
9606	100033403	VN2R15P	-	-	HGNC:HGNC:33221	19	19p13.2	vomeronasal 2 receptor 15 pseudogene	pseudo	VN2R15P	vomeronasal 2 receptor 15 pseudogene	O	-	20201124	-
9606	100033404	VN2R16P	-	-	HGNC:HGNC:33222	19	19p13.13	vomeronasal 2 receptor 16 pseudogene	pseudo	VN2R16P	vomeronasal 2 receptor 16 pseudogene	O	-	20201124	-
9606	100033406	VN2R18P	-	-	HGNC:HGNC:33224	19	19q13.43	vomeronasal 2 receptor 18 pseudogene	pseudo	VN2R18P	vomeronasal 2 receptor 18 pseudogene	O	-	20201124	-
9606	100033407	VN2R19P	-	-	HGNC:HGNC:33225	19	19q13.43	vomeronasal 2 receptor 19, pseudogene	pseudo	VN2R19P	vomeronasal 2 receptor 19, pseudogene	O	-	20201124	-
9606	100033408	VN2R20P	-	-	HGNC:HGNC:33226	21	21q21.2	vomeronasal 2 receptor 20 pseudogene	pseudo	VN2R20P	vomeronasal 2 receptor 20 pseudogene	O	-	20201124	-
9606	100033409	OTX2P1	-	OTX2P	HGNC:HGNC:33281	9	9q21.13	OTX2 pseudogene 1	pseudo	OTX2P1	OTX2 pseudogene 1	O	orthodenticle homeobox 2 pseudogene 1	20201124	-
9606	100033411	DUXB	-	-	MIM:618698|HGNC:HGNC:33345|Ensembl:ENSG00000282757	16	16q23.1	double homeobox B	protein-coding	DUXB	double homeobox B	O	double homeobox protein B	20201124	-
9606	100033413	SNORD116-1	-	HBII-85-1|PWCR1	MIM:605436|HGNC:HGNC:33067|Ensembl:ENSG00000207063	15	15q11.2	small nucleolar RNA, C/D box 116-1	snoRNA	SNORD116-1	small nucleolar RNA, C/D box 116-1	O	-	20201124	-
9606	100033414	SNORD116-2	-	HBII-85-2	HGNC:HGNC:33068|Ensembl:ENSG00000207001	15	15q11.2	small nucleolar RNA, C/D box 116-2	snoRNA	SNORD116-2	small nucleolar RNA, C/D box 116-2	O	-	20201124	-
9606	100033415	SNORD116-3	-	HBII-85-3	HGNC:HGNC:33069|Ensembl:ENSG00000207014	15	15q11.2	small nucleolar RNA, C/D box 116-3	snoRNA	SNORD116-3	small nucleolar RNA, C/D box 116-3	O	-	20201124	-
9606	100033416	SNORD116-4	-	HBII-85-4	HGNC:HGNC:33070|Ensembl:ENSG00000275529	15	15q11.2	small nucleolar RNA, C/D box 116-4	snoRNA	SNORD116-4	small nucleolar RNA, C/D box 116-4	O	-	20201124	-
9606	100033417	SNORD116-5	-	HBII-85-5	HGNC:HGNC:33071|Ensembl:ENSG00000207191	15	15q11.2	small nucleolar RNA, C/D box 116-5	snoRNA	SNORD116-5	small nucleolar RNA, C/D box 116-5	O	-	20201124	-
9606	100033418	SNORD116-6	-	HBII-85-6	HGNC:HGNC:33072|Ensembl:ENSG00000207442	15	15q11.2	small nucleolar RNA, C/D box 116-6	snoRNA	SNORD116-6	small nucleolar RNA, C/D box 116-6	O	-	20201124	-
9606	100033419	SNORD116-7	-	HBII-85-7	HGNC:HGNC:33073|Ensembl:ENSG00000207133	15	15q11.2	small nucleolar RNA, C/D box 116-7	snoRNA	SNORD116-7	small nucleolar RNA, C/D box 116-7	O	-	20201124	-
9606	100033420	SNORD116-8	-	HBII-85-8	HGNC:HGNC:33074|Ensembl:ENSG00000207093	15	15q11.2	small nucleolar RNA, C/D box 116-8	snoRNA	SNORD116-8	small nucleolar RNA, C/D box 116-8	O	-	20201124	-
9606	100033421	SNORD116-9	-	HBII-85-9	HGNC:HGNC:33075|Ensembl:ENSG00000206727	15	15q11.2	small nucleolar RNA, C/D box 116-9	snoRNA	SNORD116-9	small nucleolar RNA, C/D box 116-9	O	-	20201124	-
9606	100033422	SNORD116-10	-	HBII-85-10	HGNC:HGNC:33076|Ensembl:ENSG00000200661	15	15q11.2	small nucleolar RNA, C/D box 116-10	snoRNA	SNORD116-10	small nucleolar RNA, C/D box 116-10	O	-	20201124	-
9606	100033423	SNORD116-11	-	HBII-85-11	HGNC:HGNC:33077|Ensembl:ENSG00000206609	15	15q11.2	small nucleolar RNA, C/D box 116-11	snoRNA	SNORD116-11	small nucleolar RNA, C/D box 116-11	O	-	20201124	-
9606	100033424	SNORD116-12	-	HBII-85-12	HGNC:HGNC:33078|Ensembl:ENSG00000207197	15	15q11.2	small nucleolar RNA, C/D box 116-12	snoRNA	SNORD116-12	small nucleolar RNA, C/D box 116-12	O	-	20201124	-
9606	100033425	SNORD116-13	-	HBII-85-13	HGNC:HGNC:33079|Ensembl:ENSG00000207137	15	15q11.2	small nucleolar RNA, C/D box 116-13	snoRNA	SNORD116-13	small nucleolar RNA, C/D box 116-13	O	-	20201124	-
9606	100033426	SNORD116-14	-	HBII-85-14	HGNC:HGNC:33080|Ensembl:ENSG00000206621	15	15q11.2	small nucleolar RNA, C/D box 116-14	snoRNA	SNORD116-14	small nucleolar RNA, C/D box 116-14	O	-	20201124	-
9606	100033427	SNORD116-15	-	HBII-85-15	HGNC:HGNC:33081|Ensembl:ENSG00000207174	15	15q11.2	small nucleolar RNA, C/D box 116-15	snoRNA	SNORD116-15	small nucleolar RNA, C/D box 116-15	O	-	20201124	-
9606	100033428	SNORD116-16	-	HBII-85-16	HGNC:HGNC:33082|Ensembl:ENSG00000207263	15	15q11.2	small nucleolar RNA, C/D box 116-16	snoRNA	SNORD116-16	small nucleolar RNA, C/D box 116-16	O	-	20201124	-
9606	100033429	SNORD116-17	-	HBII-85-17	HGNC:HGNC:33083|Ensembl:ENSG00000206656	15	15q11.2	small nucleolar RNA, C/D box 116-17	snoRNA	SNORD116-17	small nucleolar RNA, C/D box 116-17	O	-	20201124	-
9606	100033430	SNORD116-18	-	HBII-85-18	HGNC:HGNC:33084|Ensembl:ENSG00000206688	15	15q11.2	small nucleolar RNA, C/D box 116-18	snoRNA	SNORD116-18	small nucleolar RNA, C/D box 116-18	O	-	20201124	-
9606	100033431	SNORD116-20	-	HBII-85-20	HGNC:HGNC:33086|Ensembl:ENSG00000278715	15	15q11.2	small nucleolar RNA, C/D box 116-20	snoRNA	SNORD116-20	small nucleolar RNA, C/D box 116-20	O	-	20201124	-
9606	100033432	SNORD116-21	-	HBII-85-21	HGNC:HGNC:33087|Ensembl:ENSG00000277785	15	15q11.2	small nucleolar RNA, C/D box 116-21	snoRNA	SNORD116-21	small nucleolar RNA, C/D box 116-21	O	-	20201124	-
9606	100033433	SNORD116-22	-	HBII-85-22	HGNC:HGNC:33088|Ensembl:ENSG00000275127	15	15q11.2	small nucleolar RNA, C/D box 116-22	snoRNA	SNORD116-22	small nucleolar RNA, C/D box 116-22	O	-	20201124	-
9606	100033434	SNORD116-23	-	HBII-85-23	HGNC:HGNC:33089|Ensembl:ENSG00000207375	15	15q11.2	small nucleolar RNA, C/D box 116-23	snoRNA	SNORD116-23	small nucleolar RNA, C/D box 116-23	O	-	20201124	-
9606	100033435	SNORD116-24	-	HBII-85-24	HGNC:HGNC:33090|Ensembl:ENSG00000207279	15	15q11.2	small nucleolar RNA, C/D box 116-24	snoRNA	SNORD116-24	small nucleolar RNA, C/D box 116-24	O	-	20201124	-
9606	100033436	SNORD116-25	-	HBII-85-25	HGNC:HGNC:33091|Ensembl:ENSG00000252326	15	15q11.2	small nucleolar RNA, C/D box 116-25	snoRNA	SNORD116-25	small nucleolar RNA, C/D box 116-25	O	-	20201124	-
9606	100033437	SNORD115-2	-	HBII-52-2	HGNC:HGNC:33021|Ensembl:ENSG00000199712	15	15q11.2	small nucleolar RNA, C/D box 115-2	snoRNA	SNORD115-2	small nucleolar RNA, C/D box 115-2	O	-	20201124	-
9606	100033438	SNORD116-26	-	HBII-85-26	HGNC:HGNC:33092|Ensembl:ENSG00000251815	15	15q11.2	small nucleolar RNA, C/D box 116-26	snoRNA	SNORD116-26	small nucleolar RNA, C/D box 116-26	O	-	20201124	-
9606	100033439	SNORD116-27	-	HBII-85-27	HGNC:HGNC:33093|Ensembl:ENSG00000251896	15	15q11.2	small nucleolar RNA, C/D box 116-27	snoRNA	SNORD116-27	small nucleolar RNA, C/D box 116-27	O	-	20201124	-
9606	100033440	SNORD115-3	-	HBII-52-3	HGNC:HGNC:33022|Ensembl:ENSG00000199970	15	15q11.2	small nucleolar RNA, C/D box 115-3	snoRNA	SNORD115-3	small nucleolar RNA, C/D box 115-3	O	-	20201124	-
9606	100033441	SNORD115-4	-	HBII-52-4	HGNC:HGNC:33023|Ensembl:ENSG00000200680	15	15q11.2	small nucleolar RNA, C/D box 115-4	snoRNA	SNORD115-4	small nucleolar RNA, C/D box 115-4	O	-	20201124	-
9606	100033442	SNORD115-5	-	HBII-52-5	HGNC:HGNC:33024|Ensembl:ENSG00000200503	15	15q11.2	small nucleolar RNA, C/D box 115-5	snoRNA	SNORD115-5	small nucleolar RNA, C/D box 115-5	O	-	20201124	-
9606	100033443	SNORD115-6	-	HBII-52-6	HGNC:HGNC:33025|Ensembl:ENSG00000200812	15	15q11.2	small nucleolar RNA, C/D box 115-6	snoRNA	SNORD115-6	small nucleolar RNA, C/D box 115-6	O	-	20201124	-
9606	100033444	SNORD115-7	-	HBII-52-7	HGNC:HGNC:33026|Ensembl:ENSG00000278089	15	15q11.2	small nucleolar RNA, C/D box 115-7	snoRNA	SNORD115-7	small nucleolar RNA, C/D box 115-7	O	-	20201124	-
9606	100033445	SNORD115-8	-	HBII-52-8	HGNC:HGNC:33027|Ensembl:ENSG00000200726	15	15q11.2	small nucleolar RNA, C/D box 115-8	snoRNA	SNORD115-8	small nucleolar RNA, C/D box 115-8	O	-	20201124	-
9606	100033446	SNORD115-9	-	HBII-52-9	HGNC:HGNC:33028|Ensembl:ENSG00000199782	15	15q11.2	small nucleolar RNA, C/D box 115-9	snoRNA	SNORD115-9	small nucleolar RNA, C/D box 115-9	O	-	20201124	-
9606	100033447	SNORD115-10	-	HBII-52-10	HGNC:HGNC:33029|Ensembl:ENSG00000201943	15	15q11.2	small nucleolar RNA, C/D box 115-10	snoRNA	SNORD115-10	small nucleolar RNA, C/D box 115-10	O	-	20201124	-
9606	100033448	SNORD115-11	-	HBII-52-11	HGNC:HGNC:33030|Ensembl:ENSG00000200486	15	15q11.2	small nucleolar RNA, C/D box 115-11	snoRNA	SNORD115-11	small nucleolar RNA, C/D box 115-11	O	-	20201124	-
9606	100033449	SNORD115-12	-	HBII-52-12	HGNC:HGNC:33031|Ensembl:ENSG00000199453	15	15q11.2	small nucleolar RNA, C/D box 115-12	snoRNA	SNORD115-12	small nucleolar RNA, C/D box 115-12	O	-	20201124	-
9606	100033450	SNORD115-13	-	HBII-52-13	HGNC:HGNC:33032|Ensembl:ENSG00000273835	15	15q11.2	small nucleolar RNA, C/D box 115-13	snoRNA	SNORD115-13	small nucleolar RNA, C/D box 115-13	O	-	20201124	-
9606	100033451	SNORD115-14	-	HBII-52-14	HGNC:HGNC:33033|Ensembl:ENSG00000199960	15	15q11.2	small nucleolar RNA, C/D box 115-14	snoRNA	SNORD115-14	small nucleolar RNA, C/D box 115-14	O	-	20201124	-
9606	100033453	SNORD115-15	-	HBII-52-15	HGNC:HGNC:33034|Ensembl:ENSG00000201679	15	15q11.2	small nucleolar RNA, C/D box 115-15	snoRNA	SNORD115-15	small nucleolar RNA, C/D box 115-15	O	-	20201124	-
9606	100033454	SNORD115-16	-	HBII-52-16	HGNC:HGNC:33035|Ensembl:ENSG00000200757	15	15q11.2	small nucleolar RNA, C/D box 115-16	snoRNA	SNORD115-16	small nucleolar RNA, C/D box 115-16	O	-	20201124	-
9606	100033455	SNORD115-17	-	HBII-52-17	HGNC:HGNC:33036|Ensembl:ENSG00000201482	15	15q11.2	small nucleolar RNA, C/D box 115-17	snoRNA	SNORD115-17	small nucleolar RNA, C/D box 115-17	O	-	20201124	-
9606	100033456	SNORD115-18	-	HBII-52-18	HGNC:HGNC:33037|Ensembl:ENSG00000200163	15	15q11.2	small nucleolar RNA, C/D box 115-18	snoRNA	SNORD115-18	small nucleolar RNA, C/D box 115-18	O	-	20201124	-
9606	100033458	SNORD115-19	-	HBII-52-19	HGNC:HGNC:33038|Ensembl:ENSG00000199968	15	15q11.2	small nucleolar RNA, C/D box 115-19	snoRNA	SNORD115-19	small nucleolar RNA, C/D box 115-19	O	-	20201124	-
9606	100033460	SNORD115-20	-	HBII-52-20	HGNC:HGNC:33039|Ensembl:ENSG00000201969	15	15q11.2	small nucleolar RNA, C/D box 115-20	snoRNA	SNORD115-20	small nucleolar RNA, C/D box 115-20	O	-	20201124	-
9606	100033603	SNORD115-21	-	HBII-52-21	HGNC:HGNC:33040|Ensembl:ENSG00000199833	15	15q11.2	small nucleolar RNA, C/D box 115-21	snoRNA	SNORD115-21	small nucleolar RNA, C/D box 115-21	O	-	20201124	-
9606	100033799	SNORD115-22	-	HBII-52-22	HGNC:HGNC:33041|Ensembl:ENSG00000201326	15	15q11.2	small nucleolar RNA, C/D box 115-22	snoRNA	SNORD115-22	small nucleolar RNA, C/D box 115-22	O	-	20201124	-
9606	100033800	SNORD115-23	-	HBII-52-23	HGNC:HGNC:33042|Ensembl:ENSG00000201331	15	15q11.2	small nucleolar RNA, C/D box 115-23	snoRNA	SNORD115-23	small nucleolar RNA, C/D box 115-23	O	-	20201124	-
9606	100033801	SNORD115-25	-	HBII-52-25	HGNC:HGNC:33044|Ensembl:ENSG00000199489	15	15q11.2	small nucleolar RNA, C/D box 115-25	snoRNA	SNORD115-25	small nucleolar RNA, C/D box 115-25	O	-	20201124	-
9606	100033802	SNORD115-26	-	HBII-52-26	HGNC:HGNC:33045|Ensembl:ENSG00000275524	15	15q11.2	small nucleolar RNA, C/D box 115-26	snoRNA	SNORD115-26	small nucleolar RNA, C/D box 115-26	O	-	20201124	-
9606	100033803	SNORD115-29	-	HBII-52-29	HGNC:HGNC:33048|Ensembl:ENSG00000199704	15	15q11.2	small nucleolar RNA, C/D box 115-29	snoRNA	SNORD115-29	small nucleolar RNA, C/D box 115-29	O	-	20201124	-
9606	100033804	SNORD115-30	-	HBII-52-30	HGNC:HGNC:33049|Ensembl:ENSG00000200987	15	15q11.2	small nucleolar RNA, C/D box 115-30	snoRNA	SNORD115-30	small nucleolar RNA, C/D box 115-30	O	-	20201124	-
9606	100033805	SNORD115-31	-	HBII-52-31	HGNC:HGNC:33050|Ensembl:ENSG00000202188	15	15q11.2	small nucleolar RNA, C/D box 115-31	snoRNA	SNORD115-31	small nucleolar RNA, C/D box 115-31	O	-	20201124	-
9606	100033806	SNORD115-32	-	HBII-52-32	HGNC:HGNC:33051|Ensembl:ENSG00000200949	15	15q11.2	small nucleolar RNA, C/D box 115-32	snoRNA	SNORD115-32	small nucleolar RNA, C/D box 115-32	O	-	20201124	-
9606	100033807	SNORD115-33	-	HBII-52-33	HGNC:HGNC:33052|Ensembl:ENSG00000200593	15	15q11.2	small nucleolar RNA, C/D box 115-33	snoRNA	SNORD115-33	small nucleolar RNA, C/D box 115-33	O	-	20201124	-
9606	100033808	SNORD115-34	-	HBII-52-34	HGNC:HGNC:33053|Ensembl:ENSG00000199311	15	15q11.2	small nucleolar RNA, C/D box 115-34	snoRNA	SNORD115-34	small nucleolar RNA, C/D box 115-34	O	-	20201124	-
9606	100033809	SNORD115-35	-	HBII-52-35	HGNC:HGNC:33054|Ensembl:ENSG00000201992	15	15q11.2	small nucleolar RNA, C/D box 115-35	snoRNA	SNORD115-35	small nucleolar RNA, C/D box 115-35	O	-	20201124	-
9606	100033810	SNORD115-36	-	HBII-52-36	HGNC:HGNC:33055|Ensembl:ENSG00000202499	15	15q11.2	small nucleolar RNA, C/D box 115-36	snoRNA	SNORD115-36	small nucleolar RNA, C/D box 115-36	O	-	20201124	-
9606	100033811	SNORD115-37	-	HBII-52-37	HGNC:HGNC:33056|Ensembl:ENSG00000200638	15	15q11.2	small nucleolar RNA, C/D box 115-37	snoRNA	SNORD115-37	small nucleolar RNA, C/D box 115-37	O	-	20201124	-
9606	100033812	SNORD115-38	-	HBII-52-38	HGNC:HGNC:33057|Ensembl:ENSG00000201907	15	15q11.2	small nucleolar RNA, C/D box 115-38	snoRNA	SNORD115-38	small nucleolar RNA, C/D box 115-38	O	-	20201124	-
9606	100033813	SNORD115-39	-	HBII-52-39	HGNC:HGNC:33058|Ensembl:ENSG00000200564	15	15q11.2	small nucleolar RNA, C/D box 115-39	snoRNA	SNORD115-39	small nucleolar RNA, C/D box 115-39	O	-	20201124	-
9606	100033814	SNORD115-40	-	HBII-52-40	HGNC:HGNC:33059|Ensembl:ENSG00000272460	15	15q11.2	small nucleolar RNA, C/D box 115-40	snoRNA	SNORD115-40	small nucleolar RNA, C/D box 115-40	O	-	20201124	-
9606	100033815	SNORD115-41	-	HBII-52-41	HGNC:HGNC:33060|Ensembl:ENSG00000200478	15	15q11.2	small nucleolar RNA, C/D box 115-41	snoRNA	SNORD115-41	small nucleolar RNA, C/D box 115-41	O	-	20201124	-
9606	100033816	SNORD115-42	-	HBII-52-42	HGNC:HGNC:33061|Ensembl:ENSG00000201143	15	15q11.2	small nucleolar RNA, C/D box 115-42	snoRNA	SNORD115-42	small nucleolar RNA, C/D box 115-42	O	-	20201124	-
9606	100033817	SNORD115-43	-	HBII-52-43	HGNC:HGNC:33062|Ensembl:ENSG00000202373	15	15q11.2	small nucleolar RNA, C/D box 115-43	snoRNA	SNORD115-43	small nucleolar RNA, C/D box 115-43	O	-	20201124	-
9606	100033818	SNORD115-44	-	HBII-52-44	HGNC:HGNC:33063|Ensembl:ENSG00000202261	15	15q11.2	small nucleolar RNA, C/D box 115-44	snoRNA	SNORD115-44	small nucleolar RNA, C/D box 115-44	O	-	20201124	-
9606	100033819	MIR675	-	MIRN675|hsa-mir-675	MIM:615509|HGNC:HGNC:33351|Ensembl:ENSG00000284010|miRBase:MI0005416	11	11p15.5	microRNA 675	ncRNA	MIR675	microRNA 675	O	-	20201220	-
9606	100033820	SNORD116-28	-	HBII-85-28	HGNC:HGNC:33347|Ensembl:ENSG00000278123	15	15q11.2	small nucleolar RNA, C/D box 116-28	snoRNA	SNORD116-28	small nucleolar RNA, C/D box 116-28	O	-	20201124	-
9606	100033821	SNORD116-29	-	HBII-85-29	HGNC:HGNC:33348|Ensembl:ENSG00000207245	15	15q11.2	small nucleolar RNA, C/D box 116-29	snoRNA	SNORD116-29	small nucleolar RNA, C/D box 116-29	O	-	20201124	-
9606	100033822	SNORD115-48	-	HBII-52-48	HGNC:HGNC:33343|Ensembl:ENSG00000201634	15	15q11.2	small nucleolar RNA, C/D box 115-48	snoRNA	SNORD115-48	small nucleolar RNA, C/D box 115-48	O	-	20201124	-
9606	100034700	AA1	-	-	MIM:104000	18	18p11.3-p11.2	Alopecia areata 1	unknown	-	-	-	-	20190816	-
9606	100034703	AA2	-	-	MIM:610753	16	16q11-q22	Alopecia areata 2	unknown	-	-	-	-	20190816	-
9606	100034704	RHDNS1	-	-	MIM:610805	-	-	Renal hypodysplasia, nonsyndromic, 1	unknown	-	-	-	-	20170408	-
9606	100034705	MMVP3	-	-	MIM:610840	-	-	Mitral valve prolapse, myxomatous 3	unknown	-	-	-	-	20201119	-
9606	100034743	PDZK1P1	-	PDZK1P2	HGNC:HGNC:31974	1	1q21.2	PDZ domain containing 1 pseudogene 1	pseudo	PDZK1P1	PDZ domain containing 1 pseudogene 1	O	PDZ domain containing 1 pseudogene 2	20201124	-
9606	100036563	SNORD115-24	-	HBII-52-24	HGNC:HGNC:33043|Ensembl:ENSG00000200398	15	15q11.2	small nucleolar RNA, C/D box 115-24	snoRNA	SNORD115-24	small nucleolar RNA, C/D box 115-24	O	HBII-52-24 snoRNA	20201124	-
9606	100036564	SNORD115-27	-	HBII-52-27	HGNC:HGNC:33046|Ensembl:ENSG00000201300	15	15q11.2	small nucleolar RNA, C/D box 115-27	snoRNA	SNORD115-27	small nucleolar RNA, C/D box 115-27	O	HBII-52-27 snoRNA	20201124	-
9606	100036565	SNORD115-28	-	HBII-52-28	HGNC:HGNC:33047|Ensembl:ENSG00000200801	15	15q11.2	small nucleolar RNA, C/D box 115-28	snoRNA	SNORD115-28	small nucleolar RNA, C/D box 115-28	O	HBII-52-28 snoRNA	20201124	-
9606	100036566	SNORD115-45	-	HBII-52-45|SNORD115-48	HGNC:HGNC:33064	15	15q11.2	small nucleolar RNA, C/D box 115-45	snoRNA	SNORD115-45	small nucleolar RNA, C/D box 115-45	O	HBII-52-45 snoRNA	20201124	-
9606	100036567	SNORD115-47	-	HBII-52-46|HBII-52-47	HGNC:HGNC:33065	15	15q11.2	small nucleolar RNA, C/D box 115-47	snoRNA	SNORD115-47	small nucleolar RNA, C/D box 115-47	O	HBII-52-46 snoRNA	20201124	-
9606	100036574	HMGN1P3	-	-	HGNC:HGNC:23343	14	14q24.1	high mobility group nucleosome binding domain 1 pseudogene 3	pseudo	HMGN1P3	high mobility group nucleosome binding domain 1 pseudogene 3	O	-	20201124	-
9606	100036575	HMGN1P4	-	-	HGNC:HGNC:39336	1	1q25.3	high mobility group nucleosome binding domain 1 pseudogene 4	pseudo	HMGN1P4	high mobility group nucleosome binding domain 1 pseudogene 4	O	-	20201124	-
9606	100037264	STQTL6	-	-	MIM:300591	X	Xq24-q25	stature quantitative trait locus 6	unknown	-	-	-	-	20170408	-
9606	100037265	STQTL7	-	-	MIM:609822	1	1p21	stature quantitative trait locus 7	unknown	-	-	-	-	20170408	-
9606	100037266	STQTL8	-	-	MIM:610114	9	9q22	stature quantitative trait locus 8	unknown	-	-	-	-	20170408	-
9606	100037267	LOC100037267	-	-	-	11	11q13.4	developmental pluripotency associated 4 pseudogene	pseudo	-	-	-	-	20201124	-
9606	100037280	UBE2D3P1	-	RP4-680N4|UBE2D3L|UBE2D3P|UBE2D5P	HGNC:HGNC:33349	20	20p12.3	ubiquitin conjugating enzyme E2 D3 pseudogene 1	pseudo	UBE2D3P1	ubiquitin conjugating enzyme E2 D3 pseudogene 1	O	ubiquitin conjugating enzyme E2D 3 pseudogene 1|ubiquitin-conjugating enzyme E2D 3 (UBC4/5 homolog, yeast) pseudogene 1|ubiquitin-conjugating enzyme E2D 5 pseudogene	20201124	-
9606	100037417	DDTL	-	DDT|KB-226F1.2	HGNC:HGNC:33446|Ensembl:ENSG00000099974	22	22q11.23	D-dopachrome tautomerase like	protein-coding	DDTL	D-dopachrome tautomerase like	O	D-dopachrome decarboxylase-like protein|D-dopachrome decarboxylase|D-dopachrome tautomerase-like protein|Phenylpyruvate tautomerase II	20201124	-
9606	100038246	TLX1NB	-	APT-B7|TD1|TDI	MIM:612734|HGNC:HGNC:37183|Ensembl:ENSG00000236311	10	10q24.31	TLX1 neighbor	ncRNA	TLX1NB	TLX1 neighbor	O	TLX1 divergent gene protein|putative TLX1 neighbor protein	20201124	-
9606	100038247	PTLS	-	-	MIM:610883	17	17p11.2	Potocki-Lupski syndrome	unknown	-	-	-	-	20190816	-
9606	100038248	PSNP3	-	-	MIM:610898	11	11p12-p11	Supranuclear palsy, progressive, 3	unknown	-	-	-	-	20190816	-
9606	100048903	MCCD1P1	-	-	HGNC:HGNC:33449|Ensembl:ENSG00000235963	6	6p22.1	mitochondrial coiled-coil domain 1 pseudogene 1	pseudo	MCCD1P1	mitochondrial coiled-coil domain 1 pseudogene 1	O	-	20201124	-
9606	100048904	DDX39BP1	-	BAT1P1	HGNC:HGNC:33450	6	6p22.1	DEAD-box helicase 39B pseudogene 1	pseudo	DDX39BP1	DEAD-box helicase 39B pseudogene 1	O	DEAD (Asp-Glu-Ala-Asp) box polypeptide 39B pseudogene 1|HLA-B associated transcript 1 pseudogene 1	20201124	-
9606	100048905	GBD2	-	-	MIM:609918	1	1p36.21	gallbladder disease 2	unknown	-	-	-	-	20191002	-
9606	100048906	GBD3	-	-	MIM:609919	1	1p34.3	gallbladder disease 3	unknown	-	-	-	-	20191002	-
9606	100048907	ZDHHC20P1	-	-	HGNC:HGNC:33456|Ensembl:ENSG00000233916	6	6p22.1	zinc finger DHHC-type containing 20 pseudogene 1	pseudo	ZDHHC20P1	zinc finger DHHC-type containing 20 pseudogene 1	O	-	20201124	-
9606	100048908	ZDHHC20P2	-	-	HGNC:HGNC:33457|Ensembl:ENSG00000223702	6	6p21.33	zinc finger DHHC-type containing 20 pseudogene 2	pseudo	ZDHHC20P2	zinc finger DHHC-type containing 20 pseudogene 2	O	-	20201124	-
9606	100048909	TMEM183AP1	-	-	HGNC:HGNC:33458|Ensembl:ENSG00000227609	6	6p22.1	transmembrane protein 183A pseudogene 1	pseudo	TMEM183AP1	transmembrane protein 183A pseudogene 1	O	BPG126D10.10	20201124	-
9606	100048912	CDKN2B-AS1	-	ANRIL|CDKN2B-AS|CDKN2BAS|NCRNA00089|PCAT12|p15AS	MIM:613149|HGNC:HGNC:34341|Ensembl:ENSG00000240498	9	9p21.3	CDKN2B antisense RNA 1	ncRNA	CDKN2B-AS1	CDKN2B antisense RNA 1	O	CDKN2B antisense RNA 1 (non-protein coding)|antisense noncoding RNA in the INK4 locus|p15 antisense RNA|prostate cancer associated transcript 12	20201220	-
9606	100048922	RPL35AP4	-	BPG294E21.7	HGNC:HGNC:33460|Ensembl:ENSG00000225644	6	6p21.32	ribosomal protein L35a pseudogene 4	pseudo	RPL35AP4	ribosomal protein L35a pseudogene 4	O	-	20201124	-
9606	100048923	DDX39BP2	-	BAT1P2|BPG309N1.15	HGNC:HGNC:33461	6	6p22.1	DEAD-box helicase 39B pseudogene 2	pseudo	DDX39BP2	DEAD-box helicase 39B pseudogene 2	O	DEAD (Asp-Glu-Ala-Asp) box polypeptide 39B pseudogene 2|HLA-B associated transcript 1 pseudogene 2	20201124	-
9606	100048924	MCCD1P2	-	BPG309N1.16	HGNC:HGNC:33462	6	6p22.1	mitochondrial coiled-coil domain 1 pseudogene 2	pseudo	MCCD1P2	mitochondrial coiled-coil domain 1 pseudogene 2	O	-	20201124	-
9606	100049076	GUSBP17	-	GUSBP9	HGNC:HGNC:54970	5	5q13.2	GUSB pseudogene 17	pseudo	GUSBP17	GUSB pseudogene 17	O	GUSB pseudogene 9|glucuronidase, beta pseudogene 9	20201124	-
9606	100049159	SPG37	-	-	MIM:611945	8	8p21.2-q13.3	spastic paraplegia 37 (autosomal dominant)	unknown	-	-	-	-	20191002	-
9606	100049160	FEB7	-	-	MIM:611515	21	21q22	febrile convulsions 7	unknown	-	-	-	-	20191002	-
9606	100049541	STUT1	-	-	MIM:184450	-	-	Stuttering, familial persistent 1	unknown	-	-	-	-	20170408	-
9606	100049542	SHFM3	-	C10DUPq24|DUP10q24|SHSF3	MIM:246560	10	10q24	Split-hand/foot malformation 3	unknown	-	-	-	-	20190816	-
9606	100049543	STUT2	-	-	MIM:609261	12	12q24.1	Stuttering, familial persistent 2	unknown	-	-	-	-	20190816	-
9606	100049544	APMR2	-	-	MIM:610422	3	3q26.2-q26.31	Alopecia with mental retardation syndrome 2	unknown	-	-	-	-	20190816	-
9606	100049579	OCTN3	-	-	-	5	5q31	organic cation transporter 3	protein-coding	-	-	-	-	20190324	-
9606	100049587	SIGLEC14	-	-	MIM:618132|HGNC:HGNC:32926|Ensembl:ENSG00000254415	19	19q13.41	sialic acid binding Ig like lectin 14	protein-coding	SIGLEC14	sialic acid binding Ig like lectin 14	O	sialic acid-binding Ig-like lectin 14|LLNLR-470E3.1|siglec-14	20201124	-
9606	100049613	TRK-TTT3-4	-	TRK-TTT3-3|TRNAK3	HGNC:HGNC:33256	11	11q12.1	tRNA-Lys (anticodon TTT) 3-4	tRNA	TRK-TTT3-4	tRNA-Lys (anticodon TTT) 3-4	O	tRNA-Lys (TTT) 3-4|tRNA-Lys-TTT-3-3|transfer RNA lysine 3 (anticodon UUU)|transfer RNA-Lys (TTT) 3-3|transfer RNA-Lys (TTT) 3-4	20201124	-
9606	100049614	TRV-CAC1-5	-	TRNAV6|TRV6	HGNC:HGNC:33245	5	5q35.3	tRNA-Val (anticodon CAC) 1-5	tRNA	TRV-CAC1-5	tRNA-Val (anticodon CAC) 1-5	O	tRNA-Val-CAC-1-5|transfer RNA valine 6 (anticodon CAC)|transfer RNA-Val (CAC) 1-5	20201124	-
9606	100049707	SPG38	-	-	MIM:612335	4	4p16-p15	spastic paraplegia 38 (autosomal dominant, Silver syndrome)	unknown	-	-	-	-	20191002	-
9606	100049716	NINJ2-AS1	-	-	HGNC:HGNC:40405|Ensembl:ENSG00000177406	12	12p13.33	NINJ2 antisense RNA 1	ncRNA	NINJ2-AS1	NINJ2 antisense RNA 1	O	-	20201124	-
9606	100049717	JKAMPP1	-	-	HGNC:HGNC:49759|Ensembl:ENSG00000231491	9	9p23	JNK1/MAPK8-associated membrane protein pseudogene 1	pseudo	JKAMPP1	JNK1/MAPK8-associated membrane protein pseudogene 1	O	-	20201124	-
9606	100073347	MIMT1	-	LINC00067|MIM1|NCRNA00067	HGNC:HGNC:33464|Ensembl:ENSG00000268654	19	19q13.43	MER1 repeat containing imprinted transcript 1	ncRNA	MIMT1	MER1 repeat containing imprinted transcript 1	O	MER1 repeat containing imprinted transcript 1 (non-protein coding)|long intergenic non-protein coding RNA 67	20201124	-
9606	100093624	CDH12P3	-	-	HGNC:HGNC:37699|Ensembl:ENSG00000253492	5	5q13.2	cadherin 12 pseudogene 3	pseudo	CDH12P3	cadherin 12 pseudogene 3	O	cadherin 12 (N-cadherin 2) pseudogene 3	20201124	-
9606	100093625	CDH12P1	-	-	HGNC:HGNC:37698|Ensembl:ENSG00000254335	5	5q13.2	cadherin 12 pseudogene 1	pseudo	CDH12P1	cadherin 12 pseudogene 1	O	cadherin 12 (N-cadherin 2) pseudogene 1	20201124	-
9606	100093626	CDH12P4	-	-	HGNC:HGNC:37700|Ensembl:ENSG00000253900	5	5q13.2	cadherin 12 pseudogene 4	pseudo	CDH12P4	cadherin 12 pseudogene 4	O	cadherin 12 (N-cadherin 2) pseudogene 4	20201124	-
9606	100093630	SNHG8	-	LINC00060|NCRNA00060	HGNC:HGNC:33098|Ensembl:ENSG00000269893	4	4q26	small nucleolar RNA host gene 8	ncRNA	SNHG8	small nucleolar RNA host gene 8	O	long intergenic non-protein coding RNA 60|small nucleolar RNA host gene (non-protein coding) 8|small nucleolar RNA host gene 8 (non-protein coding)	20201124	-
9606	100093631	GTF2IP4	-	GTF2I	HGNC:HGNC:51716|Ensembl:ENSG00000233369	7	7q11.23	general transcription factor IIi pseudogene 4	pseudo	GTF2IP4	general transcription factor IIi pseudogene 4	O	general transcription factor II, i, pseudogene	20201124	-
9606	100093698	GS1-600G8.3	-	-	Ensembl:ENSG00000231216	X	Xp22.2	unknown transcript	ncRNA	-	-	-	-	20201124	-
9606	100101111	GXYLT1P1	-	-	HGNC:HGNC:39676	13	13q11	GXYLT1 pseudogene 1	pseudo	GXYLT1P1	GXYLT1 pseudogene 1	O	glucoside xylosyltransferase 1 pseudogene 1|glycosyltransferase 8 domain containing 3 pseudogene	20201124	-
9606	100101112	CDC14BL	-	-	-	7	7p12.3	CDC14 cell division cycle 14 C-like	pseudo	-	-	-	-	20201124	-
9606	100101115	TTTY21B	-	-	HGNC:HGNC:37980	Y	Yp11.2	testis-specific transcript, Y-linked 21B	ncRNA	TTTY21B	testis-specific transcript, Y-linked 21B	O	testis-specific transcript, Y-linked 21B (non-protein coding)	20201124	-
9606	100101116	TTTY1B	-	TTTY1	HGNC:HGNC:37981|Ensembl:ENSG00000129816	Y	Yp11.2	testis-specific transcript, Y-linked 1B	ncRNA	TTTY1B	testis-specific transcript, Y-linked 1B	O	testis-specific transcript, Y-linked 1B (non-protein coding)	20201124	-
9606	100101117	TTTY2B	-	-	HGNC:HGNC:37982	Y	Yp11.2	testis-specific transcript, Y-linked 2B	ncRNA	TTTY2B	testis-specific transcript, Y-linked 2B	O	testis-specific transcript, Y-linked 2B (non-protein coding)	20201124	-
9606	100101118	TTTY8B	-	NCRNA00217|TTTY8	HGNC:HGNC:37622|Ensembl:ENSG00000185700	Y	Yp11.2	testis-specific transcript, Y-linked 8B	ncRNA	TTTY8B	testis-specific transcript, Y-linked 8B	O	testis-specific transcript, Y-linked 8B (non-protein coding)	20201124	-
9606	100101119	SKP1P3	-	-	HGNC:HGNC:50370	9	9p12	S-phase kinase associated protein 1 pseudogene 3	pseudo	SKP1P3	S-phase kinase associated protein 1 pseudogene 3	O	-	20201124	-
9606	100101120	TTTY7B	-	NCRNA00215	HGNC:HGNC:37463|Ensembl:ENSG00000147761	Y	Yp11.2	testis-specific transcript, Y-linked 7B	ncRNA	TTTY7B	testis-specific transcript, Y-linked 7B	O	testis-specific transcript, Y-linked 7B (non-protein coding)	20201124	-
9606	100101121	TTTY23B	-	TTTY23	HGNC:HGNC:37983|Ensembl:ENSG00000250204	Y	Yp11.2	testis-specific transcript, Y-linked 23B	ncRNA	TTTY23B	testis-specific transcript, Y-linked 23B	O	testis-specific transcript, Y-linked 23|testis-specific transcript, Y-linked 23B (non-protein coding)	20201124	-
9606	100101126	LOC100101126	-	-	-	7	7p14.1	thioredoxin related transmembrane protein 1 pseudogene	pseudo	-	-	-	-	20201124	-
9606	100101127	LOC100101127	-	-	Ensembl:ENSG00000271113	8	8q13.3	thioredoxin related transmembrane protein 1 pseudogene	pseudo	-	-	-	-	20201124	-
9606	100101148	LOC100101148	-	-	-	7	7q11.23	FKBP prolyl isomerase 6 pseudogene	pseudo	-	-	-	FK506 binding protein 6, 36kDa pseudogene	20201124	-
9606	100101246	IFITM3P5	-	-	HGNC:HGNC:54543	12	12q24.12	IFITM3 pseudogene 5	pseudo	IFITM3P5	IFITM3 pseudogene 5	O	interferon induced transmembrane protein 3 pseudogene	20201124	-
9606	100101247	IFITM3P3	-	-	HGNC:HGNC:54541	6	6p21.31	IFITM3 pseudogene 3	pseudo	IFITM3P3	IFITM3 pseudogene 3	O	interferon induced transmembrane protein pseudogene	20201124	-
9606	100101266	HAVCR1P1	-	-	HGNC:HGNC:44033|Ensembl:ENSG00000268442	19	19p12	hepatitis A virus cellular receptor 1 pseudogene 1	pseudo	HAVCR1P1	hepatitis A virus cellular receptor 1 pseudogene 1	O	-	20201124	-
9606	100101267	POM121C	-	POM121-2	MIM:615754|HGNC:HGNC:34005|Ensembl:ENSG00000272391	7	7q11.23	POM121 transmembrane nucleoporin C	protein-coding	POM121C	POM121 transmembrane nucleoporin C	O	nuclear envelope pore membrane protein POM 121C|POM121 membrane glycoprotein C|nuclear pore membrane protein 121-2|pore membrane protein of 121 kDa C	20201124	-
9606	100101268	SPDYE12P	-	-	HGNC:HGNC:51508	7	7q11.23	speedy/RINGO cell cycle regulator family member E12, pseudogene	protein-coding	SPDYE12P	speedy/RINGO cell cycle regulator family member E12, pseudogene	O	speedy/RINGO cell cycle regulator family member E12, pseudogene|Williams Beuren syndrome chromosome region 19 pseudogene|speedy homolog E1 pseudogene|speedy/RINGO cell cycle regulator family member E1 pseudogene	20201124	-
9606	100101405	TMA16P1	-	-	HGNC:HGNC:43780	11	11q12.1	translation machinery associated 16 homolog pseudogene 1	pseudo	TMA16P1	translation machinery associated 16 homolog pseudogene 1	O	FLJ11184 pseudogene	20201124	-
9606	100101407	TMA16P2	-	-	HGNC:HGNC:43781	1	1p34.1	translation machinery associated 16 homolog pseudogene 2	pseudo	TMA16P2	translation machinery associated 16 homolog pseudogene 2	O	FLJ11184 pseudogene	20201124	-
9606	100101424	MRT9	-	MRT26	MIM:611095	14	14q11.2-q12	mental retardation, non-syndromic, autosomal recessive, 9	unknown	-	-	-	-	20191002	-
9606	100101425	MRT10	-	MRT20	MIM:611096	16	16p12-q12	mental retardation, non-syndromic, autosomal recessive, 10	unknown	-	-	-	-	20191002	-
9606	100101426	MRT11	-	-	MIM:611097	19	19q13.2-q13.3	mental retardation, non-syndromic, autosomal recessive, 11	unknown	-	-	-	-	20191002	-
9606	100101440	PMS2P7	-	PMS2L15|PMS2LP2|PMSR7	HGNC:HGNC:33515	7	7q11.23	PMS1 homolog 2, mismatch repair system component pseudogene 7	pseudo	PMS2P7	PMS1 homolog 2, mismatch repair system component pseudogene 7	O	postmeiotic segregation increased 2 pseudogene 7|postmeiotic segregation increased 2-like 15|postmeiotic segregation increased 2-like pseudogene 2	20201124	-
9606	100101467	ZSCAN30	-	ZNF-WYM|ZNF397OS|ZNF917	HGNC:HGNC:33517|Ensembl:ENSG00000186814	18	18q12.2	zinc finger and SCAN domain containing 30	protein-coding	ZSCAN30	zinc finger and SCAN domain containing 30	O	zinc finger and SCAN domain-containing protein 30|ZNF397 opposite strand|zinc finger protein 397 opposite strand|zinc finger protein 397OS	20201213	-
9606	100101478	H2BW3P	-	-	HGNC:HGNC:44390	X	Xq22.2	H2B.W histone 3, pseudogene	pseudo	H2BW3P	H2B.W histone 3, pseudogene	O	H2B histone family member M pseudogene	20201124	-
9606	100101483	LOC100101483	-	-	-	7	7p11.2	glycerophosphocholine phosphodiesterase 1 pseudogene	pseudo	-	-	-	glycerophosphocholine phosphodiesterase GDE1 homolog (S. cerevisiae) pseudogene	20201124	-
9606	100101490	MCTS2P	-	MCTS2|PSIMCT-1	HGNC:HGNC:49760|Ensembl:ENSG00000101898	20	20q11.21	MCTS family member 2, pseudogene	pseudo	MCTS2P	MCTS family member 2, pseudogene	O	malignant T cell amplified sequence 1 pseudogene|malignant T cell amplified sequence 2, pseudogene	20201124	-
9606	100101554	BRI3P3	-	-	HGNC:HGNC:32544	17	17p11.2	brain protein I3 pseudogene 3	pseudo	BRI3P3	brain protein I3 pseudogene 3	O	-	20201124	-
9606	100101629	GAGE8	-	CT4.8|GAGE-8	MIM:300638|HGNC:HGNC:4106	X	Xp11	G antigen 8	protein-coding	GAGE8	G antigen 8	O	G antigen 2D|cancer/testis antigen 4.8|cancer/testis antigen family 4, member 8	20181118	-
9606	100101917	ELF2P1	-	-	HGNC:HGNC:33539	X	Xq22.2	ELF2 pseudogene 1	pseudo	ELF2P1	ELF2 pseudogene 1	O	E74-like factor 2 (ets domain transcription factor) pseudogene|E74-like factor 2 pseudogene 1|ELF2P1 pseudogene	20201124	-
9606	100101932	GNG5P3	-	-	HGNC:HGNC:33552	11	11q23.1	G protein subunit gamma 5 pseudogene 3	pseudo	GNG5P3	G protein subunit gamma 5 pseudogene 3	O	guanine nucleotide binding protein (G protein), gamma 5 pseudogene 3	20201124	-
9606	100101933	GNG5P4	-	-	HGNC:HGNC:33553	2	2p13.1	G protein subunit gamma 5 pseudogene 4	pseudo	GNG5P4	G protein subunit gamma 5 pseudogene 4	O	guanine nucleotide binding protein (G protein), gamma 5 pseudogene 4	20201124	-
9606	100101935	GNG5P5	-	-	HGNC:HGNC:33554	13	13q14.2	G protein subunit gamma 5 pseudogene 5	pseudo	GNG5P5	G protein subunit gamma 5 pseudogene 5	O	guanine nucleotide binding protein (G protein), gamma 5 pseudogene 5	20201124	-
9606	100101938	ANKRD26P3	-	LINC00414	HGNC:HGNC:39689|Ensembl:ENSG00000237636	13	13q12.11	ankyrin repeat domain 26 pseudogene 3	pseudo	ANKRD26P3	ankyrin repeat domain 26 pseudogene 3	O	long intergenic non-protein coding RNA 414	20201124	-
9606	100113373	HMGN2P17	-	-	HGNC:HGNC:39381	1	1p36.23	high mobility group nucleosomal binding domain 2 pseudogene 17	pseudo	HMGN2P17	high mobility group nucleosomal binding domain 2 pseudogene 17	O	-	20201124	-
9606	100113374	LOC100113374	-	-	-	1	1q23.3	tRNA nucleotidyl transferase 1 pseudogene	pseudo	-	-	-	tRNA nucleotidyl transferase, CCA-adding, 1 pseudogene	20201124	-
9606	100113375	LOC100113375	-	-	-	22	22q13.31	tRNA nucleotidyl transferase 1 pseudogene	pseudo	-	-	-	tRNA nucleotidyl transferase, CCA-adding, 1 pseudogene	20201124	-
9606	100113378	SNORD119	-	-	HGNC:HGNC:33558	20	20p13	small nucleolar RNA, C/D box 119	snoRNA	SNORD119	small nucleolar RNA, C/D box 119	O	SNORD119 snoRNA	20201124	-
9606	100113379	SNORD121A	-	-	HGNC:HGNC:33560|Ensembl:ENSG00000238886	9	9p13.3	small nucleolar RNA, C/D box 121A	snoRNA	SNORD121A	small nucleolar RNA, C/D box 121A	O	SNORD121A snoRNA	20201124	-
9606	100113380	SNORD125	-	-	HGNC:HGNC:33564|Ensembl:ENSG00000239127	22	22q12.2	small nucleolar RNA, C/D box 125	snoRNA	SNORD125	small nucleolar RNA, C/D box 125	O	SNORD125 snoRNA	20201124	-
9606	100113381	SNORD19B	-	-	HGNC:HGNC:33570|Ensembl:ENSG00000238862	3	3p21.1	small nucleolar RNA, C/D box 19B	snoRNA	SNORD19B	small nucleolar RNA, C/D box 19B	O	SNORD117 snoRNA	20201124	-
9606	100113382	SNORD105B	-	-	HGNC:HGNC:33572|Ensembl:ENSG00000238531	19	19p13.2	small nucleolar RNA, C/D box 105B	snoRNA	SNORD105B	small nucleolar RNA, C/D box 105B	O	SNORD105B snoRNA	20201124	-
9606	100113384	SNORD123	-	-	HGNC:HGNC:33562	5	5p15.31	small nucleolar RNA, C/D box 123	snoRNA	SNORD123	small nucleolar RNA, C/D box 123	O	SNORD123 snoRNA	20201124	-
9606	100113386	UCKL1-AS1	-	UCKL1-AS|UCKL1AS|UCKL1OS	HGNC:HGNC:31967|Ensembl:ENSG00000280213	20	20q13.33	UCKL1 antisense RNA 1	ncRNA	UCKL1-AS1	UCKL1 antisense RNA 1	O	UCKL1 antisense RNA 1 (non-protein coding)|uridine-cytidine kinase 1-like 1 opposite strand	20201124	-
9606	100113389	SNORD127	-	-	HGNC:HGNC:33555|Ensembl:ENSG00000239043	14	14q21.2	small nucleolar RNA, C/D box 127	snoRNA	SNORD127	small nucleolar RNA, C/D box 127	O	SNORD118 snoRNA	20201124	-
9606	100113391	SNORD126	-	MIR1201|MIRN1201	HGNC:HGNC:33565	14	14q11.2	small nucleolar RNA, C/D box 126	snoRNA	SNORD126	small nucleolar RNA, C/D box 126	O	SNORD126 snoRNA|hsa-mir-1201|microRNA 1201	20201124	-
9606	100113392	SNORD11B	-	-	HGNC:HGNC:33571|Ensembl:ENSG00000271852	2	2q33.1	small nucleolar RNA, C/D box 11B	snoRNA	SNORD11B	small nucleolar RNA, C/D box 11B	O	SNORD11B snoRNA	20201124	-
9606	100113393	SNORD12B	-	-	HGNC:HGNC:33573|Ensembl:ENSG00000222365	20	20q13.13	small nucleolar RNA, C/D box 12B	snoRNA	SNORD12B	small nucleolar RNA, C/D box 12B	O	SNORD12B snoRNA	20201124	-
9606	100113397	VEZTP1	-	-	HGNC:HGNC:54949|Ensembl:ENSG00000224072	X	Xp11.3	VEZT pseudogene 1	pseudo	VEZTP1	VEZT pseudogene 1	O	vezatin, adherens junctions transmembrane protein pseudogene	20201124	-
9606	100113402	SNORD111B	-	MIR3647	HGNC:HGNC:33579	16	16q22.1	small nucleolar RNA, C/D box 111B	snoRNA	SNORD111B	small nucleolar RNA, C/D box 111B	O	SNORD111B snoRNA|hsa-mir-3647|microRNA 3647	20201124	-
9606	100113403	LIN28B-AS1	-	C6orf220|LINC00577|dJ439I14.1	HGNC:HGNC:21553|Ensembl:ENSG00000203809	6	6q16.3	LIN28B antisense RNA 1	ncRNA	LIN28B-AS1	LIN28B antisense RNA 1	O	long intergenic non-protein coding RNA 577	20201124	-
9606	100113404	LINC00583	-	C9orf146	HGNC:HGNC:31437|Ensembl:ENSG00000205636	9	9p23	long intergenic non-protein coding RNA 583	ncRNA	LINC00583	long intergenic non-protein coding RNA 583	O	-	20201124	-
9606	100113407	TMEM170B	-	-	HGNC:HGNC:34244|Ensembl:ENSG00000205269	6	6p24.2	transmembrane protein 170B	protein-coding	TMEM170B	transmembrane protein 170B	O	transmembrane protein 170B	20201124	-
9606	100113421	FGF7P8	-	-	HGNC:HGNC:34516	9	9q13	fibroblast growth factor 7 pseudogene 8	pseudo	FGF7P8	fibroblast growth factor 7 pseudogene 8	O	-	20201124	-
9606	100114903	NRBF2P2	-	-	HGNC:HGNC:44605	3	3p21.31	nuclear receptor binding factor 2 pseudogene 2	pseudo	NRBF2P2	nuclear receptor binding factor 2 pseudogene 2	O	-	20201124	-
9606	100118954	NRBF2P5	-	-	HGNC:HGNC:44683	10	10p15.1	nuclear receptor binding factor 2 pseudogene 5	pseudo	NRBF2P5	nuclear receptor binding factor 2 pseudogene 5	O	-	20201124	-
9606	100124332	YBX2P1	-	-	HGNC:HGNC:49498	10	10q26.13	YBX2 pseudogene 1	pseudo	YBX2P1	YBX2 pseudogene 1	O	Y-box binding protein 2 pseudogene 1	20201124	-
9606	100124334	YBX2P2	-	-	HGNC:HGNC:54721	15	15q26.1	YBX2 pseudogene 2	pseudo	YBX2P2	YBX2 pseudogene 2	O	Y-box binding protein 2 pseudogene	20201124	-
9606	100124373	LOC100124373	-	-	-	6	6p21.2	ankyrin repeat domain 39 pseudogene	pseudo	-	-	-	-	20201124	-
9606	100124394	KLF3P2	-	-	HGNC:HGNC:41519	3	3q25.31	Kruppel like factor 3 pseudogene 2	pseudo	KLF3P2	Kruppel like factor 3 pseudogene 2	O	Kruppel-like factor 3 (basic) pseudogene 2	20201124	-
9606	100124401	CRLF3P3	-	-	HGNC:HGNC:54742	2	2p11.2	CRLF3 pseudogene 3	pseudo	CRLF3P3	CRLF3 pseudogene 3	O	cytokine receptor like factor 3 pseudogene	20201124	-
9606	100124402	LOC100124402	-	-	-	7	7q21.11	ubiquitin-fold modifier conjugating enzyme 1 pseudogene	pseudo	-	-	-	-	20201124	-
9606	100124412	FAM138E	-	F379	HGNC:HGNC:32335|Ensembl:ENSG00000248893	15	15q26.3	family with sequence similarity 138 member E	ncRNA	FAM138E	family with sequence similarity 138 member E	O	-	20201124	-
9606	100124414	GINGF4	-	GGF4|HGF4	MIM:611010	11	11p15	gingival fibromatosis, hereditary, 4	unknown	-	-	-	-	20191002	-
9606	100124415	EKD2	-	-	MIM:611031	16	16q13-q22.1	Episodic kinesigenic dyskinesia 2	unknown	-	-	-	-	20190816	-
9606	100124516	SNORD58C	-	U58	HGNC:HGNC:33613	18	18q21.1	small nucleolar RNA, C/D box 58C	snoRNA	SNORD58C	small nucleolar RNA, C/D box 58C	O	SNORD58C snoRNA|U58 small nucleolar RNA|U58 snoRNA	20201124	-
9606	100124533	SCARNA27	-	-	HGNC:HGNC:33614	6	6p24.3	small Cajal body-specific RNA 27	ncRNA	SCARNA27	small Cajal body-specific RNA 27	O	SCARNA27 snoRNA	20201124	-
9606	100124534	SNORA84	-	-	HGNC:HGNC:33615|Ensembl:ENSG00000239183	9	9q22.31	small nucleolar RNA, H/ACA box 84	snoRNA	SNORA84	small nucleolar RNA, H/ACA box 84	O	SNORA84 snoRNA	20201124	-
9606	100124535	SNORA36C	-	-	HGNC:HGNC:33616|Ensembl:ENSG00000207016	2	2p13.3	small nucleolar RNA, H/ACA box 36C	snoRNA	SNORA36C	small nucleolar RNA, H/ACA box 36C	O	SNORA36C snoRNA|small nucleolar RNA, H/ACA box 36C (retrotransposed)	20201124	-
9606	100124536	SNORA38B	-	-	HGNC:HGNC:33617|Ensembl:ENSG00000200394	17	17q24.2	small nucleolar RNA, H/ACA box 38B	snoRNA	SNORA38B	small nucleolar RNA, H/ACA box 38B	O	SNORA38B snoRNA|small nucleolar RNA, H/ACA box 38B (retrotransposed)	20201124	-
9606	100124537	SNORA70B	-	-	HGNC:HGNC:33618|Ensembl:ENSG00000206937	2	2p15	small nucleolar RNA, H/ACA box 70B	snoRNA	SNORA70B	small nucleolar RNA, H/ACA box 70B	O	SNORA70B snoRNA|small nucleolar RNA, H/ACA box 70B (retrotransposed)	20201124	-
9606	100124538	SNORA70C	-	U70C	HGNC:HGNC:33619|Ensembl:ENSG00000207268	9	9q33.1	small nucleolar RNA, H/ACA box 70C	snoRNA	SNORA70C	small nucleolar RNA, H/ACA box 70C	O	SNORA70C snoRNA|U70 type 3 snoRT|small nucleolar RNA, H/ACA box 70C (retrotransposed)	20201124	-
9606	100124539	SNORA11B	-	-	HGNC:HGNC:33620|Ensembl:ENSG00000221102	14	14q32.11	small nucleolar RNA, H/ACA box 11B	snoRNA	SNORA11B	small nucleolar RNA, H/ACA box 11B	O	SNORA11B snoRNA|small nucleolar RNA, H/ACA box 11B (retrotransposed)	20201124	-
9606	100124540	SNORA11C	-	-	HGNC:HGNC:33621|Ensembl:ENSG00000221459	X	Xp11.3	small nucleolar RNA, H/ACA box 11C	snoRNA	SNORA11C	small nucleolar RNA, H/ACA box 11C	O	SNORA11C snoRNA|small nucleolar RNA, H/ACA box 11C (retrotransposed)	20201124	-
9606	100124541	SNORA11D	-	-	HGNC:HGNC:33622|Ensembl:ENSG00000221475	X	Xp11.22	small nucleolar RNA, H/ACA box 11D	snoRNA	SNORA11D	small nucleolar RNA, H/ACA box 11D	O	SNORA11D snoRNA	20201124	-
9606	100124696	TEC	-	-	MIM:227050	19	19q13.2	transient erythroblastopenia of childhood	unknown	-	-	-	-	20170408	-
9606	100124700	HOTAIR	-	HOXAS|HOXC-AS4|HOXC11-AS1|NCRNA00072	MIM:611400|HGNC:HGNC:33510|Ensembl:ENSG00000228630	12	12q13.13	HOX transcript antisense RNA	ncRNA	HOTAIR	HOX transcript antisense RNA	O	HOX transcript antisense RNA (non-protein coding)|HOXC cluster antisense RNA 4 (non-protein coding)|hox transcript antisense intergenic RNA	20201220	-
9606	100125288	ZGLP1	-	GATAD3|GLP-1|GLP1	MIM:611639|HGNC:HGNC:37245|Ensembl:ENSG00000220201	19	19p13.2	zinc finger GATA like protein 1	protein-coding	ZGLP1	zinc finger GATA like protein 1	O	GATA-type zinc finger protein 1|GATA zinc finger domain containing 3|GATA-like protein 1	20201124	-
9606	100125387	HNRNPRP1	-	-	HGNC:HGNC:44907	10	10p12.31	heterogeneous nuclear ribonucleoprotein R pseudogene 1	pseudo	HNRNPRP1	heterogeneous nuclear ribonucleoprotein R pseudogene 1	O	-	20201124	-
9606	100125392	TIPINP1	-	-	HGNC:HGNC:54963	X	Xp11.22	TIPIN pseudogene 1	pseudo	TIPINP1	TIPIN pseudogene 1	O	TIMELESS interacting protein pseudogene	20201124	-
9606	100125393	LOC100125393	-	-	-	16	16q21	TIMELESS interacting protein pseudogene	pseudo	-	-	-	-	20201124	-
9606	100125409	LOC100125409	-	-	-	12	12q15	histone PARylation factor 1 pseudogene	pseudo	-	-	-	-	20201124	-
9606	100125556	FAM86JP	-	-	HGNC:HGNC:44097|Ensembl:ENSG00000171084	3	3q21.2	family with sequence similarity 86, member A pseudogene	pseudo	FAM86JP	family with sequence similarity 86 member J, pseudogene	O	-	20201124	-
9606	100126007	L1TD1P1	-	-	HGNC:HGNC:49127	13	13q33.1	LINE-1 type transposase domain containing 1 pseudogene 1	pseudo	L1TD1P1	LINE-1 type transposase domain containing 1 pseudogene 1	O	-	20201124	-
9606	100126008	NUDT19P1	-	-	HGNC:HGNC:43585	X	Xq24	NUDT19 pseudogene 1	pseudo	NUDT19P1	NUDT19 pseudogene 1	O	nudix (nucleoside diphosphate linked moiety X)-type motif 19 pseudogene 1|nudix hydrolase 19 pseudogene 1	20201124	-
9606	100126270	FMR1-AS1	-	ASFMR1|FMR1-AS|FMR1AS|FMR4	MIM:300805|HGNC:HGNC:39081|Ensembl:ENSG00000268066	X	Xq27.3	FMR1 antisense RNA 1	ncRNA	FMR1-AS1	FMR1 antisense RNA 1	O	FMR1 antisense RNA 1 (head to head)|FMR1 antisense RNA 1 (non-protein coding)|antisense fragile X mental retardation protein variant A	20201124	-
9606	100126296	MIR298	-	MIRN298|hsa-mir-298	MIM:614914|HGNC:HGNC:33634|Ensembl:ENSG00000216031|miRBase:MI0005523	20	20q13.32	microRNA 298	ncRNA	MIR298	microRNA 298	O	-	20201124	-
9606	100126297	MIR300	-	MIRN300|hsa-mir-300	HGNC:HGNC:33636|Ensembl:ENSG00000215957|miRBase:MI0005525	14	14q32.31	microRNA 300	ncRNA	MIR300	microRNA 300	O	-	20201220	-
9606	100126299	VTRNA2-1	-	CBL-3|CBL3|MIR886|MIRN886|VTRNA2|hsa-mir-886|hvg-5|nc886|pre-miR-886|svtRNA2-1a	MIM:614938|HGNC:HGNC:37054|Ensembl:ENSG00000278815	5	5q31.1	vault RNA 2-1	ncRNA	VTRNA2-1	vault RNA 2-1	O	cord blood lymphocyte-derived noncoding RNA 3|microRNA 886|noncoding RNA 886	20201129	-
9606	100126301	MIR509-2	-	MIRN509-2	HGNC:HGNC:33641|Ensembl:ENSG00000212013|miRBase:MI0005530	X	Xq27.3	microRNA 509-2	ncRNA	MIR509-2	microRNA 509-2	O	hsa-mir-509-2	20201124	-
9606	100126302	MIR450B	-	MIRN450B|mir-450b	HGNC:HGNC:33642|Ensembl:ENSG00000216001|miRBase:MI0005531	X	Xq26.3	microRNA 450b	ncRNA	MIR450B	microRNA 450b	O	hsa-mir-450b	20201213	-
9606	100126303	MIR890	-	MIRN890|hsa-mir-890	HGNC:HGNC:33644|Ensembl:ENSG00000216075|miRBase:MI0005533	X	Xq27.3	microRNA 890	ncRNA	MIR890	microRNA 890	O	-	20201124	-
9606	100126304	MIR891B	-	MIRN891B	HGNC:HGNC:33645|Ensembl:ENSG00000216064|miRBase:MI0005534	X	Xq27.3	microRNA 891b	ncRNA	MIR891B	microRNA 891b	O	hsa-mir-891b	20201124	-
9606	100126306	MIR888	-	MIRN888|hsa-mir-888	HGNC:HGNC:33648|Ensembl:ENSG00000216005|miRBase:MI0005537	X	Xq27.3	microRNA 888	ncRNA	MIR888	microRNA 888	O	-	20201124	-
9606	100126307	MIR892B	-	MIRN892B	HGNC:HGNC:33649|Ensembl:ENSG00000216098|miRBase:MI0005538	X	Xq27.3	microRNA 892b	ncRNA	MIR892B	microRNA 892b	O	hsa-mir-892b	20201124	-
9606	100126308	MIR541	-	MIRN541|hsa-mir-541|mir-541	HGNC:HGNC:33650|Ensembl:ENSG00000216179|miRBase:MI0005539	14	14q32.31	microRNA 541	ncRNA	MIR541	microRNA 541	O	-	20201124	-
9606	100126309	MIR875	-	MIRN875|hsa-mir-875	HGNC:HGNC:33652|Ensembl:ENSG00000216069|miRBase:MI0005541	8	8q22.2	microRNA 875	ncRNA	MIR875	microRNA 875	O	-	20201124	-
9606	100126310	MIR876	-	MIRN876|hsa-mir-876|mir-876	HGNC:HGNC:33653|Ensembl:ENSG00000215966|miRBase:MI0005542	9	9p21.1	microRNA 876	ncRNA	MIR876	microRNA 876	O	-	20201124	-
9606	100126311	MIR147B	-	MIRN147B|mir-147b	HGNC:HGNC:33655|Ensembl:ENSG00000284386|miRBase:MI0005544	15	15q21.1	microRNA 147b	ncRNA	MIR147B	microRNA 147b	O	hsa-mir-147b	20201124	-
9606	100126313	MIR744	-	MIRN744|hsa-mir-744|mir-744	HGNC:HGNC:33658|Ensembl:ENSG00000266297|miRBase:MI0005559	17	17p12	microRNA 744	ncRNA	MIR744	microRNA 744	O	-	20201129	-
9606	100126314	MIR877	-	MIRN877|hsa-mir-877|miRNA877|mir-877	MIM:611619|HGNC:HGNC:33660|Ensembl:ENSG00000216101|miRBase:MI0005561	6	6p21.33	microRNA 877	ncRNA	MIR877	microRNA 877	O	-	20201206	-
9606	100126315	MIR665	-	MIRN665|hsa-mir-665|mir-665	HGNC:HGNC:33662|Ensembl:ENSG00000283159|miRBase:MI0005563	14	14q32.2	microRNA 665	ncRNA	MIR665	microRNA 665	O	-	20201124	-
9606	100126316	MIR873	-	MIRN873|hsa-mir-873|mir-873	MIM:616137|HGNC:HGNC:33663|Ensembl:ENSG00000215939|miRBase:MI0005564	9	9p21.1	microRNA 873	ncRNA	MIR873	microRNA 873	O	-	20201213	-
9606	100126317	MIR374B	-	MIRN374B|mir-374b	HGNC:HGNC:33665|Ensembl:ENSG00000212027|miRBase:MI0005566	X	Xq13.2	microRNA 374b	ncRNA	MIR374B	microRNA 374b	O	hsa-mir-374b	20201124	-
9606	100126318	MIR301B	-	MIRN301B|mir-301b	HGNC:HGNC:33667|Ensembl:ENSG00000212102|miRBase:MI0005568	22	22q11.21	microRNA 301b	ncRNA	MIR301B	microRNA 301b	O	hsa-mir-301b	20201124	-
9606	100126319	MIR216B	-	MIRN216B|mir-216b	HGNC:HGNC:33668|Ensembl:ENSG00000211520|miRBase:MI0005569	2	2p16.1	microRNA 216b	ncRNA	MIR216B	microRNA 216b	O	hsa-mir-216b	20201124	-
9606	100126320	MIR920	-	MIRN920|hsa-mir-920	HGNC:HGNC:33670|Ensembl:ENSG00000216192|miRBase:MI0005712	12	12p12.1	microRNA 920	ncRNA	MIR920	microRNA 920	O	-	20201124	-
9606	100126321	MIR922	-	MIRN922|hsa-mir-922	HGNC:HGNC:33672|Ensembl:ENSG00000284146|miRBase:MI0005714	3	3q29	microRNA 922	ncRNA	MIR922	microRNA 922	O	-	20201124	-
9606	100126323	MIR924	-	MIRN924|hsa-mir-924	HGNC:HGNC:33674|Ensembl:ENSG00000283615|miRBase:MI0005716	18	18q12.3	microRNA 924	ncRNA	MIR924	microRNA 924	O	-	20201124	-
9606	100126324	MIR934	-	MIRN934|hsa-mir-934|mir-934	HGNC:HGNC:33677|Ensembl:ENSG00000216060|miRBase:MI0005756	X	Xq26.3	microRNA 934	ncRNA	MIR934	microRNA 934	O	-	20201124	-
9606	100126325	MIR935	-	MIRN935|hsa-mir-935|mir-935	HGNC:HGNC:33678|Ensembl:ENSG00000284583|miRBase:MI0005757	19	19q13.42	microRNA 935	ncRNA	MIR935	microRNA 935	O	-	20201124	-
9606	100126326	MIR936	-	MIRN936|hsa-mir-936	HGNC:HGNC:33679|Ensembl:ENSG00000283788|miRBase:MI0005758	10	10q25.1	microRNA 936	ncRNA	MIR936	microRNA 936	O	-	20201124	-
9606	100126327	MIR938	-	MIRN938|hsa-mir-938	HGNC:HGNC:33681|Ensembl:ENSG00000216035|miRBase:MI0005760	10	10p11.23	microRNA 938	ncRNA	MIR938	microRNA 938	O	-	20201124	-
9606	100126328	MIR940	-	MIRN940|hsa-mir-940|mir-940	HGNC:HGNC:33683|Ensembl:ENSG00000284346|miRBase:MI0005762	16	16p13.3	microRNA 940	ncRNA	MIR940	microRNA 940	O	-	20201124	-
9606	100126329	MIR941-1	-	MIRN941-1|mir-941-1	HGNC:HGNC:33684|Ensembl:ENSG00000283206|miRBase:MI0005763	20	20q13.33	microRNA 941-1	ncRNA	MIR941-1	microRNA 941-1	O	hsa-mir-941-1	20201124	-
9606	100126330	MIR941-4	-	MIRN941-4	HGNC:HGNC:33687|Ensembl:ENSG00000216195|miRBase:MI0005766	20	20q13.33	microRNA 941-4	ncRNA	MIR941-4	microRNA 941-4	O	hsa-mir-941-4	20201124	-
9606	100126331	MIR942	-	MIRN942|hsa-mir-942|mir-942	HGNC:HGNC:33688|Ensembl:ENSG00000215930|miRBase:MI0005767	1	1p13.1	microRNA 942	ncRNA	MIR942	microRNA 942	O	-	20201124	-
9606	100126332	MIR943	-	MIRN943|hsa-mir-943	HGNC:HGNC:33689|Ensembl:ENSG00000284587|miRBase:MI0005768	4	4p16.3	microRNA 943	ncRNA	MIR943	microRNA 943	O	-	20201124	-
9606	100126333	MIR708	-	MIRN708|hsa-mir-708	HGNC:HGNC:33654|Ensembl:ENSG00000211997|miRBase:MI0005543	11	11q14.1	microRNA 708	ncRNA	MIR708	microRNA 708	O	-	20201213	-
9606	100126334	MIR885	-	MIRN885|hsa-mir-885|mir-885	HGNC:HGNC:33659|Ensembl:ENSG00000216135|miRBase:MI0005560	3	3p25.3	microRNA 885	ncRNA	MIR885	microRNA 885	O	-	20201124	-
9606	100126335	MIR543	-	MIRN543|hsa-mir-543|mir-543	HGNC:HGNC:33664|Ensembl:ENSG00000212040|miRBase:MI0005565	14	14q32.31	microRNA 543	ncRNA	MIR543	microRNA 543	O	-	20201124	-
9606	100126336	MIR208B	-	MIRN208B|mir-208b	MIM:613613|HGNC:HGNC:33669|Ensembl:ENSG00000215991|miRBase:MI0005570	14	14q11.2	microRNA 208b	ncRNA	MIR208B	microRNA 208b	O	hsa-mir-208b	20201213	-
9606	100126337	MIR509-3	-	MIRN509-3|mir-509-3	MIM:300876|HGNC:HGNC:33675|Ensembl:ENSG00000212014|miRBase:MI0005717	X	Xq27.3	microRNA 509-3	ncRNA	MIR509-3	microRNA 509-3	O	hsa-mir-509-3	20201124	-
9606	100126338	MIR937	-	MIRN937|hsa-mir-937|mir-937	HGNC:HGNC:33680|Ensembl:ENSG00000284224|miRBase:MI0005759	8	8q24.3	microRNA 937	ncRNA	MIR937	microRNA 937	O	-	20201124	-
9606	100126339	MIR941-2	-	MIRN941-2	HGNC:HGNC:33685|Ensembl:ENSG00000216141|miRBase:MI0005764	20	20q13.33	microRNA 941-2	ncRNA	MIR941-2	microRNA 941-2	O	hsa-mir-941-2	20201124	-
9606	100126340	MIR944	-	MIRN944|hsa-mir-944|mir-944	HGNC:HGNC:33690|Ensembl:ENSG00000216058|miRBase:MI0005769	3	3q28	microRNA 944	ncRNA	MIR944	microRNA 944	O	-	20201124	-
9606	100126341	MIR891A	-	MIRN891A	HGNC:HGNC:33635|Ensembl:ENSG00000216056|miRBase:MI0005524	X	Xq27.3	microRNA 891a	ncRNA	MIR891A	microRNA 891a	O	hsa-mir-891a	20201124	-
9606	100126342	MIR892A	-	MIRN892A	HGNC:HGNC:33639|Ensembl:ENSG00000215943|miRBase:MI0005528	X	Xq27.3	microRNA 892a	ncRNA	MIR892A	microRNA 892a	O	hsa-mir-892a	20201124	-
9606	100126343	MIR874	-	MIRN874|hsa-mir-874|mir-874	HGNC:HGNC:33643|Ensembl:ENSG00000216009|miRBase:MI0005532	5	5q31.2	microRNA 874	ncRNA	MIR874	microRNA 874	O	-	20201220	-
9606	100126345	MIR889	-	MIRN889|hsa-mir-889|mir-889	HGNC:HGNC:33651|Ensembl:ENSG00000216099|miRBase:MI0005540	14	14q32.31	microRNA 889	ncRNA	MIR889	microRNA 889	O	-	20201124	-
9606	100126346	MIR190B	-	MIRN190B|mir-190b	HGNC:HGNC:33656|Ensembl:ENSG00000215938|miRBase:MI0005545	1	1q21.3	microRNA 190b	ncRNA	MIR190B	microRNA 190b	O	hsa-mir-190b	20201124	-
9606	100126347	MIR887	-	MIRN887|hsa-mir-887	HGNC:HGNC:33661|Ensembl:ENSG00000216077|miRBase:MI0005562	5	5p15.1	microRNA 887	ncRNA	MIR887	microRNA 887	O	-	20201124	-
9606	100126348	MIR760	-	MIRN760|hsa-mir-760|mir-760	HGNC:HGNC:33666|Ensembl:ENSG00000211575|miRBase:MI0005567	1	1p22.1	microRNA 760	ncRNA	MIR760	microRNA 760	O	-	20201220	-
9606	100126349	MIR921	-	MIRN921|hsa-mir-921	HGNC:HGNC:33671|Ensembl:ENSG00000215952|miRBase:MI0005713	1	1q24.1	microRNA 921	ncRNA	MIR921	microRNA 921	O	-	20201124	-
9606	100126350	MIR933	-	MIRN933|hsa-mir-933|mir-933	HGNC:HGNC:33676|Ensembl:ENSG00000215973|miRBase:MI0005755	2	2q31.1	microRNA 933	ncRNA	MIR933	microRNA 933	O	-	20201124	-
9606	100126351	MIR939	-	MIRN939|hsa-mir-939|mir-939	HGNC:HGNC:33682|Ensembl:ENSG00000284310|miRBase:MI0005761	8	8q24.3	microRNA 939	ncRNA	MIR939	microRNA 939	O	-	20201124	-
9606	100126352	MIR941-3	-	MIRN941-3	HGNC:HGNC:33686|Ensembl:ENSG00000283513|miRBase:MI0005765	20	20q13.33	microRNA 941-3	ncRNA	MIR941-3	microRNA 941-3	O	hsa-mir-941-3	20201124	-
9606	100126354	MIR297	-	MIRN297|hsa-mir-297	MIM:615520|HGNC:HGNC:33691|Ensembl:ENSG00000215961|miRBase:MI0005775	4	4q25	microRNA 297	ncRNA	MIR297	microRNA 297	O	-	20201129	-
9606	100126355	MIR365A	-	MIR365-1|MIRN365-1|hsa-mir-365a|mir-365a	MIM:614735|HGNC:HGNC:33692|Ensembl:ENSG00000199130|miRBase:MI0000767	16	16p13.12	microRNA 365a	ncRNA	MIR365A	microRNA 365a	O	hsa-mir-365-1|microRNA 365-1	20201124	-
9606	100126356	MIR365B	-	MIR365-2|MIRN365-2|hsa-mir-365b|mir-365b	HGNC:HGNC:33693|Ensembl:ENSG00000283978|miRBase:MI0000769	17	17q11.2	microRNA 365b	ncRNA	MIR365B	microRNA 365b	O	hsa-mir-365-2|microRNA 365-2	20201124	-
9606	100126446	DEPDC1P2	-	-	HGNC:HGNC:33975	9	9q31.2	DEP domain containing 1 pseudogene 2	pseudo	DEPDC1P2	DEP domain containing 1 pseudogene 2	O	-	20201124	-
9606	100126447	LOC100126447	-	-	-	X	Xq23	uncharacterized LOC100126447	ncRNA	-	-	-	-	20201124	-
9606	100126572	GJE1	-	CX23	HGNC:HGNC:33251|Ensembl:ENSG00000203733	6	6q24.1	gap junction protein epsilon 1	protein-coding	GJE1	gap junction protein epsilon 1	O	putative gap junction epsilon-1 protein|connexin-23|gap junction protein, epsilon 1, 23kDa	20201124	-
9606	100126584	LOC100126584	-	-	-	6	6q22.31	uncharacterized LOC100126584	ncRNA	-	-	-	-	20201124	-
9606	100126593	MAFD4	-	BPAD	MIM:611247	16	16p12	Major affective disorder 4	unknown	-	-	-	-	20190816	-
9606	100126594	EJM4	-	-	MIM:611364	5	5q12-q14	Myoclonic epilepsy, juvenile, 4	unknown	-	-	-	-	20190816	-
9606	100126595	MGS	-	-	MIM:611376	8	8q23-q24	Mungan syndrome	unknown	-	-	-	-	20190816	-
9606	100126596	CUX2P1	-	-	HGNC:HGNC:33694	10	10p14	cut like homeobox 2 pseudogene 1	pseudo	CUX2P1	cut like homeobox 2 pseudogene 1	O	-	20201124	-
9606	100126597	CUX2P2	-	-	HGNC:HGNC:33695	4	4q32.1	cut like homeobox 2 pseudogene 2	pseudo	CUX2P2	cut like homeobox 2 pseudogene 2	O	-	20190324	-
9606	100126693	LINC00322	-	C21orf136|NCRNA00322	HGNC:HGNC:33698	21	21q22.3	long intergenic non-protein coding RNA 322	ncRNA	LINC00322	long intergenic non-protein coding RNA 322	O	-	20201124	-
9606	100126780	SNAR-G1	-	-	HGNC:HGNC:34327	19	19q13.33	small NF90 (ILF3) associated RNA G1	snRNA	SNAR-G1	small NF90 (ILF3) associated RNA G1	O	small ILF3/NF90-associated RNA G1|small NF90-associated RNA G1|small nuclear ILF3/NF90-associated RNA G1	20201124	-
9606	100126781	SNAR-F	-	-	HGNC:HGNC:34326	19	19q13.33	small NF90 (ILF3) associated RNA F	snRNA	SNAR-F	small NF90 (ILF3) associated RNA F	O	small ILF3/NF90-associated RNA F|small NF90-associated RNA F|small nuclear ILF3/NF90-associated RNA F	20201124	-
9606	100126784	NAV2-AS6	-	-	HGNC:HGNC:55264	11	11p15.1	NAV2 antisense RNA 6	ncRNA	NAV2-AS6	NAV2 antisense RNA 6	O	-	20201124	-
9606	100126791	EGOT	-	EGO|NCRNA00190	MIM:611662|HGNC:HGNC:37129|Ensembl:ENSG00000235947	3	3p26.1	eosinophil granule ontogeny transcript	ncRNA	EGOT	eosinophil granule ontogeny transcript	O	eosinophil granule ontogeny transcript (non-protein coding)	20201124	-
9606	100126793	GHRLOS	-	GHRL-AS1|GHRLAS|NCRNA00068	MIM:618445|HGNC:HGNC:33885|Ensembl:ENSG00000240288	3	3p25.3	ghrelin opposite strand/antisense RNA	ncRNA	GHRLOS	ghrelin opposite strand/antisense RNA	O	GHRL antisense RNA 1 (non-protein coding)	20201124	-
9606	100126794	GAEC1	-	-	MIM:612130	7	7q22.1	gene amplified in esophageal cancer 1	ncRNA	-	-	-	-	20191111	-
9606	100126798	SNAR-A1	-	SNAR-A53113498	HGNC:HGNC:34304	19	19q13.33	small NF90 (ILF3) associated RNA A1	snRNA	SNAR-A1	small NF90 (ILF3) associated RNA A1	O	small ILF3/NF90-associated RNA A1|small NF90-associated RNA A53113498|small nuclear ILF3/NF90-associated RNA A1	20201124	-
9606	100126799	SNAR-A2	-	SNAR-A53129250	HGNC:HGNC:34305	19	19q13.33	small NF90 (ILF3) associated RNA A2	snRNA	SNAR-A2	small NF90 (ILF3) associated RNA A2	O	small ILF3/NF90-associated RNA A2|small NF90-associated RNA A53129250|small nuclear ILF3/NF90-associated RNA A2	20201124	-
9606	100126800	SNAR-A12	-	SNAR-A53102747	HGNC:HGNC:34315	19	19q13.33	small NF90 (ILF3) associated RNA A12	snRNA	SNAR-A12	small NF90 (ILF3) associated RNA A12	O	small ILF3/NF90-associated RNA A12|small NF90-associated RNA AA53102747|small nuclear ILF3/NF90-associated RNA A12	20201124	-
9606	100126822	LOC100126822	-	-	-	1	1q42.13	ubiquitin like modifier activating enzyme 5 pseudogene	pseudo	-	-	-	-	20201124	-
9606	100126825	GJA6P	-	-	HGNC:HGNC:32542	X	Xp22.13	gap junction protein alpha 6, pseudogene	pseudo	GJA6P	gap junction protein alpha 6, pseudogene	O	gap junction protein, alpha 1, 43kDa pseudogene	20201124	-
9606	100127050	VN2R21P	-	-	HGNC:HGNC:33938	19	19p13.2	vomeronasal 2 receptor 21 pseudogene	pseudo	VN2R21P	vomeronasal 2 receptor 21 pseudogene	O	-	20201124	-
9606	100127173	HLA-Y	-	HLA-DEL|HLA-GOR	HGNC:HGNC:33913	6	6p21.33	major histocompatibility complex, class I, Y (pseudogene)	pseudo	HLA-Y	major histocompatibility complex, class I, Y (pseudogene)	O	HLA-BEL/COQ/DEL	20190324	-
9606	100127206	MINAR2	-	KIAA1024L	HGNC:HGNC:33914|Ensembl:ENSG00000186367	5	5q23.3	membrane integral NOTCH2 associated receptor 2	protein-coding	MINAR2	membrane integral NOTCH2 associated receptor 2	O	major intrinsically disordered NOTCH2-binding receptor 1-like|KIAA1024 like|UPF0258 protein KIAA1024-like|major intrinsically disordered Notch2-binding receptor 1-like	20201124	-
9606	100127883	IBTKP1	-	-	HGNC:HGNC:31672	18	18q12.3	inhibitor of Bruton tyrosine kinase pseudogene 1	pseudo	IBTKP1	inhibitor of Bruton tyrosine kinase pseudogene 1	O	IBTK pseudogene 1|inhibitor of Bruton agammaglobulinemia tyrosine kinase pseudogene 1	20201124	-
9606	100127888	SLCO4A1-AS1	-	-	HGNC:HGNC:40537|Ensembl:ENSG00000232803	20	20q13.33	SLCO4A1 antisense RNA 1	ncRNA	SLCO4A1-AS1	SLCO4A1 antisense RNA 1	O	-	20201124	-
9606	100127892	LOC100127892	-	-	Ensembl:ENSG00000270880	3	3q13.31	ATP synthase peripheral stalk-membrane subunit b pseudogene	pseudo	-	-	-	ATP synthase, H+ transporting, mitochondrial Fo complex subunit B1 pseudogene	20201124	-
9606	100127893	RPL7P24	-	RPL7_8_586	HGNC:HGNC:36715|Ensembl:ENSG00000240003	5	5q14.1	ribosomal protein L7 pseudogene 24	pseudo	RPL7P24	ribosomal protein L7 pseudogene 24	O	-	20201124	-
9606	100127900	LOC100127900	-	-	Ensembl:ENSG00000219736	6	6q13	nucleoporin 50kDa pseudogene	pseudo	-	-	-	-	20201124	-
9606	100127902	BMI1P1	-	-	HGNC:HGNC:51428|Ensembl:ENSG00000234201	X	Xq12	BMI1 proto-oncogene, polycomb ring finger pseudogene 1	pseudo	BMI1P1	BMI1 proto-oncogene, polycomb ring finger pseudogene 1	O	BMI1 polycomb ring finger oncogene pseudogene	20201124	-
9606	100127903	LOC100127903	-	-	-	4	4q13.2	speckle type BTB/POZ protein like pseudogene	pseudo	-	-	-	speckle-type POZ protein-like pseudogene	20201124	-
9606	100127905	SMIM11P1	-	C6orf161|FAM165A|bA33E24.4	HGNC:HGNC:21400	6	6q14.3	small integral membrane protein 11 pseudogene 1	pseudo	SMIM11P1	small integral membrane protein 11 pseudogene 1	O	family with sequence similarity 165, member A|family with sequence similarity 165, member B pseudogene	20201124	-
9606	100127906	PQLC1P2	-	-	HGNC:HGNC:43987|Ensembl:ENSG00000270480	4	4q21.22	PQ loop repeat containing 1 pseudogene 2	pseudo	PQLC1P2	PQ loop repeat containing 1 pseudogene 2	O	-	20201124	-
9606	100127907	HNRNPCP7	-	-	HGNC:HGNC:48818|Ensembl:ENSG00000228653	7	7q11.21	heterogeneous nuclear ribonucleoprotein C pseudogene 7	pseudo	HNRNPCP7	heterogeneous nuclear ribonucleoprotein C pseudogene 7	O	heterogeneous nuclear ribonucleoprotein C (C1/C2) pseudogene	20201124	-
9606	100127908	SELENOKP2	-	-	HGNC:HGNC:53725	6	6q23.2	selenoprotein K pseudogene 2	pseudo	SELENOKP2	selenoprotein K pseudogene 2	O	-	20201124	-
9606	100127911	ST13P12	-	-	HGNC:HGNC:38787|Ensembl:ENSG00000248400	5	5q14.2	ST13, Hsp70 interacting protein pseudogene 12	pseudo	ST13P12	ST13, Hsp70 interacting protein pseudogene 12	O	suppression of tumorigenicity 13 (colon carcinoma) (Hsp70 interacting protein) pseudogene 12	20201209	-
9606	100127912	CDRT15P11	-	-	HGNC:HGNC:54918	4	4q28.2	CDRT15 pseudogene 11	pseudo	CDRT15P11	CDRT15 pseudogene 11	O	-	20201124	-
9606	100127917	LOC100127917	-	-	Ensembl:ENSG00000217334	6	6q14.3	heat shock protein 90 alpha family class B member 1 pseudogene	pseudo	-	-	-	heat shock protein 90kDa alpha (cytosolic), class B member 1 pseudogene|heat shock protein 90kDa alpha family class B member 1 pseudogene	20201124	-
9606	100127919	LOC100127919	-	-	-	12	12q22	developmental pluripotency associated 3 pseudogene	pseudo	-	-	-	-	20201124	-
9606	100127922	SUMO2P6	-	-	HGNC:HGNC:39016	5	5q35.2	SUMO2 pseudogene 6	pseudo	SUMO2P6	SUMO2 pseudogene 6	O	SMT3 suppressor of mif two 3 homolog 2 pseudogene 6	20201124	-
9606	100127924	RPS15AP14	-	RPS15A_4_297	HGNC:HGNC:36629|Ensembl:ENSG00000233131	2	2q31.1	ribosomal protein S15a pseudogene 14	pseudo	RPS15AP14	ribosomal protein S15a pseudogene 14	O	-	20201124	-
9606	100127934	LOC100127934	-	-	-	1	1p22.1	meiotic nuclear divisions 1 homolog (S. cerevisiae) pseudogene	pseudo	-	-	-	-	20201124	-
9606	100127938	LOC100127938	-	-	-	11	11q22.1	KIAA1191 pseudogene	pseudo	-	-	-	-	20201124	-
9606	100127945	SOCS5P3	-	-	HGNC:HGNC:44599|Ensembl:ENSG00000235805	3	3p21.31	suppressor of cytokine signaling 5 pseudogene 3	pseudo	SOCS5P3	suppressor of cytokine signaling 5 pseudogene 3	O	-	20201124	-
9606	100127949	RPL15P16	-	RPL15_9_1154	HGNC:HGNC:36067|Ensembl:ENSG00000234751	11	11q13.4	ribosomal protein L15 pseudogene 16	pseudo	RPL15P16	ribosomal protein L15 pseudogene 16	O	-	20201124	-
9606	100127950	HECW1-IT1	-	-	HGNC:HGNC:41465|Ensembl:ENSG00000181211	7	7p14.1	HECW1 intronic transcript 1	ncRNA	HECW1-IT1	HECW1 intronic transcript 1	O	HECW1 intronic transcript 1 (non-protein coding)	20201124	-
9606	100127952	ATF4P4	-	ATF4B	HGNC:HGNC:787	11	11q23.2	activating transcription factor 4 pseudogene 4	pseudo	ATF4P4	activating transcription factor 4 pseudogene 4	O	activating transcription factor 4 (tax-responsive enhancer element B67) pseudogene|activating transcription factor 4B	20201124	-
9606	100127954	LOC100127954	-	-	Ensembl:ENSG00000256041	11	11q12.3	PTTG1 regulator of sister chromatid separation, securin pseudogene	pseudo	-	-	-	pituitary tumor-transforming 1 pseudogene	20201124	-
9606	100127955	LOC100127955	-	-	-	7	7p22.3	uncharacterized LOC100127955	ncRNA	-	-	-	-	20201124	-
9606	100127958	AGGF1P9	-	-	HGNC:HGNC:51746|Ensembl:ENSG00000260427	16	16p11.1	angiogenic factor with G-patch and FHA domains 1 pseudogene 9	pseudo	AGGF1P9	angiogenic factor with G-patch and FHA domains 1 pseudogene 9	O	-	20201124	-
9606	100127960	BCAS2P1	-	-	HGNC:HGNC:39594	11	11q14.1	BCAS2 pseudogene 1	pseudo	BCAS2P1	BCAS2 pseudogene 1	O	BCAS2, pre-mRNA processing factor pseudogene 1|breast carcinoma amplified sequence 2 pseudogene 1	20201124	-
9606	100127962	LOC100127962	-	-	-	9	9q31.1	coiled-coil serine rich protein 2 pseudogene	pseudo	-	-	-	family with sequence similarity 190, member B pseudogene	20201124	-
9606	100127963	RPS3AP48	-	RPS3A_22_1469	HGNC:HGNC:36792|Ensembl:ENSG00000242278	16	16p13.3	RPS3A pseudogene 48	pseudo	RPS3AP48	RPS3A pseudogene 48	O	ribosomal protein S3a pseudogene 48	20201124	-
9606	100127965	LOC100127965	-	-	Ensembl:ENSG00000260494	16	16p11.2	ribosomal protein L7 like 1 pseudogene	pseudo	-	-	-	-	20201209	-
9606	100127967	KRT73-AS1	-	-	HGNC:HGNC:49607|Ensembl:ENSG00000257495	12	12q13.13	KRT73 antisense RNA 1	ncRNA	KRT73-AS1	KRT73 antisense RNA 1	O	-	20201124	-
9606	100127969	VN1R96P	-	-	HGNC:HGNC:37416|Ensembl:ENSG00000230086	19	19q13.2	vomeronasal 1 receptor 96 pseudogene	pseudo	VN1R96P	vomeronasal 1 receptor 96 pseudogene	O	-	20201124	-
9606	100127976	VTI1BP3	-	-	HGNC:HGNC:43729	12	12q13.13	vesicle transport through interaction with t-SNAREs 1B pseudogene 3	pseudo	VTI1BP3	vesicle transport through interaction with t-SNAREs 1B pseudogene 3	O	vesicle transport through interaction with t-SNAREs homolog 1B pseudogene 3	20201124	-
9606	100127978	LOC100127978	-	-	Ensembl:ENSG00000257807	12	12q13.11	starch binding domain 1 pseudogene	pseudo	-	-	-	-	20201124	-
9606	100127979	FUNDC2P4	-	-	HGNC:HGNC:37971	22	22q13.1	FUN14 domain containing 2 pseudogene 4	pseudo	FUNDC2P4	FUN14 domain containing 2 pseudogene 4	O	-	20201124	-
9606	100127981	LOC100127981	-	-	Ensembl:ENSG00000248376	4	4q35.1	fibrillarin pseudogene	pseudo	-	-	-	-	20201124	-
9606	100127982	LOC100127982	-	-	-	8	8q22.1	transmembrane protein 69 pseudogene	pseudo	-	-	-	-	20201124	-
9606	100127983	C8orf88	-	-	HGNC:HGNC:44672|Ensembl:ENSG00000253250	8	8q21.3	chromosome 8 open reading frame 88	protein-coding	C8orf88	chromosome 8 open reading frame 88	O	uncharacterized protein C8orf88	20201124	-
9606	100127986	LOC100127986	-	-	Ensembl:ENSG00000250928	5	5q23.1	cation channel sperm associated 2 pseudogene	pseudo	-	-	-	-	20201124	-
9606	100127989	MED15P4	-	-	HGNC:HGNC:48653	2	2q21.1	mediator complex subunit 15 pseudogene 4	pseudo	MED15P4	mediator complex subunit 15 pseudogene 4	O	-	20201124	-
9606	100127993	RPL15P5	-	RPL15_1_277	HGNC:HGNC:35746	2	2q22.1	ribosomal protein L15 pseudogene 5	pseudo	RPL15P5	ribosomal protein L15 pseudogene 5	O	-	20201124	-
9606	100127995	RPL34P7	-	RPL34_1_168	HGNC:HGNC:35575|Ensembl:ENSG00000223570	1	1q42.12	ribosomal protein L34 pseudogene 7	pseudo	RPL34P7	ribosomal protein L34 pseudogene 7	O	-	20201124	-
9606	100127999	RPL18AP11	-	RPL18A_5_961	HGNC:HGNC:36661|Ensembl:ENSG00000212695	9	9p24.1	ribosomal protein L18a pseudogene 11	pseudo	RPL18AP11	ribosomal protein L18a pseudogene 11	O	-	20201124	-
9606	100128002	LOC100128002	-	-	-	12	12q24.33	uncharacterized LOC100128002	ncRNA	-	-	-	-	20201124	-
9606	100128004	RPL32P21	-	RPL32_13_977	HGNC:HGNC:36363	9	9p13.2	ribosomal protein L32 pseudogene 21	pseudo	RPL32P21	ribosomal protein L32 pseudogene 21	O	-	20201124	-
9606	100128006	ARHGAP44-AS1	-	-	HGNC:HGNC:55326|Ensembl:ENSG00000265489	17	17p12	ARHGAP44 and MYOCD antisense RNA 1	ncRNA	ARHGAP44-AS1	ARHGAP44 and MYOCD antisense RNA 1	O	-	20201124	-
9606	100128007	LOC100128007	-	-	Ensembl:ENSG00000262503	17	17p13.1	Spi-C transcription factor (Spi-1/PU.1 related) pseudogene	pseudo	-	-	-	-	20201124	-
9606	100128010	SUMO2P17	-	-	HGNC:HGNC:49358	17	17q21.32	SUMO2 pseudogene 17	pseudo	SUMO2P17	SUMO2 pseudogene 17	O	SMT3 suppressor of mif two 3 homolog 2 pseudogene|small ubiquitin-like modifier 2 pseudogene	20201124	-
9606	100128011	FAR1P1	-	-	HGNC:HGNC:39675	13	13q31.3	fatty acyl-CoA reductase 1 pseudogene 1	pseudo	FAR1P1	fatty acyl-CoA reductase 1 pseudogene 1	O	-	20201124	-
9606	100128012	ISCA1P4	-	-	HGNC:HGNC:38025	15	15q15.1	iron-sulfur cluster assembly 1 pseudogene 4	pseudo	ISCA1P4	iron-sulfur cluster assembly 1 pseudogene 4	O	iron-sulfur cluster assembly 1 homolog pseudogene 4	20201124	-
9606	100128015	HMGN1P26	-	-	HGNC:HGNC:39370	15	15q22.2	high mobility group nucleosome binding domain 1 pseudogene 26	pseudo	HMGN1P26	high mobility group nucleosome binding domain 1 pseudogene 26	O	-	20201124	-
9606	100128016	WHSC1L2P	-	HsT36289|NSD4P|WHSC1L1P	HGNC:HGNC:14647|Ensembl:ENSG00000267253	17	17q21.31	Wolf-Hirschhorn syndrome candidate 1-like 2, pseudogene	pseudo	WHSC1L2P	Wolf-Hirschhorn syndrome candidate 1-like 2, pseudogene	O	Wolf-Hirschhorn syndrome candidate 1-like 1 pseudogene	20201124	-
9606	100128017	TULP3P1	-	-	HGNC:HGNC:39262	13	13q32.1	TUB like protein 3 pseudogene 1	pseudo	TULP3P1	TUB like protein 3 pseudogene 1	O	tubby like protein 3 pseudogene 1	20201124	-
9606	100128020	ACTR3P3	-	-	HGNC:HGNC:38679	3	3q12.2	ACTR3 pseudogene 3	pseudo	ACTR3P3	ACTR3 pseudogene 3	O	ARP3 actin-related protein 3 homolog B pseudogene|ARP3 actin-related protein 3 homolog pseudogene 3	20201124	-
9606	100128022	LOC100128022	-	-	Ensembl:ENSG00000267066	18	18q21.32	pleckstrin homology domain containing B2 pseudogene	pseudo	-	-	-	pleckstrin homology domain containing, family B (evectins) member 2 pseudogene	20201209	-
9606	100128023	DPPA2P3	-	-	HGNC:HGNC:44628	3	3q29	developmental pluripotency associated 2 pseudogene 3	pseudo	DPPA2P3	developmental pluripotency associated 2 pseudogene 3	O	-	20201124	-
9606	100128025	WWTR1-AS1	-	-	HGNC:HGNC:41035|Ensembl:ENSG00000241313	3	3q25.1	WWTR1 antisense RNA 1	ncRNA	WWTR1-AS1	WWTR1 antisense RNA 1	O	WWTR1 antisense RNA 1 (non-protein coding)	20201124	-
9606	100128027	CDPF1P1	-	-	HGNC:HGNC:54763	2	2p16.1	CDPF1 pseudogene 1	pseudo	CDPF1P1	CDPF1 pseudogene 1	O	cysteine rich DPF motif domain containing 1 pseudogene	20201124	-
9606	100128029	KNOP1P3	-	-	HGNC:HGNC:48921	2	2p16.3	lysine rich nucleolar protein 1 pseudogene 3	pseudo	KNOP1P3	lysine rich nucleolar protein 1 pseudogene 3	O	-	20201124	-
9606	100128030	RPL10P11	-	RPL10_4_817	HGNC:HGNC:36565|Ensembl:ENSG00000230853	7	7q21.11	ribosomal protein L10 pseudogene 11	pseudo	RPL10P11	ribosomal protein L10 pseudogene 11	O	-	20201124	-
9606	100128033	PIGPP3	-	-	HGNC:HGNC:45155	20	20q11.22	phosphatidylinositol glycan anchor biosynthesis class P pseudogene 3	pseudo	PIGPP3	phosphatidylinositol glycan anchor biosynthesis class P pseudogene 3	O	-	20201124	-
9606	100128036	KLF7P1	-	KLF7P	HGNC:HGNC:17207	3	3q26.2	kruppel like factor 7 pseudogene 1	pseudo	KLF7P1	kruppel like factor 7 pseudogene 1	O	Kruppel-like factor 7 (ubiquitous) pseudogene|kruppel-like factor 7 pseudogene	20201124	-
9606	100128041	KRT19P4	-	-	HGNC:HGNC:45073	10	10q21.3	keratin 19 pseudogene 4	pseudo	KRT19P4	keratin 19 pseudogene 4	O	-	20201124	-
9606	100128042	BRD7P6	-	-	HGNC:HGNC:37632	2	2p13.3	bromodomain containing 7 pseudogene 6	pseudo	BRD7P6	bromodomain containing 7 pseudogene 6	O	-	20201124	-
9606	100128043	FAF2P1	-	-	HGNC:HGNC:45172|Ensembl:ENSG00000228759	10	10q23.32	Fas associated factor family member 2 pseudogene 1	pseudo	FAF2P1	Fas associated factor family member 2 pseudogene 1	O	-	20201124	-
9606	100128044	HNRNPA1P11	-	-	HGNC:HGNC:39129	18	18q22.3	heterogeneous nuclear ribonucleoprotein A1 pseudogene 11	pseudo	HNRNPA1P11	heterogeneous nuclear ribonucleoprotein A1 pseudogene 11	O	-	20201124	-
9606	100128048	CHORDC1P1	-	-	HGNC:HGNC:54687	2	2p21	CHORDC1 pseudogene 1	pseudo	CHORDC1P1	CHORDC1 pseudogene 1	O	cysteine and histidine rich domain containing 1 pseudogene|cysteine and histidine-rich domain (CHORD) containing 1 pseudogene	20201124	-
9606	100128050	LOC100128050	-	-	-	4	4q31.3	WD repeat domain 77 pseudogene	pseudo	-	-	-	-	20201124	-
9606	100128052	LOC100128052	-	-	Ensembl:ENSG00000234639	7	7q33	protein phosphatase 2 regulatory subunit B', gamma pseudogene	pseudo	-	-	-	protein phosphatase 2, regulatory subunit B', delta pseudogene	20201209	-
9606	100128054	PLCE1-AS1	-	-	HGNC:HGNC:45193|Ensembl:ENSG00000268894	10	10q23.33	PLCE1 antisense RNA 1	ncRNA	PLCE1-AS1	PLCE1 antisense RNA 1	O	-	20201124	-
9606	100128055	SMARCA5-AS1	-	-	HGNC:HGNC:39982|Ensembl:ENSG00000245112	4	4q31.21	SMARCA5 antisense RNA 1	ncRNA	SMARCA5-AS1	SMARCA5 antisense RNA 1	O	SMARCA5 antisense RNA 1 (non-protein coding)	20201124	-
9606	100128056	LOC100128056	-	-	-	7	7q31.1	CTD small phosphatase 2 pseudogene	pseudo	-	-	-	CTD (carboxy-terminal domain, RNA polymerase II, polypeptide A) small phosphatase 2 pseudogene	20201124	-
9606	100128057	NIPA2P3	-	-	HGNC:HGNC:42043	21	21q21.1	NIPA2 pseudogene 3	pseudo	NIPA2P3	NIPA2 pseudogene 3	O	NIPA magnesium transporter 2 pseudogene 3|non imprinted in Prader-Willi/Angelman syndrome 2 pseudogene 3	20201124	-
9606	100128059	LOC100128059	-	-	Ensembl:ENSG00000250274	5	5q35.1	uncharacterized LOC100128059	ncRNA	-	-	-	-	20201124	-
9606	100128060	RPS7P10	-	-	HGNC:HGNC:39903|Ensembl:ENSG00000226525	13	13q12.11	ribosomal protein S7 pseudogene 10	pseudo	RPS7P10	ribosomal protein S7 pseudogene 10	O	-	20201124	-
9606	100128061	HNRNPDLP2	-	-	HGNC:HGNC:48753	2	2q24.1	HNRNPDL pseudogene 2	pseudo	HNRNPDLP2	HNRNPDL pseudogene 2	O	heterogeneous nuclear ribonucleoprotein D-like pseudogene 2	20201124	-
9606	100128062	SLC2A3P1	-	GLUT3P1|GLUT6|SLC2A3P	HGNC:HGNC:11008	5	5q34	solute carrier family 2 member 3 pseudogene 1	pseudo	SLC2A3P1	solute carrier family 2 member 3 pseudogene 1	O	solute carrier family 2 (facilitated glucose transporter), member 3 pseudogene 1	20201124	-
9606	100128071	FAM229A	-	-	HGNC:HGNC:44652|Ensembl:ENSG00000225828	1	1p35.1	family with sequence similarity 229 member A	protein-coding	FAM229A	family with sequence similarity 229 member A	O	protein FAM229A	20201124	-
9606	100128072	RPL36AP27	-	RPL36A_9_808	HGNC:HGNC:35650|Ensembl:ENSG00000225443	7	7p13	ribosomal protein L36a pseudogene 27	pseudo	RPL36AP27	ribosomal protein L36a pseudogene 27	O	-	20201124	-
9606	100128076	LOC100128076	-	-	-	9	9q22.31	protein tyrosine phosphatase pseudogene	pseudo	-	-	-	-	20201124	-
9606	100128078	LOC100128078	-	-	-	20	20p11.21	NIPA like domain containing 1 pseudogene	pseudo	-	-	-	-	20201124	-
9606	100128079	LOC100128079	-	-	-	16	16p12.1	uncharacterized LOC100128079	ncRNA	-	-	-	CTD-2049O4.1	20201124	-
9606	100128081	JAZF1-AS1	-	-	HGNC:HGNC:41218	7	7p15.1	JAZF1 antisense RNA 1	ncRNA	JAZF1-AS1	JAZF1 antisense RNA 1	O	JAZF1 antisense RNA 1 (non-protein coding)	20201124	-
9606	100128083	RPS15AP40	-	RPS15A_26_1770	HGNC:HGNC:36041|Ensembl:ENSG00000233921	X	Xp21.1	ribosomal protein S15a pseudogene 40	pseudo	RPS15AP40	ribosomal protein S15a pseudogene 40	O	-	20201124	-
9606	100128086	LOC100128086	-	-	-	9	9q31.2	APAF1 interacting protein pseudogene	pseudo	-	-	-	-	20201124	-
9606	100128091	LOC100128091	-	-	-	1	1p34.2	coiled-coil domain containing 25 pseudogene	pseudo	-	-	-	-	20201124	-
9606	100128092	PRDX3P2	-	-	HGNC:HGNC:39265	1	1p35.3	peroxiredoxin 3 pseudogene 2	pseudo	PRDX3P2	peroxiredoxin 3 pseudogene 2	O	-	20201124	-
9606	100128093	LOC100128093	-	-	-	1	1p34.3	magnesium transporter 1 pseudogene	pseudo	-	-	-	-	20201124	-
9606	100128094	LPCAT2BP	-	-	HGNC:HGNC:38003|Ensembl:ENSG00000233228	1	1p22.1	lysophosphatidylcholine acyltransferase 2b, pseudogene	pseudo	LPCAT2BP	lysophosphatidylcholine acyltransferase 2b, pseudogene	O	-	20201124	-
9606	100128098	ST8SIA6-AS1	-	APAL	HGNC:HGNC:44880|Ensembl:ENSG00000204832	10	10p12.33	ST8SIA6 antisense RNA 1	ncRNA	ST8SIA6-AS1	ST8SIA6 antisense RNA 1	O	Aurora A/PLK1 associated lncRNA	20201124	-
9606	100128102	PHBP16	-	-	HGNC:HGNC:51549	11	11q21	prohibitin pseudogene 16	pseudo	PHBP16	prohibitin pseudogene 16	O	-	20201124	-
9606	100128103	AGGF1P5	-	-	HGNC:HGNC:51741	16	16p11.1	angiogenic factor with G-patch and FHA domains 1 pseudogene 5	pseudo	AGGF1P5	angiogenic factor with G-patch and FHA domains 1 pseudogene 5	O	-	20201124	-
9606	100128108	LOC100128108	-	-	Ensembl:ENSG00000259658	15	15q26.3	ubiquitin-conjugating enzyme E2Q2 pseudogene	pseudo	-	-	-	-	20201124	-
9606	100128109	MEF2BNBP1	-	-	HGNC:HGNC:49883	12	12p12.3	MEF2B neighbor pseudogene 1	pseudo	MEF2BNBP1	MEF2B neighbor pseudogene 1	O	-	20201124	-
9606	100128110	CHCHD2P3	-	-	HGNC:HGNC:39587	19	19q13.11	coiled-coil-helix-coiled-coil-helix domain containing 2 pseudogene 3	pseudo	CHCHD2P3	coiled-coil-helix-coiled-coil-helix domain containing 2 pseudogene 3	O	-	20201124	-
9606	100128115	RPL26P35	-	RPL26_15_1614	HGNC:HGNC:36278|Ensembl:ENSG00000244229	18	18q23	ribosomal protein L26 pseudogene 35	pseudo	RPL26P35	ribosomal protein L26 pseudogene 35	O	-	20201124	-
9606	100128117	RPL17P15	-	RPL17_5_269	HGNC:HGNC:36889|Ensembl:ENSG00000229326	2	2q14.2	ribosomal protein L17 pseudogene 15	pseudo	RPL17P15	ribosomal protein L17 pseudogene 15	O	-	20201209	-
9606	100128118	CCNHP1	-	-	HGNC:HGNC:50854	4	4q34.3	cyclin H pseudogene 1	pseudo	CCNHP1	cyclin H pseudogene 1	O	-	20201213	-
9606	100128119	SLC25A51P3	-	MCART5P	HGNC:HGNC:31051	8	8q21.13	SLC25A51 pseudogene 3	pseudo	SLC25A51P3	SLC25A51 pseudogene 3	O	mitochondrial carrier triple repeat 1 pseudogene|mitochondrial carrier triple repeat 5 pseudogene|solute carrier family 25 member 51 pseudogene 3	20201124	-
9606	100128121	LOC100128121	-	-	-	5	5q31.3	60S ribosomal protein L9 pseudogene	pseudo	-	-	-	-	20201124	-
9606	100128122	CBLL1P1	-	-	HGNC:HGNC:55074	X	Xq24	CBLL1 pseudogene 1	pseudo	CBLL1P1	CBLL1 pseudogene 1	O	Cbl proto-oncogene like 1 pseudogene|Cbl proto-oncogene, E3 ubiquitin protein ligase-like 1 pseudogene	20201124	-
9606	100128124	HGC6.3	-	-	-	6	6q27	uncharacterized LOC100128124	ncRNA	-	-	-	-	20201213	-
9606	100128126	STAU2-AS1	-	-	HGNC:HGNC:44101|Ensembl:ENSG00000253302	8	8q21.11	STAU2 antisense RNA 1	ncRNA	STAU2-AS1	STAU2 antisense RNA 1	O	STAU2 antisense RNA 1 (non-protein coding)	20201124	-
9606	100128127	ADGRA1-AS1	-	GPR123-AS1	HGNC:HGNC:49543	10	10q26.3	ADGRA1 antisense RNA 1	ncRNA	ADGRA1-AS1	ADGRA1 antisense RNA 1	O	GPR123 antisense RNA 1|adhesion G protein-coupled receptor A1 antisense RNA 1	20201124	-
9606	100128132	TMCC1P1	-	TMCC1P	HGNC:HGNC:31901	8	8q23.1	transmembrane and coiled-coil domain family 1 pseudogene 1	pseudo	TMCC1P1	transmembrane and coiled-coil domain family 1 pseudogene 1	O	transmembrane and coiled-coil domains 1 pseudogene	20201124	-
9606	100128135	GVINP2	-	-	HGNC:HGNC:38876|Ensembl:ENSG00000254781	11	11p15.4	GTPase, very large interferon inducible pseudogene 2	pseudo	GVINP2	GTPase, very large interferon inducible pseudogene 2	O	-	20201124	-
9606	100128136	NDUFA5P4	-	-	HGNC:HGNC:48846	9	9p13.3	NADH:ubiquinone oxidoreductase subunit A5 pseudogene 4	pseudo	NDUFA5P4	NADH:ubiquinone oxidoreductase subunit A5 pseudogene 4	O	NADH dehydrogenase (ubiquinone) 1 alpha subcomplex, 5 pseudogene 4|NADH dehydrogenase (ubiquinone) 1 alpha subcomplex, 5, 13kDa pseudogene	20201124	-
9606	100128139	LINC01233	-	XLOC_013014	HGNC:HGNC:49756|Ensembl:ENSG00000269364	19	19p12	long intergenic non-protein coding RNA 1233	ncRNA	LINC01233	long intergenic non-protein coding RNA 1233	O	-	20201124	-
9606	100128140	RPS4XP17	-	RPS4P17|RPS4X_7_1505	HGNC:HGNC:36789|Ensembl:ENSG00000244097	17	17p13.3	ribosomal protein S4X pseudogene 17	pseudo	RPS4XP17	ribosomal protein S4X pseudogene 17	O	ribosomal protein S4, X-linked pseudogene	20201124	-
9606	100128144	LOC100128144	-	-	-	19	19p13.3	ribosomal protein L32 pseudogene	pseudo	-	-	-	-	20201124	-
9606	100128145	CLCP2	-	LGALS10P1	HGNC:HGNC:42536	13	13q34	Charcot-Leyden crystal protein pseudogene 2	pseudo	CLCP2	Charcot-Leyden crystal protein pseudogene 2	O	-	20201124	-
9606	100128154	MFSD4BP1	-	-	HGNC:HGNC:50626|Ensembl:ENSG00000250827	5	5q11.2	major facilitator superfamily domain containing 4B pseudogene 1	pseudo	MFSD4BP1	major facilitator superfamily domain containing 4B pseudogene 1	O	-	20201124	-
9606	100128159	ATF1P1	-	-	HGNC:HGNC:37691	6	6q16.1	activating transcription factor 1 pseudogene 1	pseudo	ATF1P1	activating transcription factor 1 pseudogene 1	O	-	20201124	-
9606	100128162	RPS6P7	-	RPS6_3_716	HGNC:HGNC:36092	6	6q14.1	ribosomal protein S6 pseudogene 7	pseudo	RPS6P7	ribosomal protein S6 pseudogene 7	O	-	20201124	-
9606	100128164	LOC100128164	-	-	Ensembl:ENSG00000239219	3	3q26.2	four and a half LIM domains 1 pseudogene	pseudo	-	-	-	-	20201124	-
9606	100128168	RPS26P39	-	RPS26_21_1107	HGNC:HGNC:36958	10	10q26.13	ribosomal protein S26 pseudogene 39	pseudo	RPS26P39	ribosomal protein S26 pseudogene 39	O	-	20201124	-
9606	100128171	MTFR1P1	-	-	HGNC:HGNC:54981	X	Xq12	MTFR1 pseudogene 1	pseudo	MTFR1P1	MTFR1 pseudogene 1	O	mitochondrial fission regulator 1 pseudogene	20201124	-
9606	100128174	DEFB131C	-	-	HGNC:HGNC:38060|Ensembl:ENSG00000254700	8	8p23.1	defensin beta 131C (pseudogene)	pseudo	DEFB131C	defensin beta 131C (pseudogene)	O	defensin beta 131 pseudogene	20201124	-
9606	100128176	UST-AS1	-	-	HGNC:HGNC:40802	6	6q25.1	UST antisense RNA 1	ncRNA	UST-AS1	UST antisense RNA 1	O	-	20201124	-
9606	100128177	NDUFS5P5	-	-	HGNC:HGNC:44043	4	4q26	NADH:ubiquinone oxidoreductase subunit S5 pseudogene 5	pseudo	NDUFS5P5	NADH:ubiquinone oxidoreductase subunit S5 pseudogene 5	O	NADH dehydrogenase (ubiquinone) Fe-S protein 5, 15kDa (NADH-coenzyme Q reductase) pseudogene 5	20201124	-
9606	100128179	RAP1BP2	-	-	HGNC:HGNC:49781	3	3q13.11	RAP1B pseudogene 2	pseudo	RAP1BP2	RAP1B pseudogene 2	O	RAP1B, member of RAS oncogene family pseudogene 2	20201124	-
9606	100128181	FMO10P	-	-	HGNC:HGNC:32211	1	1q24.1	flavin containing dimethylaniline monoxygenase 10, pseudogene	pseudo	FMO10P	flavin containing dimethylaniline monoxygenase 10, pseudogene	O	flavin containing monooxygenase 10, pseudogene	20201124	-
9606	100128183	PABPC1P7	-	-	HGNC:HGNC:37987	4	4q24	poly(A) binding protein cytoplasmic 1 pseudogene 7	pseudo	PABPC1P7	poly(A) binding protein cytoplasmic 1 pseudogene 7	O	poly(A) binding protein, cytoplasmic, pseudogene	20201124	-
9606	100128190	SLC9B1P1	-	NHEDC1P1	HGNC:HGNC:37492|Ensembl:ENSG00000183704	Y	Yq11.21	solute carrier family 9 member B1 pseudogene 1	pseudo	SLC9B1P1	solute carrier family 9 member B1 pseudogene 1	O	Na+/H+ exchanger domain containing 1 pseudogene 1|Putative protein SLC9B1-like 1|solute carrier family 9, subfamily B (NHA1, cation proton antiporter 1), member 1 pseudogene 1|solute carrier family 9, subfamily B (cation proton antiporter 2), member 1 pseudogene 1	20201124	-
9606	100128191	TMPO-AS1	-	-	HGNC:HGNC:44158|Ensembl:ENSG00000257167	12	12q23.1	TMPO antisense RNA 1	ncRNA	TMPO-AS1	TMPO antisense RNA 1	O	TMPO antisense RNA 1 (non-protein coding)	20201207	-
9606	100128203	ENSAP3	-	-	HGNC:HGNC:37946	2	2q35	endosulfine alpha pseudogene 3	pseudo	ENSAP3	endosulfine alpha pseudogene 3	O	-	20201124	-
9606	100128210	LOC100128210	-	-	Ensembl:ENSG00000254411	11	11q12.1	ubiquitin C-terminal hydrolase L1 pseudogene	pseudo	-	-	-	ubiquitin carboxyl-terminal esterase L1 (ubiquitin thiolesterase) pseudogene	20201124	-
9606	100128217	GTF3AP5	-	-	HGNC:HGNC:49748	7	7p21.2	general transcription factor IIIA pseudogene 5	pseudo	GTF3AP5	general transcription factor IIIA pseudogene 5	O	-	20201124	-
9606	100128218	PSMC6P3	-	-	HGNC:HGNC:34012	5	5p13.2	proteasome 26S subunit, ATPase, 6 pseudogene 3	pseudo	PSMC6P3	proteasome 26S subunit, ATPase, 6 pseudogene 3	O	proteasome (prosome, macropain) 26S subunit, ATPase, 6 pseudogene	20201124	-
9606	100128220	EDDM3DP	-	-	HGNC:HGNC:37707	14	14q11.2	epididymal protein 3D, pseudogene	pseudo	EDDM3DP	epididymal protein 3D, pseudogene	O	-	20201124	-
9606	100128227	HMGB1P20	-	-	HGNC:HGNC:39103	6	6p12.1	high mobility group box 1 pseudogene 20	pseudo	HMGB1P20	high mobility group box 1 pseudogene 20	O	-	20201124	-
9606	100128233	LINC02324	-	-	HGNC:HGNC:53244|Ensembl:ENSG00000255002	14	14q23.3	long intergenic non-protein coding RNA 2324	ncRNA	LINC02324	long intergenic non-protein coding RNA 2324	O	CTD-2509G16.2	20201124	-
9606	100128237	YRDCP2	-	-	HGNC:HGNC:39920|Ensembl:ENSG00000236745	9	9q22.33	yrdC N(6)-threonylcarbamoyltransferase domain containing pseudogene 2	pseudo	YRDCP2	yrdC N(6)-threonylcarbamoyltransferase domain containing pseudogene 2	O	yrdC domain containing pseudogene 2	20201124	-
9606	100128238	KIAA0895LP1	-	-	HGNC:HGNC:53865	18	18p11.22	KIAA0895-like pseudogene	pseudo	KIAA0895LP1	KIAA00895L pseudogene 1	O	-	20201124	-
9606	100128239	LINC02731	-	-	HGNC:HGNC:54248|Ensembl:ENSG00000204241	11	11q25	long intergenic non-protein coding RNA 2731	ncRNA	LINC02731	long intergenic non-protein coding RNA 2731	O	-	20201124	-
9606	100128240	CD83P1	-	CD83P|HB15p|b34I8.3	HGNC:HGNC:13946|Ensembl:ENSG00000219738	6	6p22.1	CD83 molecule pseudogene 1	pseudo	CD83P1	CD83 molecule pseudogene 1	O	CD83 antigen (activated B lymphocytes, immunoglobulin superfamily) pseudogene	20201124	-
9606	100128248	LOC100128248	-	-	Ensembl:ENSG00000257368	12	12q12	mesoderm development LRP chaperone pseudogene	pseudo	-	-	-	mesoderm development candidate 2 pseudogene	20201124	-
9606	100128250	RPL31P55	-	RPL31_31_1463	HGNC:HGNC:36982|Ensembl:ENSG00000242295	15	15q26.2	ribosomal protein L31 pseudogene 55	pseudo	RPL31P55	ribosomal protein L31 pseudogene 55	O	-	20201124	-
9606	100128252	ZNF667-AS1	-	MORT	HGNC:HGNC:44321|Ensembl:ENSG00000166770	19	19q13.43	ZNF667 antisense RNA 1 (head to head)	ncRNA	ZNF667-AS1	ZNF667 antisense RNA 1 (head to head)	O	Mortal Obligate RNA Transcript	20201206	-
9606	100128253	LOC100128253	-	-	-	12	12p13.32	uncharacterized LOC100128253	ncRNA	-	-	-	-	20201124	-
9606	100128254	FAM90A28P	-	-	HGNC:HGNC:43747	19	19q13.42	family with sequence similarity 90 member A28, pseudogene	pseudo	FAM90A28P	family with sequence similarity 90 member A28, pseudogene	O	-	20201124	-
9606	100128258	RPS18P3	-	RPS18_2_171	HGNC:HGNC:36198|Ensembl:ENSG00000242757	1	1q42.13	ribosomal protein S18 pseudogene 3	pseudo	RPS18P3	ribosomal protein S18 pseudogene 3	O	-	20201124	-
9606	100128260	WASIR1	-	NCRNA00286B	HGNC:HGNC:38513|Ensembl:ENSG00000185203	X|Y	Xq28 and Yq12	WASH and IL9R antisense RNA 1	ncRNA	WASIR1	WASH and IL9R antisense RNA 1	O	WASH and IL9R antisense RNA 1 (non-protein coding)|non-protein coding RNA 286B	20201124	-
9606	100128262	TNK2-AS1	-	-	HGNC:HGNC:49093	3	3q29	TNK2 antisense RNA 1	ncRNA	TNK2-AS1	TNK2 antisense RNA 1	O	-	20201124	-
9606	100128264	HTR5A-AS1	-	HTR5AOS	HGNC:HGNC:48956|Ensembl:ENSG00000220575	7	7q36.2	HTR5A antisense RNA 1	ncRNA	HTR5A-AS1	HTR5A antisense RNA 1	O	HTR5A opposite strand	20201124	-
9606	100128266	RANP6	-	-	HGNC:HGNC:39861	4	4q34.1	RAN pseudogene 6	pseudo	RANP6	RAN pseudogene 6	O	RAN, member RAS oncogene family pseudogene 6	20201124	-
9606	100128268	ACTRT1P1	-	-	HGNC:HGNC:55127	X	Xq25	ACTRT1 pseudogene 1	pseudo	ACTRT1P1	ACTRT1 pseudogene 1	O	actin related protein T1 pseudogene	20201124	-
9606	100128275	SYF2P2	-	-	HGNC:HGNC:38139|Ensembl:ENSG00000233148	9	9p13.3	SYF2 pre-mRNA splicing factor pseudogene 2	pseudo	SYF2P2	SYF2 pre-mRNA splicing factor pseudogene 2	O	SYF2 homolog, RNA splicing factor pseudogene 2	20201124	-
9606	100128276	LOC100128276	-	-	-	12	12q24.33	uncharacterized LOC100128276	ncRNA	-	-	-	-	20201124	-
9606	100128277	RPL35AP20	-	RPL35A_9_959	HGNC:HGNC:36053	9	9p24.1	ribosomal protein L35a pseudogene 20	pseudo	RPL35AP20	ribosomal protein L35a pseudogene 20	O	-	20201124	-
9606	100128284	LOC100128284	-	-	-	17	17p13.2	nipsnap homolog 1 (C. elegans) pseudogene	pseudo	-	-	-	glioblastoma amplified sequence pseudogene	20201124	-
9606	100128285	DNM1P35	-	DNM1DN8-2|DNM1DN8.2|DNM1DN8@|FKSG88	HGNC:HGNC:35182	15	15q24.2	dynamin 1 pseudogene 35	pseudo	DNM1P35	dynamin 1 pseudogene 35	O	DNM1 pseudogene 35|DNM1DN8.2 duplicon	20201124	-
9606	100128288	LOC100128288	-	-	-	17	17p13.1	uncharacterized LOC100128288	ncRNA	-	-	-	-	20201124	-
9606	100128292	DLG5-AS1	-	-	HGNC:HGNC:45109	10	10q22.3	DLG5 antisense RNA 1	ncRNA	DLG5-AS1	DLG5 antisense RNA 1	O	-	20201124	-
9606	100128293	LOC100128293	-	-	Ensembl:ENSG00000270509	6	6q12	histone-lysine N-methyltransferase SUV39H2-like	pseudo	-	-	-	-	20201124	-
9606	100128297	LOC100128297	-	-	-	4	4q21.1	serine and arginine rich splicing factor 10 pseudogene	pseudo	-	-	-	-	20201124	-
9606	100128299	SOCS5P2	-	-	HGNC:HGNC:44598|Ensembl:ENSG00000224682	9	9q34.3	suppressor of cytokine signaling 5 pseudogene 2	pseudo	SOCS5P2	suppressor of cytokine signaling 5 pseudogene 2	O	-	20201209	-
9606	100128302	SDHCP2	-	-	HGNC:HGNC:45177	10	10q23.32	succinate dehydrogenase complex subunit C pseudogene 2	pseudo	SDHCP2	succinate dehydrogenase complex subunit C pseudogene 2	O	succinate dehydrogenase complex, subunit C, integral membrane protein, 15kDa pseudogene	20201124	-
9606	100128305	RPS13P1	-	RPS13_1_111	HGNC:HGNC:36309|Ensembl:ENSG00000230175	1	1q24.1	ribosomal protein S13 pseudogene 1	pseudo	RPS13P1	ribosomal protein S13 pseudogene 1	O	-	20201124	-
9606	100128307	PIGCP2	-	-	HGNC:HGNC:45149	7	7q31.1	phosphatidylinositol glycan anchor biosynthesis class C pseudogene 2	pseudo	PIGCP2	phosphatidylinositol glycan anchor biosynthesis class C pseudogene 2	O	-	20201124	-
9606	100128310	LOC100128310	-	-	Ensembl:ENSG00000179253	20	20q13.33	uncharacterized LOC100128310	ncRNA	-	-	-	-	20201124	-
9606	100128312	SLC25A6P6	-	-	HGNC:HGNC:43855|Ensembl:ENSG00000218870	6	6q13	solute carrier family 25 member 6 pseudogene 6	pseudo	SLC25A6P6	solute carrier family 25 member 6 pseudogene 6	O	solute carrier family 25 (mitochondrial carrier; adenine nucleotide translocator), member 6 pseudogene 6	20201124	-
9606	100128317	LOC100128317	-	-	Ensembl:ENSG00000233491	7	7q21.11	uncharacterized LOC100128317	ncRNA	-	-	-	-	20201124	-
9606	100128318	RPL26P17	-	RPL26_8_492	HGNC:HGNC:35662	4	4q21.1	ribosomal protein L26 pseudogene 17	pseudo	RPL26P17	ribosomal protein L26 pseudogene 17	O	-	20201124	-
9606	100128324	EXOGP1	-	-	HGNC:HGNC:44547	18	18q11.1	EXOG pseudogene 1	pseudo	EXOGP1	EXOG pseudogene 1	O	endo/exonuclease (5'-3'), endonuclease G-like pseudogene 1	20201124	-
9606	100128325	LOC100128325	-	-	Ensembl:ENSG00000229196	7	7q32.2	uncharacterized LOC100128325	ncRNA	-	-	-	-	20201124	-
9606	100128327	TRAPPC3L	-	BET3L|bA259P20.2	MIM:614137|HGNC:HGNC:21090|Ensembl:ENSG00000173626	6	6q22.1	trafficking protein particle complex 3 like	protein-coding	TRAPPC3L	trafficking protein particle complex 3 like	O	trafficking protein particle complex subunit 3-like protein|BET3-like protein|TRAPPC3-like protein	20201124	-
9606	100128334	LOC100128334	-	-	Ensembl:ENSG00000235713	7	7q22.1	gap junction protein gamma 3 pseudogene	pseudo	-	-	-	gap junction protein, gamma 3, 30.2kDa pseudogene	20201124	-
9606	100128335	LOC100128335	-	-	-	12	12q21.31	WD repeat domain 12 pseudogene	pseudo	-	-	-	-	20201124	-
9606	100128337	IPO7P2	-	-	HGNC:HGNC:39838	13	13q12.12	importin 7 pseudogene 2	pseudo	IPO7P2	importin 7 pseudogene 2	O	-	20201124	-
9606	100128339	BCAS2P3	-	-	HGNC:HGNC:39596	13	13q31.1	BCAS2 pseudogene 3	pseudo	BCAS2P3	BCAS2 pseudogene 3	O	BCAS2, pre-mRNA processing factor pseudogene 3|breast carcinoma amplified sequence 2 pseudogene 3	20201124	-
9606	100128340	LOC100128340	-	-	-	5	5q35.3	uncharacterized LOC100128340	ncRNA	-	-	-	-	20201124	-
9606	100128341	RBMX2P1	-	-	HGNC:HGNC:39923|Ensembl:ENSG00000226406	21	21q11.2	RBMX2 pseudogene 1	pseudo	RBMX2P1	RBMX2 pseudogene 1	O	RNA binding motif protein, X-linked 2 pseudogene 1	20201124	-
9606	100128345	NFYCP1	-	-	HGNC:HGNC:54923	X	Xp21.1	NFYC pseudogene 1	pseudo	NFYCP1	NFYC pseudogene 1	O	nuclear transcription factor Y subunit gamma pseudogene|nuclear transcription factor Y, gamma pseudogene	20201124	-
9606	100128347	RPL15P15	-	RPL15_4_1179	HGNC:HGNC:36780	11	11q23.3	ribosomal protein L15 pseudogene 15	pseudo	RPL15P15	ribosomal protein L15 pseudogene 15	O	-	20201124	-
9606	100128351	RPL21P52	-	RPL21_16_474	HGNC:HGNC:36621|Ensembl:ENSG00000242431	4	4p12	ribosomal protein L21 pseudogene 52	pseudo	RPL21P52	ribosomal protein L21 pseudogene 52	O	-	20201124	-
9606	100128355	RPS27AP20	-	-	HGNC:HGNC:54884|Ensembl:ENSG00000182888	X	Xp22.33	RPS27A pseudogene 20	pseudo	RPS27AP20	RPS27A pseudogene 20	O	ribosomal protein S27a pseudogene	20201124	-
9606	100128358	RPS6P24	-	RPS6_12_1345	HGNC:HGNC:36070|Ensembl:ENSG00000240201	14	14q12	ribosomal protein S6 pseudogene 24	pseudo	RPS6P24	ribosomal protein S6 pseudogene 24	O	-	20201124	-
9606	100128360	AIDAP3	-	-	HGNC:HGNC:54665	18	18p11.32	AIDA pseudogene 3	pseudo	AIDAP3	AIDA pseudogene 3	O	-	20201124	-
9606	100128361	LOC100128361	-	-	-	9	9q22.31	uncharacterized LOC100128361	ncRNA	-	-	-	-	20201124	-
9606	100128362	LOC100128362	-	-	Ensembl:ENSG00000228940	1	1p34.2	protein phosphatase 2 catalytic subunit alpha pseudogene	pseudo	-	-	-	-	20201124	-
9606	100128365	LOC100128365	-	-	-	6	6p22.3	interferon stimulated exonuclease gene 20 like 2 pseudogene	pseudo	-	-	-	interferon stimulated exonuclease gene 20kDa like 2 pseudogene	20201124	-
9606	100128368	VN1R21P	-	-	HGNC:HGNC:37336|Ensembl:ENSG00000224752	3	3p25.1	vomeronasal 1 receptor 21 pseudogene	pseudo	VN1R21P	vomeronasal 1 receptor 21 pseudogene	O	-	20201124	-
9606	100128372	HMGN2P28	-	-	HGNC:HGNC:39395	6	6p25.2	high mobility group nucleosomal binding domain 2 pseudogene 28	pseudo	HMGN2P28	high mobility group nucleosomal binding domain 2 pseudogene 28	O	-	20201124	-
9606	100128373	LOC100128373	-	-	Ensembl:ENSG00000258681	14	14q32.31	AKT interacting protein pseudogene	pseudo	-	-	-	-	20201124	-
9606	100128377	RPS29P7	-	RPS29_2_60	HGNC:HGNC:36594	1	1p31.3	ribosomal protein S29 pseudogene 7	pseudo	RPS29P7	ribosomal protein S29 pseudogene 7	O	-	20201124	-
9606	100128378	LINC00696	-	C3orf74	HGNC:HGNC:34426	3	3p21.2	long intergenic non-protein coding RNA 696	ncRNA	LINC00696	long intergenic non-protein coding RNA 696	O	-	20201124	-
9606	100128379	TFGP1	-	-	HGNC:HGNC:55068|Ensembl:ENSG00000217227	6	6p21.2	TFG pseudogene 1	pseudo	TFGP1	TFG pseudogene 1	O	TRK-fused gene pseudogene|trafficking from ER to golgi regulator pseudogene	20201124	-
9606	100128384	VN1R65P	-	-	HGNC:HGNC:37385|Ensembl:ENSG00000260883	16	16p11.2	vomeronasal 1 receptor 65 pseudogene	pseudo	VN1R65P	vomeronasal 1 receptor 65 pseudogene	O	-	20201124	-
9606	100128385	FAM225B	-	C9orf110|LINC00256B|NCRNA00256B	HGNC:HGNC:21865|Ensembl:ENSG00000225684	9	9q32	family with sequence similarity 225 member B	ncRNA	FAM225B	family with sequence similarity 225 member B	O	family with sequence similarity 225 member B (non-protein coding)|long intergenic non-protein coding RNA 256B|non-protein coding RNA 256B	20201124	-
9606	100128386	ARHGAP42-AS1	-	-	HGNC:HGNC:54801|Ensembl:ENSG00000248027	11	11q22.1	ARHGAP42 antisense RNA 1	ncRNA	ARHGAP42-AS1	ARHGAP42 antisense RNA 1	O	CTD-2383M3.1	20201124	-
9606	100128390	CALM2P1	-	-	HGNC:HGNC:1446	17	17q24.3	calmodulin 2 pseudogene 1	pseudo	CALM2P1	calmodulin 2 pseudogene 1	O	-	20201124	-
9606	100128393	RPL35AP36	-	RPL35A_20_1756	HGNC:HGNC:36103	22	22q13.31	ribosomal protein L35a pseudogene 36	pseudo	RPL35AP36	ribosomal protein L35a pseudogene 36	O	-	20201124	-
9606	100128397	NIFKP5	-	MKI67IPP5	HGNC:HGNC:44953	15	15q26.1	nucleolar protein interacting with the FHA domain of MKI67 pseudogene 5	pseudo	NIFKP5	nucleolar protein interacting with the FHA domain of MKI67 pseudogene 5	O	MKI67 (FHA domain) interacting nucleolar phosphoprotein pseudogene 5	20201124	-
9606	100128398	LOC100128398	-	-	Ensembl:ENSG00000176593	19	19q13.43	uncharacterized LOC100128398	ncRNA	-	-	-	-	20201124	-
9606	100128407	LOC100128407	-	-	-	5	5q23.1	N-acetylneuraminic acid phosphatase pseudogene	pseudo	-	-	-	-	20201124	-
9606	100128408	RPL22P10	-	RPL22_3_253	HGNC:HGNC:36559	2	2q12.2	ribosomal protein L22 pseudogene 10	pseudo	RPL22P10	ribosomal protein L22 pseudogene 10	O	-	20201124	-
9606	100128410	NPM1P34	-	-	HGNC:HGNC:45213	X	Xq25	nucleophosmin 1 pseudogene 34	pseudo	NPM1P34	nucleophosmin 1 pseudogene 34	O	nucleophosmin (nucleolar phosphoprotein B23, numatrin) pseudogene|nucleophosmin 1 (nucleolar phosphoprotein B23, numatrin) pseudogene 34	20201124	-
9606	100128412	VTA1P2	-	-	HGNC:HGNC:50484	8	8q21.3	vesicle trafficking 1 pseudogene 2	pseudo	VTA1P2	vesicle trafficking 1 pseudogene 2	O	Vps20-associated 1 homolog pseudogene|vesicle (multivesicular body) trafficking 1 pseudogene 2	20201124	-
9606	100128413	XIAPP3	-	-	HGNC:HGNC:52377|Ensembl:ENSG00000180152	2	2q14.1	X-linked inhibitor of apoptosis pseudogene 3	pseudo	XIAPP3	X-linked inhibitor of apoptosis pseudogene 3	O	X-linked inhibitor of apoptosis, E3 ubiquitin protein ligase pseudogene	20201124	-
9606	100128416	RAB28P5	-	-	HGNC:HGNC:51547	X	Xq26.3	RAB28, member RAS oncogene family pseudogene 5	pseudo	RAB28P5	RAB28, member RAS oncogene family pseudogene 5	O	-	20201124	-
9606	100128420	LINC00892	-	-	HGNC:HGNC:48578|Ensembl:ENSG00000233093	X	Xq26.3	long intergenic non-protein coding RNA 892	ncRNA	LINC00892	long intergenic non-protein coding RNA 892	O	-	20201124	-
9606	100128423	RPS24P14	-	RPS24_4_1115	HGNC:HGNC:35744	11	11p15.4	ribosomal protein S24 pseudogene 14	pseudo	RPS24P14	ribosomal protein S24 pseudogene 14	O	-	20201124	-
9606	100128427	UBTFL9	-	-	HGNC:HGNC:50286|Ensembl:ENSG00000254567	11	11p11.12	UBTF like 9 (pseudogene)	pseudo	UBTFL9	UBTF like 9 (pseudogene)	O	upstream binding transcription factor, RNA polymerase I pseudogene|upstream binding transcription factor, RNA polymerase I-like 9 (pseudogene)	20201124	-
9606	100128428	LOC100128428	-	-	-	19	19p13.2	UBX domain protein 2A pseudogene	pseudo	-	-	-	-	20201124	-
9606	100128431	GEMIN8P1	-	FAM51A2P|GEMIN8P	HGNC:HGNC:31818	15	15q23	gem nuclear organelle associated protein 8 pseudogene 1	pseudo	GEMIN8P1	gem nuclear organelle associated protein 8 pseudogene 1	O	family with sequence similarity 51, member A2 pseudogene|gem (nuclear organelle) associated protein 8 pseudogene	20201124	-
9606	100128441	LOC100128441	-	-	-	8	8p12	general transcription factor IIA subunit 2 pseudogene	pseudo	-	-	-	general transcription factor IIA, 2, 12kDa pseudogene	20201124	-
9606	100128442	SRSF6P1	-	-	HGNC:HGNC:54946	X	Xp11.3	SRSF6 pseudogene 1	pseudo	SRSF6P1	SRSF6 pseudogene 1	O	serine and arginine rich splicing factor 6 pseudogene	20201124	-
9606	100128448	UQCRHP4	-	-	HGNC:HGNC:38047|Ensembl:ENSG00000242728	3	3p13	ubiquinol-cytochrome c reductase hinge protein pseudogene 4	pseudo	UQCRHP4	ubiquinol-cytochrome c reductase hinge protein pseudogene 4	O	-	20201124	-
9606	100128449	IL9RP1	-	-	HGNC:HGNC:6031	9	9q34.3	interleukin 9 receptor pseudogene 1	pseudo	IL9RP1	interleukin 9 receptor pseudogene 1	O	-	20201124	-
9606	100128450	RPS6P8	-	RPS6_3_713	HGNC:HGNC:36999|Ensembl:ENSG00000224221	6	6q13	ribosomal protein S6 pseudogene 8	pseudo	RPS6P8	ribosomal protein S6 pseudogene 8	O	-	20201124	-
9606	100128456	CCNB1IP1P3	-	-	HGNC:HGNC:37695	X	Xq21.33	cyclin B1 interacting protein 1 pseudogene 3	pseudo	CCNB1IP1P3	cyclin B1 interacting protein 1 pseudogene 3	O	-	20201124	-
9606	100128459	CCNJP1	-	CCNJP	HGNC:HGNC:22512	7	7p11.2	cyclin J pseudogene 1	pseudo	CCNJP1	cyclin J pseudogene 1	O	-	20201124	-
9606	100128462	RPF2P2	-	-	HGNC:HGNC:44015|Ensembl:ENSG00000250693	4	4q26	ribosome production factor 2 homolog pseudogene 2	pseudo	RPF2P2	ribosome production factor 2 homolog pseudogene 2	O	-	20201124	-
9606	100128464	LOC100128464	-	-	-	7	7q21.13	PET117 homolog (S. cerevisiae) pseudogene	pseudo	-	-	-	cytochrome c oxidase assembly factor-like pseudogene	20201124	-
9606	100128465	IFIT6P	-	-	HGNC:HGNC:38020	10	10q23.31	interferon induced protein with tetratricopeptide repeats 6, pseudogene	pseudo	IFIT6P	interferon induced protein with tetratricopeptide repeats 6, pseudogene	O	-	20201124	-
9606	100128467	LOC100128467	-	-	-	X	Xq12	nuclear distribution protein nudE-like 1-like	pseudo	-	-	-	-	20201124	-
9606	100128469	SNRPCP3	-	-	HGNC:HGNC:49818	3	3q25.1	small nuclear ribonucleoprotein polypeptide C pseudogene 3	pseudo	SNRPCP3	small nuclear ribonucleoprotein polypeptide C pseudogene 3	O	-	20201124	-
9606	100128483	TPT1P2	-	-	HGNC:HGNC:49294	2	2q34	tumor protein, translationally-controlled 1 pseudogene 2	pseudo	TPT1P2	tumor protein, translationally-controlled 1 pseudogene 2	O	-	20201124	-
9606	100128493	UBE2V2P1	-	-	HGNC:HGNC:44885|Ensembl:ENSG00000226255	10	10p12.31	ubiquitin conjugating enzyme E2 V2 pseudogene 1	pseudo	UBE2V2P1	ubiquitin conjugating enzyme E2 V2 pseudogene 1	O	ubiquitin conjugating enzyme E2 variant 2 pseudogene 1	20201124	-
9606	100128494	LOC100128494	-	-	Ensembl:ENSG00000251143	11	11q13.4	uncharacterized LOC100128494	ncRNA	-	-	-	-	20201124	-
9606	100128496	SCP2D1-AS1	-	C20orf78	HGNC:HGNC:16210	20	20p11.23	SCP2D1 antisense RNA 1	ncRNA	SCP2D1-AS1	SCP2D1 antisense RNA 1	O	-	20201124	-
9606	100128497	LOC100128497	-	-	-	16	16q23.1	mitotic spindle assembly checkpoint protein MAD2A pseudogene	pseudo	-	-	-	-	20201124	-
9606	100128503	DPPA2P2	-	-	HGNC:HGNC:44627	1	1p36.11	developmental pluripotency associated 2 pseudogene 2	pseudo	DPPA2P2	developmental pluripotency associated 2 pseudogene 2	O	-	20201124	-
9606	100128505	ASTN2-AS1	-	-	HGNC:HGNC:51175|Ensembl:ENSG00000229105	9	9q33.1	ASTN2 antisense RNA 1	ncRNA	ASTN2-AS1	ASTN2 antisense RNA 1	O	-	20201124	-
9606	100128511	NEBL-AS1	-	-	HGNC:HGNC:44899|Ensembl:ENSG00000231920	10	10p12.31	NEBL antisense RNA 1	ncRNA	NEBL-AS1	NEBL antisense RNA 1	O	-	20201124	-
9606	100128512	FXYD6P2	-	-	HGNC:HGNC:4032	10	10p11.1	FXYD domain containing ion transport regulator 6 pseudogene 2	pseudo	FXYD6P2	FXYD domain containing ion transport regulator 6 pseudogene 2	O	-	20201124	-
9606	100128514	ARHGAP42P5	-	-	HGNC:HGNC:43942	14	14q11.2	ARHGAP42 pseudogene 5	pseudo	ARHGAP42P5	ARHGAP42 pseudogene 5	O	Rho GTPase activating protein 42 pseudogene 5	20201124	-
9606	100128516	ATP5PBP5	-	ATP5F1P5	HGNC:HGNC:39746	11	11q24.1	ATP synthase peripheral stalk-membrane subunit b pseudogene 5	pseudo	ATP5PBP5	ATP synthase peripheral stalk-membrane subunit b pseudogene 5	O	ATP synthase, H+ transporting, mitochondrial F0 complex, subunit B1 pseudogene|ATP synthase, H+ transporting, mitochondrial Fo complex subunit B1 pseudogene 5	20201124	-
9606	100128519	RPS24P11	-	RPS24_6_457	HGNC:HGNC:36050	4	4p16.1	ribosomal protein S24 pseudogene 11	pseudo	RPS24P11	ribosomal protein S24 pseudogene 11	O	-	20201124	-
9606	100128521	TPT1P14	-	-	HGNC:HGNC:49305	X	Xp22.2	tumor protein, translationally-controlled 1 pseudogene 14	pseudo	TPT1P14	tumor protein, translationally-controlled 1 pseudogene 14	O	-	20201124	-
9606	100128523	LOC100128523	-	-	Ensembl:ENSG00000260939	16	16q12.2	mitochondrial carrier 2 pseudogene	pseudo	-	-	-	mitochondrial carrier homolog 2 (C. elegans) pseudogene	20201124	-
9606	100128525	UQCRFS1P1	-	UQCRFSL1	HGNC:HGNC:12588	22	22q13.1	ubiquinol-cytochrome c reductase, Rieske iron-sulfur polypeptide 1 pseudogene 1	pseudo	UQCRFS1P1	ubiquinol-cytochrome c reductase, Rieske iron-sulfur polypeptide 1 pseudogene 1	O	ubiquinol-cytochrome c reductase, Rieske iron-sulfur polypeptide-like 1	20201124	-
9606	100128531	KIAA1671-AS1	-	-	HGNC:HGNC:41238|Ensembl:ENSG00000203280	22	22q11.23	KIAA1671 antisense RNA 1	ncRNA	KIAA1671-AS1	KIAA1671 antisense RNA 1	O	CTA-221G9.11	20201124	-
9606	100128535	RPS18P14	-	RPS18_10_1747	HGNC:HGNC:36386|Ensembl:ENSG00000214093	22	22q12.2	ribosomal protein S18 pseudogene 14	pseudo	RPS18P14	ribosomal protein S18 pseudogene 14	O	-	20201124	-
9606	100128536	SETP8	-	-	HGNC:HGNC:42927	X	Xq23	SET pseudogene 8	pseudo	SETP8	SET pseudogene 8	O	SET nuclear oncogene pseudogene	20201124	-
9606	100128537	MIR29B2CHG	-	C1orf132	HGNC:HGNC:32018	1	1q32.2	MIR29B2 and MIR29C host gene	ncRNA	MIR29B2CHG	MIR29B2 and MIR29C host gene	O	-	20201124	-
9606	100128540	TARDBPP4	-	-	HGNC:HGNC:55123	8	8q12.3	TARDBP pseudogene 4	pseudo	TARDBPP4	TARDBP pseudogene 4	O	-	20201124	-
9606	100128541	ATP6V1G1P2	-	ATP6V1GP2	HGNC:HGNC:29359|Ensembl:ENSG00000253502	8	8q11.1	ATPase H+ transporting V1 subunit G1 pseudogene 2	pseudo	ATP6V1G1P2	ATPase H+ transporting V1 subunit G1 pseudogene 2	O	ATPase, H+ transporting, lysosomal 13kDa, V1 subunit G pseudogene 2|ATPase, H+ transporting, lysosomal 13kDa, V1 subunit G1 pseudogene 2	20201124	-
9606	100128542	BET1P1	-	-	HGNC:HGNC:51363	7	7q36.1	Bet1 golgi vesicular membrane trafficking protein pseudogene 1	pseudo	BET1P1	Bet1 golgi vesicular membrane trafficking protein pseudogene 1	O	blocked early in transport 1 homolog pseudogene	20201124	-
9606	100128546	GLRX5P1	-	-	HGNC:HGNC:55062	X	Xq24	GLRX5 pseudogene 1	pseudo	GLRX5P1	GLRX5 pseudogene 1	O	glutaredoxin 5 pseudogene	20201124	-
9606	100128548	LOC100128548	-	-	Ensembl:ENSG00000243979	8	8q22.1	ribosomal protein L17 pseudogene	pseudo	-	-	-	-	20201209	-
9606	100128553	CTAGE4	-	cTAGE-4	MIM:608910|HGNC:HGNC:24772|Ensembl:ENSG00000225932	7	7q35	CTAGE family member 4	protein-coding	CTAGE4	CTAGE family member 4	O	cTAGE family member 4|cutaneous T-cell lymphoma-associated antigen 4|cutaneous-T-cell-lymphoma-specific tumor antigen 4|protein cTAGE-4	20201124	-
9606	100128554	LINC02347	-	-	HGNC:HGNC:53269|Ensembl:ENSG00000214043	12	12q24.32	long intergenic non-protein coding RNA 2347	ncRNA	LINC02347	long intergenic non-protein coding RNA 2347	O	-	20201124	-
9606	100128560	MYHAS	-	linc-MYH	HGNC:HGNC:50609	17	17p13.1	myosin heavy chain gene cluster antisense RNA	ncRNA	MYHAS	myosin heavy chain gene cluster antisense RNA	O	-	20201124	-
9606	100128568	RANBP3-DT	-	-	HGNC:HGNC:55312|Ensembl:ENSG00000266983	19	19p13.3	RANBP3 divergent transcript	ncRNA	RANBP3-DT	RANBP3 divergent transcript	O	CTC-232P5.1	20201124	-
9606	100128569	C19orf71	-	-	HGNC:HGNC:34496|Ensembl:ENSG00000183397	19	19p13.3	chromosome 19 open reading frame 71	protein-coding	C19orf71	chromosome 19 open reading frame 71	O	uncharacterized protein C19orf71	20201124	-
9606	100128574	ARMCX3-AS1	-	-	HGNC:HGNC:41038	X	Xq22.1	ARMCX3 antisense RNA 1	ncRNA	ARMCX3-AS1	ARMCX3 antisense RNA 1	O	ARMCX3 antisense RNA 1 (non-protein coding)	20170404	-
9606	100128579	CDKN2AIPNLP2	-	-	HGNC:HGNC:39855	2	2p23.3	CDKN2A interacting protein N-terminal like pseudogene 2	pseudo	CDKN2AIPNLP2	CDKN2A interacting protein N-terminal like pseudogene 2	O	-	20201124	-
9606	100128588	LOC100128588	-	-	-	6	6q21	PIN2 (TERF1) interacting telomerase inhibitor 1 pseudogene	pseudo	-	-	-	-	20201124	-
9606	100128589	GAPDHP39	-	-	HGNC:HGNC:37796	3	3q22.3	glyceraldehyde 3 phosphate dehydrogenase pseudogene 39	pseudo	GAPDHP39	glyceraldehyde 3 phosphate dehydrogenase pseudogene 39	O	glyceraldehyde-3-phosphate dehydrogenase pseudogene	20201124	-
9606	100128590	SLC8A1-AS1	-	-	HGNC:HGNC:44102|Ensembl:ENSG00000227028	2	2p22.1	SLC8A1 antisense RNA 1	ncRNA	SLC8A1-AS1	SLC8A1 antisense RNA 1	O	SLC8A1 antisense RNA 1 (non-protein coding)	20201124	-
9606	100128592	LOC100128592	-	-	-	6	6q13	family with sequence similarity 136 member A pseudogene	pseudo	-	-	-	-	20201124	-
9606	100128593	LOC100128593	-	-	-	9	9q34.3	uncharacterized LOC100128593	ncRNA	-	-	-	-	20201124	-
9606	100128594	TMSB15B-AS1	-	-	HGNC:HGNC:53858	X	Xq22.2	TMSB15B antisense RNA 1	ncRNA	TMSB15B-AS1	TMSB15B antisense RNA 1	O	-	20201124	-
9606	100128595	HNRNPDLP1	-	-	HGNC:HGNC:48752|Ensembl:ENSG00000226307	X	Xq21.33	HNRNPDL pseudogene 1	pseudo	HNRNPDLP1	HNRNPDL pseudogene 1	O	heterogeneous nuclear ribonucleoprotein D-like pseudogene 1	20201124	-
9606	100128596	NDUFB9P2	-	-	HGNC:HGNC:52270	7	7q32.3	NADH:ubiquinone oxidoreductase subunit B9 pseudogene 2	pseudo	NDUFB9P2	NADH:ubiquinone oxidoreductase subunit B9 pseudogene 2	O	NADH dehydrogenase (ubiquinone) 1 beta subcomplex, 9, 22kDa pseudogene	20201124	-
9606	100128601	LOC100128601	-	-	Ensembl:ENSG00000226241	X	Xq22.1	zinc finger protein 770 pseudogene	pseudo	-	-	-	-	20201124	-
9606	100128603	C1GALT1P2	-	-	HGNC:HGNC:51615	5	5q11.2	C1GALT1 pseudogene 2	pseudo	C1GALT1P2	C1GALT1 pseudogene 2	O	core 1 synthase, glycoprotein-N-acetylgalactosamine 3-beta-galactosyltransferase 1 pseudogene 2|core 1 synthase, glycoprotein-N-acetylgalactosamine 3-beta-galactosyltransferase, 1 pseudogene|ore 1 synthase, glycoprotein-N-acetylgalactosamine 3-beta-galactosyltransferase 1 pseudogene 2	20201124	-
9606	100128605	RPS15AP13	-	RPS15A_3_241	HGNC:HGNC:36774|Ensembl:ENSG00000228568	2	2p13.2	ribosomal protein S15a pseudogene 13	pseudo	RPS15AP13	ribosomal protein S15a pseudogene 13	O	-	20201124	-
9606	100128610	LOC100128610	-	-	Ensembl:ENSG00000218520	6	6q12	putative UPF0607 protein ENSP00000383144 pseudogene	pseudo	-	-	-	UPF0607 protein ENSP00000383144-like pseudogene	20201124	-
9606	100128617	UBA52P7	-	RPL40_2_1281	HGNC:HGNC:36615	12	12q24.21	ubiquitin A-52 residue ribosomal protein fusion product 1 pseudogene 7	pseudo	UBA52P7	ubiquitin A-52 residue ribosomal protein fusion product 1 pseudogene 7	O	ribosomal protein L40 pseudogene	20201124	-
9606	100128618	SLC25A3P2	-	-	HGNC:HGNC:43784	12	12q24.13	solute carrier family 25 member 3 pseudogene 2	pseudo	SLC25A3P2	solute carrier family 25 member 3 pseudogene 2	O	solute carrier family 25 (mitochondrial carrier; phosphate carrier), member 3 pseudogene 2	20201124	-
9606	100128621	CYB5AP2	-	CYB5P2	HGNC:HGNC:2573	2	2q31.1	cytochrome b5 type A pseudogene 2	pseudo	CYB5AP2	cytochrome b5 type A pseudogene 2	O	cytochrome b-5 pseudogene 2|cytochrome b5 type A (microsomal) pseudogene 2	20201124	-
9606	100128622	LOC100128622	-	-	-	5	5q35.3	uncharacterized LOC100128622	pseudo	-	-	-	-	20201124	-
9606	100128625	SRSF1P1	-	-	HGNC:HGNC:39417	13	13q21.33	serine and arginine rich splicing factor 1 pseudogene 1	pseudo	SRSF1P1	serine and arginine rich splicing factor 1 pseudogene 1	O	serine/arginine-rich splicing factor 1 pseudogene 1|splicing factor, arginine/serine-rich 1 pseudogene	20201124	-
9606	100128626	PPP1R2P10	-	-	HGNC:HGNC:42008	13	13q21.31	protein phosphatase 1 regulatory inhibitor subunit 2 pseudogene 10	pseudo	PPP1R2P10	protein phosphatase 1 regulatory inhibitor subunit 2 pseudogene 10	O	-	20201124	-
9606	100128627	CDC42P3	-	-	HGNC:HGNC:44427	8	8q24.3	cell division cycle 42 pseudogene 3	pseudo	CDC42P3	cell division cycle 42 pseudogene 3	O	cell division cycle 42 (GTP binding protein, 25kDa) pseudogene	20201124	-
9606	100128628	RGS17P1	-	-	HGNC:HGNC:39729	13	13q14.11	regulator of G protein signaling 17 pseudogene 1	pseudo	RGS17P1	regulator of G protein signaling 17 pseudogene 1	O	-	20201124	-
9606	100128637	EEF1A1P26	-	-	HGNC:HGNC:37899|Ensembl:ENSG00000233167	7	7p21.2	eukaryotic translation elongation factor 1 alpha 1 pseudogene 26	pseudo	EEF1A1P26	eukaryotic translation elongation factor 1 alpha 1 pseudogene 26	O	-	20201124	-
9606	100128639	HMGB1P48	-	-	HGNC:HGNC:39281	1	1p34.1	high mobility group box 1 pseudogene 48	pseudo	HMGB1P48	high mobility group box 1 pseudogene 48	O	-	20201124	-
9606	100128640	ACVR2B-AS1	-	-	HGNC:HGNC:44161|Ensembl:ENSG00000229589	3	3p22.2	ACVR2B antisense RNA 1	ncRNA	ACVR2B-AS1	ACVR2B antisense RNA 1	O	ACVR2B antisense RNA 1 (non-protein coding)	20201124	-
9606	100128646	RPL10AP7	-	RPL10A_2_460	HGNC:HGNC:35601|Ensembl:ENSG00000214846	4	4p15.32	ribosomal protein L10a pseudogene 7	pseudo	RPL10AP7	ribosomal protein L10a pseudogene 7	O	-	20201124	-
9606	100128653	LOC100128653	-	-	-	7	7p22.3	uncharacterized LOC100128653	ncRNA	-	-	-	-	20201124	-
9606	100128655	LOC100128655	-	-	Ensembl:ENSG00000220556	6	6p21.2	ribosomal protein S2 pseudogene	pseudo	-	-	-	-	20201124	-
9606	100128657	CHCHD4P2	-	-	HGNC:HGNC:44490	9	9q31.2	coiled-coil-helix-coiled-coil-helix domain containing 4 pseudogene 2	pseudo	CHCHD4P2	coiled-coil-helix-coiled-coil-helix domain containing 4 pseudogene 2	O	-	20201124	-
9606	100128662	RPL27P3	-	-	Ensembl:ENSG00000226545	1	1p36.23	ribosomal protein L27 pseudogene	pseudo	-	-	-	-	20201124	-
9606	100128664	RPL22P20	-	RPL22_10_1337	HGNC:HGNC:36281|Ensembl:ENSG00000239200	14	14q11.2	ribosomal protein L22 pseudogene 20	pseudo	RPL22P20	ribosomal protein L22 pseudogene 20	O	-	20201124	-
9606	100128665	FYTTD1P1	-	-	HGNC:HGNC:38035	9	9q31.1	forty-two-three domain containing 1 pseudogene 1	pseudo	FYTTD1P1	forty-two-three domain containing 1 pseudogene 1	O	-	20201124	-
9606	100128673	LOC100128673	-	-	-	12	12q21.1	TAF9 RNA polymerase II, TATA box binding protein (TBP)-associated factor, 32kDa pseudogene	pseudo	-	-	-	-	20201124	-
9606	100128674	LOC100128674	-	-	Ensembl:ENSG00000258320	12	12q21.1	SURP and G-patch domain containing 1 pseudogene	pseudo	-	-	-	splicing factor 4 pseudogene	20201124	-
9606	100128675	HPN-AS1	-	-	HGNC:HGNC:47041|Ensembl:ENSG00000227392	19	19q13.11-q13.12	HPN antisense RNA 1	ncRNA	HPN-AS1	HPN antisense RNA 1	O	CTD-2527I21.11	20201124	-
9606	100128676	LOC100128676	-	-	-	12	12q13.3	TBCC domain containing 1 pseudogene	pseudo	-	-	-	-	20201124	-
9606	100128678	BTBD10P1	-	-	HGNC:HGNC:51540|Ensembl:ENSG00000257675	12	12q13.13	BTB domain containing 10 pseudogene 1	pseudo	BTBD10P1	BTB domain containing 10 pseudogene 1	O	BTB (POZ) domain containing 10 pseudogene 1	20201124	-
9606	100128681	CCNG2P1	-	-	HGNC:HGNC:50853|Ensembl:ENSG00000258112	12	12q21.1	cyclin G2 pseudogene 1	pseudo	CCNG2P1	cyclin G2 pseudogene 1	O	-	20201124	-
9606	100128682	LINC01531	-	-	HGNC:HGNC:51270|Ensembl:ENSG00000205786	19	19q13.12	long intergenic non-protein coding RNA 1531	ncRNA	LINC01531	long intergenic non-protein coding RNA 1531	O	-	20201124	-
9606	100128685	SLC16A14P1	-	-	HGNC:HGNC:43809|Ensembl:ENSG00000213708	8	8q23.1	solute carrier family 16 member 14 pseudogene 1	pseudo	SLC16A14P1	solute carrier family 16 member 14 pseudogene 1	O	solute carrier family 16, member 14 (monocarboxylic acid transporter 14) pseudogene 1	20201124	-
9606	100128686	LOC100128686	-	-	-	8	8q11.21	programmed cell death 10 pseudogene	pseudo	-	-	-	-	20201124	-
9606	100128688	GPR50-AS1	-	-	HGNC:HGNC:40259|Ensembl:ENSG00000234696	X	Xq28	GPR50 antisense RNA 1	ncRNA	GPR50-AS1	GPR50 antisense RNA 1	O	GPR50 antisense RNA 1 (non-protein coding)	20201124	-
9606	100128690	ELL2P4	-	-	HGNC:HGNC:39346	X	Xq27.3	elongation factor for RNA polymerase II 2 pseudogene 4	pseudo	ELL2P4	elongation factor for RNA polymerase II 2 pseudogene 4	O	elongation factor, RNA polymerase II, 2 pseudogene 4|longation factor for RNA polymerase II 2 pseudogene 4	20201124	-
9606	100128696	PABPC1P6	-	-	HGNC:HGNC:37986	2	2p11.1	poly(A) binding protein cytoplasmic 1 pseudogene 6	pseudo	PABPC1P6	poly(A) binding protein cytoplasmic 1 pseudogene 6	O	-	20201124	-
9606	100128701	HNRNPA1P41	-	-	HGNC:HGNC:48770	9	9p24.1	heterogeneous nuclear ribonucleoprotein A1 pseudogene 41	pseudo	HNRNPA1P41	heterogeneous nuclear ribonucleoprotein A1 pseudogene 41	O	heterogeneous nuclear ribonucleoprotein A1-like 2 pseudogene	20201124	-
9606	100128705	AK4P4	-	-	HGNC:HGNC:39067	9	9p24.1	adenylate kinase 4 pseudogene 4	pseudo	AK4P4	adenylate kinase 4 pseudogene 4	O	adenylate kinase 3-like 1 pseudogene	20201124	-
9606	100128707	NIFKP4	-	MKI67IPP4	HGNC:HGNC:44952	15	15q24.2	nucleolar protein interacting with the FHA domain of MKI67 pseudogene 4	pseudo	NIFKP4	nucleolar protein interacting with the FHA domain of MKI67 pseudogene 4	O	MKI67 (FHA domain) interacting nucleolar phosphoprotein pseudogene 4	20201124	-
9606	100128710	RPL9P30	-	RPL9_11_1536	HGNC:HGNC:36316|Ensembl:ENSG00000240074	17	17q11.2	ribosomal protein L9 pseudogene 30	pseudo	RPL9P30	ribosomal protein L9 pseudogene 30	O	-	20201124	-
9606	100128711	NDUFB10P1	-	-	HGNC:HGNC:52272	15	15q21.3	NADH:ubiquinone oxidoreductase subunit B10 pseudogene 1	pseudo	NDUFB10P1	NADH:ubiquinone oxidoreductase subunit B10 pseudogene 1	O	NADH dehydrogenase (ubiquinone) 1 beta subcomplex, 10, 22kDa pseudogene	20201124	-
9606	100128712	PRELID3BP3	-	SLMO2P3	HGNC:HGNC:49065	17	17q23.2	PRELI domain containing 3B pseudogene 3	pseudo	PRELID3BP3	PRELI domain containing 3B pseudogene 3	O	SLMO2 pseudogene 3|slowmo homolog 2 pseudogene 3	20201124	-
9606	100128713	LOC100128713	-	-	-	17	17q22	zinc finger protein 816A pseudogene	pseudo	-	-	-	-	20201124	-
9606	100128714	LINC02346	-	-	HGNC:HGNC:53268|Ensembl:ENSG00000206187	15	15q12	long intergenic non-protein coding RNA 2346	ncRNA	LINC02346	long intergenic non-protein coding RNA 2346	O	-	20201124	-
9606	100128721	LOC100128721	-	-	-	15	15q24.2	stromal cell derived factor 2 pseudogene	pseudo	-	-	-	-	20201124	-
9606	100128723	CBX1P3	-	-	HGNC:HGNC:38657	1	1q32.1	chromobox 1 pseudogene 3	pseudo	CBX1P3	chromobox 1 pseudogene 3	O	chromobox homolog 1 (HP1 beta homolog Drosophila ) pseudogene|chromobox homolog 1 pseudogene 3	20201124	-
9606	100128725	APOOP4	-	-	HGNC:HGNC:48742	4	4q13.2	apolipoprotein O pseudogene 4	pseudo	APOOP4	apolipoprotein O pseudogene 4	O	-	20201124	-
9606	100128731	OST4	-	-	MIM:618932|HGNC:HGNC:32483|Ensembl:ENSG00000228474	2	2p23.3	oligosaccharyltransferase complex subunit 4, non-catalytic	protein-coding	OST4	oligosaccharyltransferase complex subunit 4, non-catalytic	O	dolichyl-diphosphooligosaccharide--protein glycosyltransferase subunit 4|oligosaccharyltransferase 4 homolog	20201124	-
9606	100128733	FCF1P3	-	-	HGNC:HGNC:44615|Ensembl:ENSG00000239997	3	3q13.12	FCF1 pseudogene 3	pseudo	FCF1P3	FCF1 pseudogene 3	O	FCF1 small subunit processome component homolog pseudogene 3	20201124	-
9606	100128738	LRRFIP2P1	-	-	HGNC:HGNC:54992|Ensembl:ENSG00000237014	X	Xq13.2	LRRFIP2 pseudogene 1	pseudo	LRRFIP2P1	LRRFIP2 pseudogene 1	O	LRR binding FLII interacting protein 2 pseudogene|leucine rich repeat (in FLII) interacting protein 2 pseudogene	20201124	-
9606	100128739	LOC100128739	-	-	-	3	3q24	ubiquitin domain containing 2 pseudogene	pseudo	-	-	-	-	20201124	-
9606	100128745	RPLP1P8	-	RPLP1_2_758	HGNC:HGNC:36104	6	6q23.3	ribosomal protein lateral stalk subunit P1 pseudogene 8	pseudo	RPLP1P8	ribosomal protein lateral stalk subunit P1 pseudogene 8	O	ribosomal protein, large, P1 pseudogene 8	20201124	-
9606	100128750	RBPMS-AS1	-	-	HGNC:HGNC:48721|Ensembl:ENSG00000254109	8	8p12	RBPMS antisense RNA 1	ncRNA	RBPMS-AS1	RBPMS antisense RNA 1	O	CTD-3107M8.4	20201124	-
9606	100128756	RPS7P9	-	RPS7_5_1072	HGNC:HGNC:36998|Ensembl:ENSG00000233353	10	10q23.1	ribosomal protein S7 pseudogene 9	pseudo	RPS7P9	ribosomal protein S7 pseudogene 9	O	-	20201124	-
9606	100128759	HEBP2P1	-	-	HGNC:HGNC:54784	2	2q24.1	HEBP2 pseudogene 1	pseudo	HEBP2P1	HEBP2 pseudogene 1	O	heme binding protein 2 pseudogene	20201124	-
9606	100128762	LOC100128762	-	-	-	5	5q35.3	TERF2 interacting protein pseudogene	pseudo	-	-	-	telomeric repeat binding factor 2, interacting protein pseudogene	20201124	-
9606	100128764	THAP12P6	-	PRKRIRP6	HGNC:HGNC:39570	13	13q12.13	THAP domain containing 12 pseudogene 6	pseudo	THAP12P6	THAP domain containing 12 pseudogene 6	O	protein-kinase, interferon-inducible double stranded RNA dependent inhibitor, repressor of (P58 repressor) pseudogene 6|protein-kinase, interferon-inducible double stranded RNA dependent inhibitor, repressor of pseudogene	20201124	-
9606	100128766	RPL8P2	-	-	HGNC:HGNC:17220|Ensembl:ENSG00000225267	21	21q22.11	ribosomal protein L8 pseudogene 2	pseudo	RPL8P2	ribosomal protein L8 pseudogene 2	O	-	20201124	-
9606	100128770	LOC100128770	-	-	Ensembl:ENSG00000205890	16	16p13.3	uncharacterized LOC100128770	ncRNA	-	-	-	-	20201124	-
9606	100128771	EIF4BP3	-	-	HGNC:HGNC:37936|Ensembl:ENSG00000224546	9	9q22.32	eukaryotic translation initiation factor 4B pseudogene 3	pseudo	EIF4BP3	eukaryotic translation initiation factor 4B pseudogene 3	O	-	20201124	-
9606	100128772	LOC100128772	-	-	-	3	3p25.1	proline-rich protein 3 pseudogene	pseudo	-	-	-	-	20201124	-
9606	100128775	NEDD8P1	-	-	HGNC:HGNC:54555	1	1p31.1	NEDD8 pseudogene 1	pseudo	NEDD8P1	NEDD8 pseudogene 1	O	NEDD8 ubiquitin like modifier pseudogene|neural precursor cell expressed, developmentally down-regulated 8 pseudogene	20201124	-
9606	100128776	LOC100128776	-	-	-	18	18p11.21	NSE4 homolog A, SMC5-SMC6 complex component pseudogene	pseudo	-	-	-	NSE4 homolog, SMC5-SMC6 complex component A pseudogene|non-SMC element 4 homolog A (S. cerevisiae) pseudogene	20201124	-
9606	100128777	KLF8P1	-	-	HGNC:HGNC:41520	16	16q12.1	Kruppel like factor 8 pseudogene 1	pseudo	KLF8P1	Kruppel like factor 8 pseudogene 1	O	-	20201124	-
9606	100128781	SHLD2P2	-	FAM35A2|FAM35AP|FAM35CP	HGNC:HGNC:31427	14	14q31.3	shieldin complex subunit 2 pseudogene 2	pseudo	SHLD2P2	shieldin complex subunit 2 pseudogene 2	O	family with sequence similarity 35 member C, pseudogene|family with sequence similarity 35, member A pseudogene|family with sequence similarity 35, member A2 (pseudogene)	20201124	-
9606	100128782	LINC00476	-	C9orf130|NAG11|NAG12	HGNC:HGNC:27858|Ensembl:ENSG00000175611	9	9q22.32	long intergenic non-protein coding RNA 476	ncRNA	LINC00476	long intergenic non-protein coding RNA 476	O	nasopharyngeal carcinoma-associated gene 12	20201124	-
9606	100128787	LINC01349	-	-	HGNC:HGNC:50568	1	1p21.2	long intergenic non-protein coding RNA 1349	ncRNA	LINC01349	long intergenic non-protein coding RNA 1349	O	-	20201124	-
9606	100128788	SRRM2-AS1	-	-	HGNC:HGNC:44162|Ensembl:ENSG00000205913	16	16p13.3	SRRM2 antisense RNA 1	ncRNA	SRRM2-AS1	SRRM2 antisense RNA 1	O	CTD-2270P14.3|SRRM2 antisense RNA 1 (non-protein coding)	20201124	-
9606	100128790	LYPLA2P3	-	-	HGNC:HGNC:50446	9	9q21.2	LYPLA2 pseudogene 3	pseudo	LYPLA2P3	LYPLA2 pseudogene 3	O	lysophospholipase II pseudogene 3	20201124	-
9606	100128800	LOC100128800	-	-	-	11	11q14.3	cell adhesion associated, oncogene regulated pseudogene	pseudo	-	-	-	Cdon homolog pseudogene	20201124	-
9606	100128801	DRAXINP1	-	-	HGNC:HGNC:44334	X	Xp22.31	dorsal inhibitory axon guidance protein pseudogene 1	pseudo	DRAXINP1	dorsal inhibitory axon guidance protein pseudogene 1	O	-	20201124	-
9606	100128803	LOC100128803	-	-	Ensembl:ENSG00000250020	5	5p15.33	Spi-C transcription factor (Spi-1/PU.1 related) pseudogene	pseudo	-	-	-	-	20201124	-
9606	100128804	AGGF1P8	-	-	HGNC:HGNC:51745|Ensembl:ENSG00000261752	16	16p11.2	angiogenic factor with G-patch and FHA domains 1 pseudogene 8	pseudo	AGGF1P8	angiogenic factor with G-patch and FHA domains 1 pseudogene 8	O	-	20201124	-
9606	100128807	RPL35AP37	-	RPL35A_16_1766	HGNC:HGNC:36426|Ensembl:ENSG00000236929	X	Xp22.2	ribosomal protein L35a pseudogene 37	pseudo	RPL35AP37	ribosomal protein L35a pseudogene 37	O	-	20201124	-
9606	100128808	ANAPC15P1	-	-	HGNC:HGNC:54888	X	Xp22.31	ANAPC15 pseudogene 1	pseudo	ANAPC15P1	ANAPC15 pseudogene 1	O	anaphase promoting complex subunit 15 pseudogene	20201124	-
9606	100128811	GPR158-AS1	-	-	HGNC:HGNC:44163|Ensembl:ENSG00000233642	10	10p12.1	GPR158 antisense RNA 1	ncRNA	GPR158-AS1	GPR158 antisense RNA 1	O	GPR158 antisense RNA 1 (non-protein coding)	20201124	-
9606	100128817	AK6P2	-	-	HGNC:HGNC:51679|Ensembl:ENSG00000257173	12	12q12	adenylate kinase 6 pseudogene 2	pseudo	AK6P2	adenylate kinase 6 pseudogene 2	O	-	20201124	-
9606	100128818	LPEQ6126	-	-	-	22	22q13.31	uncharacterized LOC100128818	ncRNA	-	-	-	-	20201124	-
9606	100128822	LINC01003	-	-	HGNC:HGNC:48957|Ensembl:ENSG00000261455	7	7q36.1	long intergenic non-protein coding RNA 1003	ncRNA	LINC01003	long intergenic non-protein coding RNA 1003	O	-	20201124	-
9606	100128827	FRG2FP	-	-	HGNC:HGNC:51366	3	3q29	FSHD region gene 2 family member F, pseudogene	pseudo	FRG2FP	FSHD region gene 2 family member F, pseudogene	O	FSHD region gene 2 pseudogene|TCONS_l2_00020053	20201124	-
9606	100128830	LINC01165	-	-	HGNC:HGNC:49534	10	10q26.3	long intergenic non-protein coding RNA 1165	ncRNA	LINC01165	long intergenic non-protein coding RNA 1165	O	-	20190213	-
9606	100128833	LOC100128833	-	-	Ensembl:ENSG00000253886	5	5q33.2	VPS37A, ESCRT-I subunit pseudogene	pseudo	-	-	-	vacuolar protein sorting 37 homolog A (S. cerevisiae) pseudogene|vacuolar protein sorting 37 homolog A pseudogene	20201124	-
9606	100128834	CLK3P2	-	-	HGNC:HGNC:49786	1	1q44	CDC like kinase 3 pseudogene 2	pseudo	CLK3P2	CDC like kinase 3 pseudogene 2	O	-	20201124	-
9606	100128836	HNRNPA1P36	-	-	HGNC:HGNC:48765	8	8q21.13	heterogeneous nuclear ribonucleoprotein A1 pseudogene 36	pseudo	HNRNPA1P36	heterogeneous nuclear ribonucleoprotein A1 pseudogene 36	O	-	20201124	-
9606	100128845	CDC42EP3P1	-	-	HGNC:HGNC:49673	19	19p12	CDC42 effector protein 3 pseudogene 1	pseudo	CDC42EP3P1	CDC42 effector protein 3 pseudogene 1	O	CDC42 effector protein (Rho GTPase binding) 3 pseudogene 1	20201124	-
9606	100128849	BNIP3P34	-	-	HGNC:HGNC:49714|Ensembl:ENSG00000269509	19	19p12	BCL2 interacting protein 3 pseudogene 34	pseudo	BNIP3P34	BCL2 interacting protein 3 pseudogene 34	O	BCL2/adenovirus E1B 19kDa interacting protein 3 pseudogene 34	20201124	-
9606	100128853	ZNF725P	-	ZNF725	HGNC:HGNC:32461	19	19p12	zinc finger protein 725, pseudogene	pseudo	ZNF725P	zinc finger protein 725, pseudogene	O	-	20201124	-
9606	100128857	B3GALNT1P1	-	-	HGNC:HGNC:51302	2	2p13.3	beta-1,3-N-acetylgalactosaminyltransferase 1 pseudogene 1	pseudo	B3GALNT1P1	beta-1,3-N-acetylgalactosaminyltransferase 1 pseudogene 1	O	-	20201124	-
9606	100128863	RPS15AP29	-	RPS15A_17_1092	HGNC:HGNC:35981|Ensembl:ENSG00000237827	10	10q24.33	ribosomal protein S15a pseudogene 29	pseudo	RPS15AP29	ribosomal protein S15a pseudogene 29	O	-	20201124	-
9606	100128865	LOC100128865	-	-	Ensembl:ENSG00000250812	4	4q12	methyltransferase like 5 pseudogene	pseudo	-	-	-	-	20201124	-
9606	100128867	RBM22P3	-	-	HGNC:HGNC:39696|Ensembl:ENSG00000226485	7	7p11.2	RNA binding motif protein 22 pseudogene 3	pseudo	RBM22P3	RNA binding motif protein 22 pseudogene 3	O	-	20201124	-
9606	100128880	RAD1P1	-	-	HGNC:HGNC:49479	10	10q26.11	RAD1 pseudogene 1	pseudo	RAD1P1	RAD1 pseudogene 1	O	RAD1 homolog pseudogene 1	20201124	-
9606	100128881	VPS9D1-AS1	-	MYU	HGNC:HGNC:48915|Ensembl:ENSG00000261373	16	16q24.3	VPS9D1 antisense RNA 1	ncRNA	VPS9D1-AS1	VPS9D1 antisense RNA 1	O	c-Myc-upregulated lncRNA	20201124	-
9606	100128882	ZFPM1-AS1	-	-	HGNC:HGNC:55351|Ensembl:ENSG00000261744	16	16q24.2	ZFPM1 antisense RNA 1	ncRNA	ZFPM1-AS1	ZFPM1 antisense RNA 1	O	-	20201124	-
9606	100128885	LOC100128885	-	-	-	7	7q11.21	uncharacterized LOC100128885	ncRNA	-	-	-	-	20201124	-
9606	100128888	RPSAP36	-	RPSA_14_525	HGNC:HGNC:35727|Ensembl:ENSG00000243175	4	4q31.21	ribosomal protein SA pseudogene 36	pseudo	RPSAP36	ribosomal protein SA pseudogene 36	O	-	20201124	-
9606	100128889	NDUFAF4P4	-	-	HGNC:HGNC:44543	1	1q25.1	NADH:ubiquinone oxidoreductase complex assembly factor 4 pseudogene 4	pseudo	NDUFAF4P4	NADH:ubiquinone oxidoreductase complex assembly factor 4 pseudogene 4	O	NADH dehydrogenase (ubiquinone) complex I, assembly factor 4 pseudogene 4	20201124	-
9606	100128890	FAM66B	-	FAM66E	HGNC:HGNC:28890|Ensembl:ENSG00000215374	8	8p23.1	family with sequence similarity 66 member B	ncRNA	FAM66B	family with sequence similarity 66 member B	O	family with sequence similarity 66, member E	20201124	-
9606	100128893	GATA6-AS1	-	BM742401|locus5689	HGNC:HGNC:48840|Ensembl:ENSG00000266010	18	18q11.2	GATA6 antisense RNA 1 (head to head)	ncRNA	GATA6-AS1	GATA6 antisense RNA 1 (head to head)	O	locus 5689	20201124	-
9606	100128894	NAP1L1P2	-	-	HGNC:HGNC:38005	Y	Yp11.2	nucleosome assembly protein 1 like 1 pseudogene 2	pseudo	NAP1L1P2	nucleosome assembly protein 1 like 1 pseudogene 2	O	-	20201124	-
9606	100128898	LOC100128898	-	-	-	5	5q33.3	latexin pseudogene	pseudo	-	-	-	-	20201124	-
9606	100128899	RPL7L1P9	-	-	HGNC:HGNC:39491|Ensembl:ENSG00000231035	2	2q35	ribosomal protein L7 like 1 pseudogene 9	pseudo	RPL7L1P9	ribosomal protein L7 like 1 pseudogene 9	O	-	20201124	-
9606	100128902	PRDX3P3	-	-	HGNC:HGNC:39266|Ensembl:ENSG00000234701	13	13q13.3	peroxiredoxin 3 pseudogene 3	pseudo	PRDX3P3	peroxiredoxin 3 pseudogene 3	O	-	20201124	-
9606	100128903	NPM1P4	-	NG4-5|NPMP4	HGNC:HGNC:7924	13	13q12.2	nucleophosmin 1 pseudogene 4	pseudo	NPM1P4	nucleophosmin 1 pseudogene 4	O	nucleophosmin (nucleolar phosphoprotein B23, numatrin) pseudogene 4|nucleophosmin 1 (nucleolar phosphoprotein B23, numatrin) pseudogene 4	20201124	-
9606	100128905	LINC01960	-	-	HGNC:HGNC:52785|Ensembl:ENSG00000260868	2	2q31.1	long intergenic non-protein coding RNA 1960	ncRNA	LINC01960	long intergenic non-protein coding RNA 1960	O	-	20201124	-
9606	100128906	LOC100128906	-	-	Ensembl:ENSG00000203396	9	9q31.1	WDR45-like pseudogene	pseudo	-	-	-	-	20201124	-
9606	100128908	LMLN2	-	-	HGNC:HGNC:53647|Ensembl:ENSG00000283654	14	14q11.2	leishmanolysin like peptidase 2	protein-coding	LMLN2	leishmanolysin like peptidase 2	O	leishmanolysin-like peptidase 2|leishmanolysin homolog	20201124	-
9606	100128911	PCNPP2	-	-	HGNC:HGNC:41974|Ensembl:ENSG00000225856	9	9q22.1	PEST containing nuclear protein pseudogene 2	pseudo	PCNPP2	PEST containing nuclear protein pseudogene 2	O	-	20201124	-
9606	100128912	RPS21P4	-	RPS21_2_461	HGNC:HGNC:35922	4	4p15.32	ribosomal protein S21 pseudogene 4	pseudo	RPS21P4	ribosomal protein S21 pseudogene 4	O	-	20201124	-
9606	100128923	RPS6P16	-	RPS6_8_1176	HGNC:HGNC:35668|Ensembl:ENSG00000243250	11	11q23.1	ribosomal protein S6 pseudogene 16	pseudo	RPS6P16	ribosomal protein S6 pseudogene 16	O	-	20201124	-
9606	100128926	LOC100128926	-	-	-	18	18p11.32	ubiquitin-conjugating enzyme E2 variant 1 pseudogene	pseudo	-	-	-	-	20201124	-
9606	100128927	ZBTB42	-	LCCS6|ZNF925	MIM:613915|HGNC:HGNC:32550|Ensembl:ENSG00000179627	14	14q32.33	zinc finger and BTB domain containing 42	protein-coding	ZBTB42	zinc finger and BTB domain containing 42	O	zinc finger and BTB domain-containing protein 42	20201124	-
9606	100128929	AMZ2P3	-	-	HGNC:HGNC:54911	X	Xp21.3	AMZ2 pseudogene 3	pseudo	AMZ2P3	AMZ2 pseudogene 3	O	-	20201124	-
9606	100128930	SDCBPP1	-	-	HGNC:HGNC:44684|Ensembl:ENSG00000226705	10	10p15.1	syndecan binding protein pseudogene 1	pseudo	SDCBPP1	syndecan binding protein pseudogene 1	O	syndecan binding protein (syntenin) pseudogene 1	20201209	-
9606	100128934	FXYD6P1	-	-	HGNC:HGNC:4031	10	10q11.21	FXYD domain containing ion transport regulator 6 pseudogene 1	pseudo	FXYD6P1	FXYD domain containing ion transport regulator 6 pseudogene 1	O	-	20201124	-
9606	100128936	RPL10AP6	-	RPL10A_1_376	HGNC:HGNC:36504|Ensembl:ENSG00000226360	3	3p14.2	ribosomal protein L10a pseudogene 6	pseudo	RPL10AP6	ribosomal protein L10a pseudogene 6	O	-	20201124	-
9606	100128939	LOC100128939	-	-	Ensembl:ENSG00000258962	14	14q32.12	pyruvate dehydrogenase kinase 3 pseudogene	pseudo	-	-	-	pyruvate dehydrogenase kinase, isozyme 3 pseudogene	20201124	-
9606	100128944	YWHAQP3	-	-	HGNC:HGNC:37682	12	12q13.3	YWHAQ pseudogene 3	pseudo	YWHAQP3	YWHAQ pseudogene 3	O	-	20201124	-
9606	100128946	LINC01310	-	WI2-81516E3.1	HGNC:HGNC:50501|Ensembl:ENSG00000205632	22	22q13.32	long intergenic non-protein coding RNA 1310	ncRNA	LINC01310	long intergenic non-protein coding RNA 1310	O	-	20201124	-
9606	100128948	LOC100128948	-	-	-	19	19q13.13	zinc finger protein 607 pseudogene	pseudo	-	-	-	-	20201124	-
9606	100128958	LOC100128958	-	-	-	1	1q43	ferredoxin 1-like pseudogene	pseudo	-	-	-	-	20201124	-
9606	100128961	GAPDHP62	-	GAPDHL7|GAPDL7	HGNC:HGNC:4156|Ensembl:ENSG00000251013	8	8q22.3	glyceraldehyde 3 phosphate dehydrogenase pseudogene 62	pseudo	GAPDHP62	glyceraldehyde 3 phosphate dehydrogenase pseudogene 62	O	glyceraldehyde-3-phosphate dehydrogenase pseudogene|glyceraldehyde-3-phosphate dehydrogenase-like 7, pseudogene	20201124	-
9606	100128963	RPL3P9	-	RPL3_6_918	HGNC:HGNC:36839|Ensembl:ENSG00000240540	8	8q21.13	ribosomal protein L3 pseudogene 9	pseudo	RPL3P9	ribosomal protein L3 pseudogene 9	O	-	20201124	-
9606	100128964	SRSF3P5	-	-	HGNC:HGNC:54694	2	2q12.3	SRSF3 pseudogene 5	pseudo	SRSF3P5	SRSF3 pseudogene 5	O	serine/arginine-rich splicing factor 3 pseudogene	20201124	-
9606	100128966	LOC100128966	-	-	Ensembl:ENSG00000120709	5	5q31.2	uncharacterized LOC100128966	ncRNA	-	-	-	-	20201124	-
9606	100128974	RBM17P4	-	-	HGNC:HGNC:50369	15	15q14	RNA binding motif protein 17 pseudogene 4	pseudo	RBM17P4	RNA binding motif protein 17 pseudogene 4	O	-	20201124	-
9606	100128977	MAPT-AS1	-	-	HGNC:HGNC:43738	17	17q21.31	MAPT antisense RNA 1	ncRNA	MAPT-AS1	MAPT antisense RNA 1	O	MAPT antisense RNA 1 (non-protein coding)	20201124	-
9606	100128982	KATNBL1P4	-	-	HGNC:HGNC:49054	5	5q11.2	katanin regulatory subunit B1 like 1 pseudogene 4	pseudo	KATNBL1P4	katanin regulatory subunit B1 like 1 pseudogene 4	O	katanin p80 subunit B-like 1 pseudogene 4	20201124	-
9606	100128983	LOC100128983	-	-	-	4	4q28.2	mbt domain containing 1 pseudogene	pseudo	-	-	-	-	20201124	-
9606	100128984	RPL35AP7	-	RPL35A_1_109	HGNC:HGNC:36212	1	1q23.3	ribosomal protein L35a pseudogene 7	pseudo	RPL35AP7	ribosomal protein L35a pseudogene 7	O	-	20201124	-
9606	100128985	NPM1P38	-	-	HGNC:HGNC:45217|Ensembl:ENSG00000219257	6	6q16.3	nucleophosmin 1 pseudogene 38	pseudo	NPM1P38	nucleophosmin 1 pseudogene 38	O	nucleophosmin (nucleolar phosphoprotein B23, numatrin) pseudogene|nucleophosmin 1 (nucleolar phosphoprotein B23, numatrin) pseudogene 38	20201124	-
9606	100128988	LOC100128988	-	-	-	20	20q12	uncharacterized LOC100128988	ncRNA	-	-	-	-	20201124	-
9606	100128990	MED6P1	-	-	HGNC:HGNC:45164	10	10q23.31	mediator complex subunit 6 pseudogene 1	pseudo	MED6P1	mediator complex subunit 6 pseudogene 1	O	-	20201124	-
9606	100128991	RSL24D1P9	-	-	HGNC:HGNC:37880	18	18q21.2	ribosomal L24 domain containing 1 pseudogene 9	pseudo	RSL24D1P9	ribosomal L24 domain containing 1 pseudogene 9	O	-	20201124	-
9606	100128993	LOC100128993	-	-	-	8	8p22-p21.3	uncharacterized LOC100128993	ncRNA	-	-	-	-	20201124	-
9606	100128998	C20orf181	-	-	HGNC:HGNC:16174	20	20q13.33	chromosome 20 open reading frame 181	unknown	C20orf181	chromosome 20 open reading frame 181	O	tissue plasminogen activator	20201124	-
9606	100129001	GTF3C6P1	-	-	HGNC:HGNC:55023|Ensembl:ENSG00000215085	X	Xq21.33	GTF3C6 pseudogene 1	pseudo	GTF3C6P1	GTF3C6 pseudogene 1	O	general transcription factor IIIC subunit 6 pseudogene|general transcription factor IIIC, polypeptide 6, alpha 35kDa pseudogene	20201124	-
9606	100129004	RPL3P10	-	RPL3_5_896	HGNC:HGNC:36819	8	8p11.22	ribosomal protein L3 pseudogene 10	pseudo	RPL3P10	ribosomal protein L3 pseudogene 10	O	-	20201124	-
9606	100129005	APOOP2	-	-	HGNC:HGNC:48740|Ensembl:ENSG00000240902	3	3p11.2	apolipoprotein O pseudogene 2	pseudo	APOOP2	apolipoprotein O pseudogene 2	O	-	20201124	-
9606	100129007	FMO8P	-	-	HGNC:HGNC:32209|Ensembl:ENSG00000238087	1	1q24.1	flavin containing dimethylaniline monoxygenase 8, pseudogene	pseudo	FMO8P	flavin containing dimethylaniline monoxygenase 8, pseudogene	O	flavin containing monooxygenase 8, pseudogene	20201124	-
9606	100129008	CUL4AP1	-	-	HGNC:HGNC:44027	4	4q26	cullin 4A pseudogene 1	pseudo	CUL4AP1	cullin 4A pseudogene 1	O	-	20201124	-
9606	100129009	DCAF13P1	-	-	HGNC:HGNC:43866|Ensembl:ENSG00000242562	7	7q22.3	DDB1 and CUL4 associated factor 13 pseudogene 1	pseudo	DCAF13P1	DDB1 and CUL4 associated factor 13 pseudogene 1	O	WD repeats and SOF1 domain containing pseudogene	20201124	-
9606	100129011	LSM6P1	-	HsT818|LSM6P	HGNC:HGNC:31738	18	18q21.33	LSM6 homolog, U6 small nuclear RNA and mRNA degradation associated pseudogene 1	pseudo	LSM6P1	LSM6 homolog, U6 small nuclear RNA and mRNA degradation associated pseudogene 1	O	LSM6 U6 small nuclear RNA and mRNA degradation associated pseudogene 1|LSM6 homolog, U6 small nuclear RNA associated pseudogene 1|LSM6 pseudogene 1	20201124	-
9606	100129013	ACTR3P2	-	-	HGNC:HGNC:38676|Ensembl:ENSG00000232267	X	Xq13.1	ACTR3 pseudogene 2	pseudo	ACTR3P2	ACTR3 pseudogene 2	O	ARP3 actin-related protein 3 homolog pseudogene 2	20201124	-
9606	100129017	RPL24P5	-	RPL24_1_143	HGNC:HGNC:36102|Ensembl:ENSG00000235582	1	1q31.3	RPL24 pseudogene 5	pseudo	RPL24P5	RPL24 pseudogene 5	O	ribosomal protein L24 pseudogene 5	20201124	-
9606	100129023	ARF4P4	-	-	HGNC:HGNC:37628	13	13q31.1	ADP ribosylation factor 4 pseudogene 4	pseudo	ARF4P4	ADP ribosylation factor 4 pseudogene 4	O	-	20201124	-
9606	100129027	PCBP3-AS1	-	-	HGNC:HGNC:40426	21	21q22.3	PCBP3 antisense RNA 1	ncRNA	PCBP3-AS1	PCBP3 antisense RNA 1	O	-	20201124	-
9606	100129028	RPLP1P4	-	RPLP1_3_298	HGNC:HGNC:36939	2	2q31.1	ribosomal protein lateral stalk subunit P1 pseudogene 4	pseudo	RPLP1P4	ribosomal protein lateral stalk subunit P1 pseudogene 4	O	60S acidic ribosomal protein P1 pseudogene|ribosomal protein, large, P1 pseudogene 4	20201124	-
9606	100129029	PKP4-AS1	-	-	HGNC:HGNC:52580|Ensembl:ENSG00000204380	2	2q24.1	PKP4 antisense RNA 1	ncRNA	PKP4-AS1	PKP4 antisense RNA 1	O	-	20201124	-
9606	100129031	UBL5P3	-	-	HGNC:HGNC:44641	3	3p14.2	ubiquitin like 5 pseudogene 3	pseudo	UBL5P3	ubiquitin like 5 pseudogene 3	O	-	20201124	-
9606	100129032	GLYATL1P1	-	-	HGNC:HGNC:37866|Ensembl:ENSG00000255189	11	11q12.1	glycine-N-acyltransferase like 1 pseudogene 1	pseudo	GLYATL1P1	glycine-N-acyltransferase like 1 pseudogene 1	O	-	20201124	-
9606	100129034	LOC100129034	-	-	-	9	9q33.3	uncharacterized LOC100129034	ncRNA	-	-	-	-	20201124	-
9606	100129037	LOC100129037	-	-	-	4	4p16.3	WEE1 homolog (S. pombe) pseudogene	pseudo	-	-	-	-	20201124	-
9606	100129040	CCDC11P1	-	-	HGNC:HGNC:43919|Ensembl:ENSG00000251515	5	5p13.1	coiled-coil domain containing 11 pseudogene 1	pseudo	CCDC11P1	coiled-coil domain containing 11 pseudogene 1	O	-	20201124	-
9606	100129045	EIF3KP2	-	-	HGNC:HGNC:44017|Ensembl:ENSG00000233544	3	3p24.2	eukaryotic translation initiation factor 3 subunit K pseudogene 2	pseudo	EIF3KP2	eukaryotic translation initiation factor 3 subunit K pseudogene 2	O	-	20201124	-
9606	100129046	BCAR3-AS1	-	-	HGNC:HGNC:40093	1	1p22.1	BCAR3 antisense RNA 1	ncRNA	BCAR3-AS1	BCAR3 antisense RNA 1	O	-	20201124	-
9606	100129049	PIGFP3	-	-	HGNC:HGNC:45151|Ensembl:ENSG00000227592	X	Xp21.2	phosphatidylinositol glycan anchor biosynthesis class F pseudogene 3	pseudo	PIGFP3	phosphatidylinositol glycan anchor biosynthesis class F pseudogene 3	O	phosphatidylinositol glycan anchor biosynthesis, class F pseudogene	20201124	-
9606	100129050	CICP20	-	-	HGNC:HGNC:48830	7	7p12.3	capicua transcriptional repressor pseudogene 20	pseudo	CICP20	capicua transcriptional repressor pseudogene 20	O	capicua homolog pseudogene	20201124	-
9606	100129052	LOC100129052	-	-	-	6	6p25.2	N-alpha-acetyltransferase 40, NatD catalytic subunit pseudogene	pseudo	-	-	-	-	20201124	-
9606	100129053	KDM4F	-	JMJD2F	HGNC:HGNC:52413|Ensembl:ENSG00000255855	11	11q21	lysine demethylase 4F	pseudo	KDM4F	lysine demethylase 4F	O	lysine demethylase 4E pseudogene	20201124	-
9606	100129055	CCNYL4	-	-	HGNC:HGNC:54655	10	10p11.1	cyclin Y like 4 (pseudogene)	pseudo	CCNYL4	cyclin Y like 4 (pseudogene)	O	cyclin Y like 1 pseudogene	20201124	-
9606	100129060	SEMA3F-AS1	-	RBM5-AS1	HGNC:HGNC:40518|Ensembl:ENSG00000235016	3	3p21.31	SEMA3F antisense RNA 1	ncRNA	SEMA3F-AS1	SEMA3F antisense RNA 1	O	-	20201124	-
9606	100129061	RPL7P25	-	RPL7_12_684	HGNC:HGNC:36455|Ensembl:ENSG00000216636	6	6p21.31	ribosomal protein L7 pseudogene 25	pseudo	RPL7P25	ribosomal protein L7 pseudogene 25	O	-	20201124	-
9606	100129066	UNQ6494	-	-	Ensembl:ENSG00000237372	9	9q22.2	uncharacterized LOC100129066	ncRNA	-	-	-	-	20201124	-
9606	100129067	NPM1P35	-	-	HGNC:HGNC:45214	11	11q12.3	nucleophosmin 1 pseudogene 35	pseudo	NPM1P35	nucleophosmin 1 pseudogene 35	O	nucleophosmin (nucleolar phosphoprotein B23, numatrin) pseudogene|nucleophosmin 1 (nucleolar phosphoprotein B23, numatrin) pseudogene 35	20201124	-
9606	100129074	THAP12P5	-	PRKRIRP5	HGNC:HGNC:39569|Ensembl:ENSG00000218020	6	6p24.2	THAP domain containing 12 pseudogene 5	pseudo	THAP12P5	THAP domain containing 12 pseudogene 5	O	protein-kinase, interferon-inducible double stranded RNA dependent inhibitor, repressor of (P58 repressor) pseudogene 5	20201124	-
9606	100129075	KTN1-AS1	-	C14orf33|MYCLo-3	HGNC:HGNC:19842|Ensembl:ENSG00000186615	14	14q22.3	KTN1 antisense RNA 1	ncRNA	KTN1-AS1	KTN1 antisense RNA 1	O	KTN1 antisense RNA 1 (non-protein coding)	20201124	-
9606	100129078	LOC100129078	-	-	Ensembl:ENSG00000257128	12	12q12	tetratricopeptide repeat domain 5 pseudogene	pseudo	-	-	-	-	20201124	-
9606	100129080	TDGF1P7	-	CR-7|CRIPTO-7|TDGF7	HGNC:HGNC:11707	19	19q13.2	teratocarcinoma-derived growth factor 1 pseudogene 7	pseudo	TDGF1P7	teratocarcinoma-derived growth factor 1 pseudogene 7	O	teratocarcinoma-derived growth factor 7, pseudogene	20201124	-
9606	100129083	SIGLEC10-AS1	-	-	HGNC:HGNC:40719	19	19q13.41	SIGLEC10 antisense RNA 1	ncRNA	SIGLEC10-AS1	SIGLEC10 antisense RNA 1	O	CTD-2616J11.2	20201124	-
9606	100129085	SELENOKP1	-	-	HGNC:HGNC:53724	19	19q13.12	selenoprotein K pseudogene 1	pseudo	SELENOKP1	selenoprotein K pseudogene 1	O	-	20201124	-
9606	100129086	HIGD1AP1	-	HIG1|HIGD1D|HIGD1DP	HGNC:HGNC:22804	12	12q13.13	HIG1 hypoxia inducible domain family member 1A pseudogene 1	pseudo	HIGD1AP1	HIG1 hypoxia inducible domain family member 1A pseudogene 1	O	HIG1 domain family, member 1D|HIG1 hypoxia inducible domain family, member 1D, pseudogene	20201124	-
9606	100129090	RPS5P4	-	RPS5_1_162	HGNC:HGNC:36122|Ensembl:ENSG00000236905	1	1q32.3	RPS5 pseudogene 4	pseudo	RPS5P4	RPS5 pseudogene 4	O	ribosomal protein S5 pseudogene 4	20201124	-
9606	100129094	BTNL10	-	BTN4|BUTR1	HGNC:HGNC:42540	1	1q42.13	butyrophilin like 10	protein-coding	BTNL10	butyrophilin like 10	O	butyrophilin-like protein 10|butyrophilin related 1	20201213	-
9606	100129096	LOC100129096	-	-	-	8	8q13.2	tropomyosin 4 pseudogene	pseudo	-	-	-	-	20201124	-
9606	100129098	LOC100129098	-	-	-	8	8q11.23	translation initiation factor IF-2	protein-coding	-	-	-	uncharacterized protein LOC100129098|serine/arginine repetitive matrix protein 2-like	20201124	-
9606	100129099	LOC100129099	-	-	-	5	5q22.1	proline rich nuclear receptor coactivator 2 pseudogene	pseudo	-	-	-	-	20201124	-
9606	100129100	LOC100129100	-	-	-	8	8q21.3	uncharacterized protein C12orf29 homolog	pseudo	-	-	-	-	20201124	-
9606	100129102	RPL22P4	-	RPL22_2_154	HGNC:HGNC:36299|Ensembl:ENSG00000225483	1	1q32.1	ribosomal protein L22 pseudogene 4	pseudo	RPL22P4	ribosomal protein L22 pseudogene 4	O	-	20201124	-
9606	100129107	TCF3P1	-	-	HGNC:HGNC:49742	9	9p24.1	transcription factor 3 pseudogene 1	pseudo	TCF3P1	transcription factor 3 pseudogene 1	O	transcription factor 3 (E2A immunoglobulin enhancer binding factors E12/E47) pseudogene	20201124	-
9606	100129108	LOC100129108	-	-	-	11	11p11.12	tripartite motif containing 64B pseudogene	pseudo	-	-	-	-	20201124	-
9606	100129118	LOC100129118	-	-	-	19	19p13.12	transmembrane protein 167A pseudogene	pseudo	-	-	-	-	20201124	-
9606	100129123	ACE3P	-	ACE3	HGNC:HGNC:44365|Ensembl:ENSG00000224353	17	17q23.3	angiotensin I converting enzyme 3, pseudogene	pseudo	ACE3P	angiotensin I converting enzyme 3, pseudogene	O	angiotensin I converting enzyme (peptidyl-dipeptidase A) 1 pseudogene|angiotensin I converting enzyme (peptidyl-dipeptidase A) 3, pseudogene|angiotensin converting enzyme-3 pseudogene|peptidyl-dipeptidase A, pseudogene	20201124	-
9606	100129124	TVP23BP1	-	FAM18B3P	HGNC:HGNC:31127	15	15q12	TVP23B pseudogene 1	pseudo	TVP23BP1	TVP23B pseudogene 1	O	family with sequence similarity 18, member B pseudogene|family with sequence similarity 18, member B3, pseudogene|trans-golgi network vesicle protein 23 homolog B pseudogene 1	20201124	-
9606	100129128	KHDC1L	-	-	HGNC:HGNC:37274|Ensembl:ENSG00000256980	6	6q13	KH domain containing 1 like	protein-coding	KHDC1L	KH domain containing 1 like	O	putative KHDC1-like protein|KH homology domain containing 1-like|RP11-257K9.7	20201124	-
9606	100129129	LOC100129129	-	-	Ensembl:ENSG00000255020	8	8p23.1	uncharacterized LOC100129129	ncRNA	-	-	-	-	20201124	-
9606	100129130	LOC100129130	-	-	-	7	7q11.23	THO complex 4 pseudogene	pseudo	-	-	-	Aly/REF export factor pseudogene	20201124	-
9606	100129133	TMEM184CP1	-	-	HGNC:HGNC:55010	X	Xq21.31	TMEM184C pseudogene 1	pseudo	TMEM184CP1	TMEM184C pseudogene 1	O	transmembrane protein 184C pseudogene	20201124	-
9606	100129135	LOC100129135	-	-	Ensembl:ENSG00000264104	18	18q22.1	selenocysteine insertion sequence-binding protein 2-like	pseudo	-	-	-	-	20201124	-
9606	100129137	LOC100129137	-	-	-	4	4q22.1	CD53 molecule pseudogene	pseudo	-	-	-	-	20201124	-
9606	100129138	LOC100129138	-	-	Ensembl:ENSG00000215869	1	1p21.1	THAP domain containing 3 pseudogene	pseudo	-	-	-	THAP domain containing, apoptosis associated protein 3 pseudogene	20201124	-
9606	100129140	DNAJB12P1	-	-	HGNC:HGNC:54762	2	2p14	DNAJB12 pseudogene 1	pseudo	DNAJB12P1	DNAJB12 pseudogene 1	O	DnaJ (Hsp40) homolog, subfamily B, member 12 pseudogene|DnaJ heat shock protein family (Hsp40) member B12 pseudogene	20201124	-
9606	100129141	RPL21P37	-	RPL21_11_229	HGNC:HGNC:35704|Ensembl:ENSG00000229503	2	2p15	ribosomal protein L21 pseudogene 37	pseudo	RPL21P37	ribosomal protein L21 pseudogene 37	O	-	20201124	-
9606	100129143	SMUG1P1	-	-	HGNC:HGNC:49401|Ensembl:ENSG00000267444	18	18q21.1	single-strand-selective monofunctional uracil-DNA glycosylase 1 pseudogene 1	pseudo	SMUG1P1	single-strand-selective monofunctional uracil-DNA glycosylase 1 pseudogene 1	O	-	20201124	-
9606	100129144	LOC100129144	-	-	Ensembl:ENSG00000226280	X	Xq12	zinc finger protein 681 pseudogene	pseudo	-	-	-	-	20201124	-
9606	100129148	LOC100129148	-	-	-	7	7q34	uncharacterized LOC100129148	ncRNA	-	-	-	-	20201124	-
9606	100129155	LOC100129155	-	-	-	6	6q21	phosphoethanolamine/phosphocholine phosphatase 1 pseudogene	pseudo	-	-	-	phosphoethanolamine/phosphocholine phosphatase pseudogene	20201124	-
9606	100129156	RBBP6P1	-	-	HGNC:HGNC:45108	10	10q22.3	RBBP6 pseudogene 1	pseudo	RBBP6P1	RBBP6 pseudogene 1	O	RB binding protein 6 pseudogene 1|retinoblastoma binding protein 6 pseudogene 1	20201124	-
9606	100129160	NMNAT1P2	-	-	HGNC:HGNC:49164	1	1q23.3	NMNAT1 pseudogene 2	pseudo	NMNAT1P2	NMNAT1 pseudogene 2	O	nicotinamide nucleotide adenylyltransferase 1 pseudogene	20201124	-
9606	100129162	RSL24D1P2	-	-	HGNC:HGNC:37867	2	2p15	ribosomal L24 domain containing 1 pseudogene 2	pseudo	RSL24D1P2	ribosomal L24 domain containing 1 pseudogene 2	O	-	20201124	-
9606	100129167	RFESDP1	-	-	HGNC:HGNC:39420	13	13q12.12	Rieske (Fe-S) domain containing pseudogene 1	pseudo	RFESDP1	Rieske (Fe-S) domain containing pseudogene 1	O	-	20201124	-
9606	100129168	LOC100129168	-	-	-	21	21q22.11	mitochondrial transcription rescue factor 1 pseudogene	pseudo	-	-	-	-	20201124	-
9606	100129174	POLR2KP2	-	-	HGNC:HGNC:42652	13	13q14.2	RNA polymerase II subunit K pseudogene 2	pseudo	POLR2KP2	RNA polymerase II subunit K pseudogene 2	O	polymerase (RNA) II (DNA directed) polypeptide K, 7.0kDa pseudogene 2|polymerase (RNA) II subunit K pseudogene 2	20201124	-
9606	100129175	LOC100129175	-	-	Ensembl:ENSG00000224090	2	2q35	uncharacterized LOC100129175	ncRNA	-	-	-	-	20201124	-
9606	100129176	RPL13P6	-	RPL13AP4|RPL13_5_1409	HGNC:HGNC:19809|Ensembl:ENSG00000213176	14	14q32.32	ribosomal protein L13 pseudogene 6	pseudo	RPL13P6	ribosomal protein L13 pseudogene 6	O	ribosomal protein L13a pseudogene 4	20201124	-
9606	100129179	RPL9P5	-	RPL9_9_1374	HGNC:HGNC:23557	14	14q23.1	ribosomal protein L9 pseudogene 5	pseudo	RPL9P5	ribosomal protein L9 pseudogene 5	O	-	20201124	-
9606	100129180	RPL36AP11	-	RPL36A_2_73	HGNC:HGNC:36385|Ensembl:ENSG00000237003	1	1p22.1	ribosomal protein L36a pseudogene 11	pseudo	RPL36AP11	ribosomal protein L36a pseudogene 11	O	-	20201124	-
9606	100129184	LOC100129184	-	-	-	16	16p11.2	uncharacterized LOC100129184	pseudo	-	-	-	-	20201124	-
9606	100129192	MICC	-	PERB11.3	HGNC:HGNC:7092	6	6p22.1	MHC class I polypeptide-related sequence C (pseudogene)	pseudo	MICC	MHC class I polypeptide-related sequence C (pseudogene)	O	-	20201213	-
9606	100129193	MUPP	-	MUP	HGNC:HGNC:49202|Ensembl:ENSG00000237906	9	9q32	major urinary protein, pseudogene	pseudo	MUPP	major urinary protein, pseudogene	O	-	20201124	-
9606	100129195	ZSCAN16-AS1	-	-	HGNC:HGNC:48982|Ensembl:ENSG00000269293	6	6p22.1	ZSCAN16 antisense RNA 1	ncRNA	ZSCAN16-AS1	ZSCAN16 antisense RNA 1	O	-	20201124	-
9606	100129196	MATN1-AS1	-	-	HGNC:HGNC:40364|Ensembl:ENSG00000186056	1	1p35.2	MATN1 antisense RNA 1	ncRNA	MATN1-AS1	MATN1 antisense RNA 1	O	MATN1 antisense RNA 1 (non-protein coding)	20201124	-
9606	100129199	RPS3AP40	-	RPS3A_19_1151	HGNC:HGNC:35869|Ensembl:ENSG00000243672	11	11q13.2	RPS3A pseudogene 40	pseudo	RPS3AP40	RPS3A pseudogene 40	O	ribosomal protein S3a pseudogene 40	20201124	-
9606	100129201	PRR13P3	-	-	HGNC:HGNC:50616	11	11q23.3	proline rich 13 pseudogene 3	pseudo	PRR13P3	proline rich 13 pseudogene 3	O	-	20201124	-
9606	100129202	LOC100129202	-	-	-	9	9q22.1	arginine and serine rich coiled-coil 1 pseudogene	pseudo	-	-	-	-	20201124	-
9606	100129203	LOC100129203	-	-	-	11	11q21	uncharacterized LOC100129203	ncRNA	-	-	-	-	20201124	-
9606	100129205	LOC100129205	-	-	-	1	1p31.3	ribosomal protein S24 pseudogene	pseudo	-	-	-	-	20201124	-
9606	100129213	SLC39A12-AS1	-	-	HGNC:HGNC:44881|Ensembl:ENSG00000226083	10	10p12.33	SLC39A12 antisense RNA 1	ncRNA	SLC39A12-AS1	SLC39A12 antisense RNA 1	O	-	20201124	-
9606	100129215	LOC100129215	-	-	Ensembl:ENSG00000226180	16	16q24.2	uncharacterized LOC100129215	ncRNA	-	-	-	-	20201124	-
9606	100129216	DEFB131B	-	-	HGNC:HGNC:38058|Ensembl:ENSG00000225805	11	11q13.4	defensin beta 131B	protein-coding	DEFB131B	defensin beta 131B	O	beta-defensin 131B|defensin, beta 131	20201124	-
9606	100129223	THCAT155	-	-	Ensembl:ENSG00000287243	12	12p13.32	thyroid cancer-associated transcript 155	ncRNA	-	-	-	-	20201124	-
9606	100129224	SOWAHCP4	-	-	HGNC:HGNC:54508	9	9q13	SOWAHC pseudogene 4	pseudo	SOWAHCP4	SOWAHC pseudogene 4	O	ankyrin repeat domain-containing protein SOWAHC-like	20201124	-
9606	100129227	RPS6P22	-	RPS6_10_1242	HGNC:HGNC:35655|Ensembl:ENSG00000244390	12	12q14.1	ribosomal protein S6 pseudogene 22	pseudo	RPS6P22	ribosomal protein S6 pseudogene 22	O	-	20201124	-
9606	100129229	HNRNPCP10	-	-	HGNC:HGNC:48821|Ensembl:ENSG00000215054	X	Xq27.3	heterogeneous nuclear ribonucleoprotein C pseudogene 10	pseudo	HNRNPCP10	heterogeneous nuclear ribonucleoprotein C pseudogene 10	O	heterogeneous nuclear ribonucleoprotein C (C1/C2) pseudogene	20201124	-
9606	100129231	HSPA8P20	-	-	HGNC:HGNC:44936	X	Xq25	heat shock protein family A (Hsp70) member 8 pseudogene 20	pseudo	HSPA8P20	heat shock protein family A (Hsp70) member 8 pseudogene 20	O	heat shock 70kDa protein 1-like pseudogene|heat shock 70kDa protein 8 pseudogene 20	20201124	-
9606	100129234	RPL27P7	-	RPL27_3_270	HGNC:HGNC:36107|Ensembl:ENSG00000233741	2	2q14.2	ribosomal protein L27 pseudogene 7	pseudo	RPL27P7	ribosomal protein L27 pseudogene 7	O	-	20201124	-
9606	100129237	NPM1P21	-	-	HGNC:HGNC:13855	8	8q12.1	nucleophosmin 1 pseudogene 21	pseudo	NPM1P21	nucleophosmin 1 pseudogene 21	O	nucleophosmin 1 (nucleolar phosphoprotein B23, numatrin) pseudogene 21	20201124	-
9606	100129239	CXorf51A	-	CXorf51|CXorf51B	HGNC:HGNC:30533|Ensembl:ENSG00000224440	X	Xq27.3	chromosome X open reading frame 51A	protein-coding	CXorf51A	chromosome X open reading frame 51A	O	uncharacterized protein LOC100129239|Uncharacterized protein CXorf51B	20201124	-
9606	100129243	RPS15AP12	-	RPS15A_5_166	HGNC:HGNC:36759|Ensembl:ENSG00000232134	1	1q41	ribosomal protein S15a pseudogene 12	pseudo	RPS15AP12	ribosomal protein S15a pseudogene 12	O	-	20201124	-
9606	100129245	LOC100129245	-	-	-	4	4q35.1	GAR1 ribonucleoprotein homolog (yeast) pseudogene	pseudo	-	-	-	-	20201124	-
9606	100129248	PDSS1P1	-	-	HGNC:HGNC:49740	9	9p24.1	decaprenyl diphosphate synthase subunit 1 pseudogene 1	pseudo	PDSS1P1	decaprenyl diphosphate synthase subunit 1 pseudogene 1	O	polyprenyl pyrophosphate synthetase pseudogene|prenyl (decaprenyl) diphosphate synthase, subunit 1 pseudogene 1	20201124	-
9606	100129250	SMIM27	-	C9orf133|TOPORS-AS1	HGNC:HGNC:31420|Ensembl:ENSG00000235453	9	9p21.1	small integral membrane protein 27	protein-coding	SMIM27	small integral membrane protein 27	O	small integral membrane protein 27|TOPORS antisense RNA 1 (non-protein coding)	20201124	-
9606	100129251	FTLP4	-	-	HGNC:HGNC:37952	9	9p21.1	ferritin light chain pseudogene 4	pseudo	FTLP4	ferritin light chain pseudogene 4	O	ferritin, light polypeptide pseudogene 4	20201124	-
9606	100129254	LOC100129254	-	-	-	22	22q11.21	chromosome 3 open reading frame 38 pseudogene	pseudo	-	-	-	-	20201124	-
9606	100129256	NMNAT1P5	-	-	HGNC:HGNC:49167	15	15q22.2	NMNAT1 pseudogene 5	pseudo	NMNAT1P5	NMNAT1 pseudogene 5	O	nicotinamide nucleotide adenylyltransferase 1 pseudogene	20201124	-
9606	100129259	BRD7P5	-	-	HGNC:HGNC:37631|Ensembl:ENSG00000235768	13	13q32.1	bromodomain containing 7 pseudogene 5	pseudo	BRD7P5	bromodomain containing 7 pseudogene 5	O	-	20201124	-
9606	100129260	RPL7L1P1	-	-	HGNC:HGNC:39455|Ensembl:ENSG00000234227	13	13q31.3	ribosomal protein L7 like 1 pseudogene 1	pseudo	RPL7L1P1	ribosomal protein L7 like 1 pseudogene 1	O	-	20201124	-
9606	100129262	LOC100129262	-	-	-	22	22q11.21	ribosomal protein L28 pseudogene	pseudo	-	-	-	-	20201124	-
9606	100129265	LOC100129265	-	-	-	19	19p12	zinc finger protein 66-like	pseudo	-	-	-	-	20201124	-
9606	100129269	LINC01160	-	-	HGNC:HGNC:49525	1	1p13.2	long intergenic non-protein coding RNA 1160	ncRNA	LINC01160	long intergenic non-protein coding RNA 1160	O	-	20201124	-
9606	100129271	C1orf68	-	LEP7|XP32	HGNC:HGNC:29468|Ensembl:ENSG00000198854	1	1q21.3	chromosome 1 open reading frame 68	protein-coding	C1orf68	chromosome 1 open reading frame 68	O	skin-specific protein 32|skin-specific protein (xp32)	20201124	-
9606	100129272	TOMM20P4	-	-	HGNC:HGNC:50522	X	Xq13.2	TOMM20 pseudogene 4	pseudo	TOMM20P4	TOMM20 pseudogene 4	O	translocase of outer mitochondrial membrane 20 homolog pseudogene 4	20201124	-
9606	100129274	LOC100129274	-	-	-	1	1q31.1	NGG1 interacting factor 3 like 1 pseudogene	pseudo	-	-	-	NIF3 NGG1 interacting factor 3-like 1 (S. cerevisiae) pseudogene	20201124	-
9606	100129276	LOC100129276	-	-	Ensembl:ENSG00000230936	7	7p11.2	RNA exonuclease 1 homolog	pseudo	-	-	-	-	20201124	-
9606	100129277	TPMTP3	-	-	HGNC:HGNC:44566|Ensembl:ENSG00000232562	X	Xp11.22	thiopurine S-methyltransferase pseudogene 3	pseudo	TPMTP3	thiopurine S-methyltransferase pseudogene 3	O	-	20201124	-
9606	100129278	TDRD15	-	-	HGNC:HGNC:45037|Ensembl:ENSG00000218819	2	2p24.1	tudor domain containing 15	protein-coding	TDRD15	tudor domain containing 15	O	tudor domain-containing protein 15|tudor domain-containing protein 6-like	20201124	-
9606	100129279	RPS27P14	-	RPS27_7_572	HGNC:HGNC:35923	5	5q13.2	ribosomal protein S27 pseudogene 14	pseudo	RPS27P14	ribosomal protein S27 pseudogene 14	O	-	20201124	-
9606	100129283	LDHBP3	-	-	HGNC:HGNC:39136|Ensembl:ENSG00000248950	5	5q14.3	lactate dehydrogenase B pseudogene 3	pseudo	LDHBP3	lactate dehydrogenase B pseudogene 3	O	-	20201124	-
9606	100129284	RPS15AP39	-	RPS15A_14_1774	HGNC:HGNC:35800|Ensembl:ENSG00000229822	X	Xp11.4	ribosomal protein S15a pseudogene 39	pseudo	RPS15AP39	ribosomal protein S15a pseudogene 39	O	-	20201124	-
9606	100129288	MORF4L1P5	-	MORF4LP5	HGNC:HGNC:35425|Ensembl:ENSG00000231857	X	Xq11.2	mortality factor 4 like 1 pseudogene 5	pseudo	MORF4L1P5	mortality factor 4 like 1 pseudogene 5	O	mortality factor 4 like pseudogene 5	20201209	-
9606	100129291	LOC100129291	-	-	Ensembl:ENSG00000237265	X	Xq13.1	chromosome X open reading frame 49 pseudogene	pseudo	-	-	-	-	20201124	-
9606	100129293	LOC100129293	-	-	-	7	7q11.21	IgLON family member 5 pseudogene	pseudo	-	-	-	-	20201124	-
9606	100129295	RPL22P24	-	-	HGNC:HGNC:53758	1	1q25.3	ribosomal protein L22 pseudogene 24	pseudo	RPL22P24	ribosomal protein L22 pseudogene 24	O	-	20201124	-
9606	100129297	CD200R1L-AS1	-	-	HGNC:HGNC:54071	3	3q13.2	CD200R1L antisense RNA 1	ncRNA	CD200R1L-AS1	CD200R1L antisense RNA 1	O	-	20201124	-
9606	100129298	TPMTP4	-	-	HGNC:HGNC:44567|Ensembl:ENSG00000223574	X	Xq21.2	thiopurine S-methyltransferase pseudogene 4	pseudo	TPMTP4	thiopurine S-methyltransferase pseudogene 4	O	-	20201124	-
9606	100129306	RPS20P32	-	RPS20_15_1306	HGNC:HGNC:36444	13	13q12.13	ribosomal protein S20 pseudogene 32	pseudo	RPS20P32	ribosomal protein S20 pseudogene 32	O	-	20201124	-
9606	100129307	LOC100129307	-	-	Ensembl:ENSG00000285746	13	13q22.3	putative UPF0607 protein ENSP00000383144	protein-coding	-	-	-	putative UPF0607 protein ENSP00000383144|UPF0607 protein ENSP00000383144-like	20201124	-
9606	100129308	DNAJA1P1	-	-	HGNC:HGNC:39337|Ensembl:ENSG00000223717	13	13q21.1	DnaJ heat shock protein family (Hsp40) member A1 pseudogene 1	pseudo	DNAJA1P1	DnaJ heat shock protein family (Hsp40) member A1 pseudogene 1	O	DnaJ (Hsp40) homolog, subfamily A, member 1 pseudogene 1	20201124	-
9606	100129310	RPL31P14	-	RPL31_4_324	HGNC:HGNC:35477|Ensembl:ENSG00000237930	2	2q35	ribosomal protein L31 pseudogene 14	pseudo	RPL31P14	ribosomal protein L31 pseudogene 14	O	-	20201124	-
9606	100129315	VN1R66P	-	-	HGNC:HGNC:37386|Ensembl:ENSG00000237185	16	16p11.2	vomeronasal 1 receptor 66 pseudogene	pseudo	VN1R66P	vomeronasal 1 receptor 66 pseudogene	O	-	20201124	-
9606	100129316	LOC100129316	-	-	-	9	9q22.2	uncharacterized LOC100129316	ncRNA	-	-	-	-	20201124	-
9606	100129319	SLC25A6P5	-	-	HGNC:HGNC:43854	9	9q31.2	solute carrier family 25 member 6 pseudogene 5	pseudo	SLC25A6P5	solute carrier family 25 member 6 pseudogene 5	O	solute carrier family 25 (mitochondrial carrier; adenine nucleotide translocator), member 6 pseudogene 5	20201124	-
9606	100129320	HMGB3P10	-	-	HGNC:HGNC:39302|Ensembl:ENSG00000223656	1	1p21.2	high mobility group box 3 pseudogene 10	pseudo	HMGB3P10	high mobility group box 3 pseudogene 10	O	-	20201124	-
9606	100129321	SSBL3P1	-	SSBP3P1	HGNC:HGNC:54577	7	7p14.1	SSBP3 pseudogene 1	pseudo	SSBL3P1	SSBP3 pseudogene 1	O	single stranded DNA binding protein 3 pseudogene	20201124	-
9606	100129325	HNRNPA1P64	-	-	HGNC:HGNC:48794|Ensembl:ENSG00000213559	1	1p31.1	heterogeneous nuclear ribonucleoprotein A1 pseudogene 64	pseudo	HNRNPA1P64	heterogeneous nuclear ribonucleoprotein A1 pseudogene 64	O	-	20201124	-
9606	100129329	SNRPEP3	-	-	HGNC:HGNC:43445	16	16p12.3	SNRPE pseudogene 3	pseudo	SNRPEP3	SNRPE pseudogene 3	O	small nuclear ribonucleoprotein polypeptide E pseudogene 3	20201124	-
9606	100129331	RAB28P2	-	-	HGNC:HGNC:50381	9	9q13	RAB28, member RAS oncogene family pseudogene 2	pseudo	RAB28P2	RAB28, member RAS oncogene family pseudogene 2	O	-	20201124	-
9606	100129332	RPL29P20	-	RPL29_10_1009	HGNC:HGNC:36682	9	9q32	ribosomal protein L29 pseudogene 20	pseudo	RPL29P20	ribosomal protein L29 pseudogene 20	O	-	20201124	-
9606	100129337	EIF4BP2	-	-	HGNC:HGNC:37935|Ensembl:ENSG00000228753	10	10p12.31	eukaryotic translation initiation factor 4B pseudogene 2	pseudo	EIF4BP2	eukaryotic translation initiation factor 4B pseudogene 2	O	-	20201124	-
9606	100129339	TPSP1	-	MP-2	HGNC:HGNC:14182|Ensembl:ENSG00000261564	16	16p13.3	tryptase pseudogene 1	pseudo	TPSP1	tryptase pseudogene 1	O	tryptase delta 1 pseudogene	20201124	-
9606	100129340	LOC100129340	-	-	-	9	9q22.1	mitofusin-1-like	pseudo	-	-	-	-	20201124	-
9606	100129344	LOC100129344	-	-	Ensembl:ENSG00000248777	4	4p16.1	developmental pluripotency associated 4 pseudogene	pseudo	-	-	-	-	20201124	-
9606	100129345	LINC02291	-	-	HGNC:HGNC:53207|Ensembl:ENSG00000197176	14	14q32.2	long intergenic non-protein coding RNA 2291	ncRNA	LINC02291	long intergenic non-protein coding RNA 2291	O	-	20201124	-
9606	100129347	LINC00484	-	C9orf73	HGNC:HGNC:27862|Ensembl:ENSG00000229694	9	9q22.2	long intergenic non-protein coding RNA 484	ncRNA	LINC00484	long intergenic non-protein coding RNA 484	O	-	20201124	-
9606	100129348	CDCA4P2	-	-	HGNC:HGNC:49771	1	1p22.3	cell division cycle associated 4 pseudogene 2	pseudo	CDCA4P2	cell division cycle associated 4 pseudogene 2	O	-	20201124	-
9606	100129351	AGGF1P4	-	-	HGNC:HGNC:38054|Ensembl:ENSG00000261689	16	16p11.1	angiogenic factor with G-patch and FHA domains 1 pseudogene 4	pseudo	AGGF1P4	angiogenic factor with G-patch and FHA domains 1 pseudogene 4	O	-	20201124	-
9606	100129352	LOC100129352	-	-	-	9	9q34.11	protein PAT1 homolog 1-like	pseudo	-	-	-	-	20201124	-
9606	100129354	NRADDP	-	-	HGNC:HGNC:19337	3	3p21.31	neurotrophin receptor associated death domain, pseudogene	pseudo	NRADDP	neurotrophin receptor associated death domain, pseudogene	O	NRADD pseudogene	20201124	-
9606	100129355	BOD1P2	-	-	HGNC:HGNC:51436	18	18p11.31	biorientation of chromosomes in cell division 1 pseudogene 2	pseudo	BOD1P2	biorientation of chromosomes in cell division 1 pseudogene 2	O	-	20201124	-
9606	100129357	RPL9P29	-	RPL9_17_1576	HGNC:HGNC:35533	17	17q25.3	ribosomal protein L9 pseudogene 29	pseudo	RPL9P29	ribosomal protein L9 pseudogene 29	O	-	20201124	-
9606	100129358	LOC100129358	-	-	-	22	22q11.23	kelch like family member 5 pseudogene	pseudo	-	-	-	-	20201124	-
9606	100129361	SMIM10L1	-	-	HGNC:HGNC:49847|Ensembl:ENSG00000256537	12	12p13.2	small integral membrane protein 10 like 1	protein-coding	SMIM10L1	small integral membrane protein 10 like 1	O	small integral membrane protein 10-like protein 1|Small integral membrane protein 10-like protein 1|chromosome X open reading frame 69-like	20201124	-
9606	100129367	LOC100129367	-	-	Ensembl:ENSG00000254076	8	8q24.23	nucleolar and coiled-body phosphoprotein 1 pseudogene	pseudo	-	-	-	-	20201124	-
9606	100129368	HNRNPH1P2	-	-	HGNC:HGNC:48810|Ensembl:ENSG00000213924	X	Xq27.3	heterogeneous nuclear ribonucleoprotein H1 pseudogene 2	pseudo	HNRNPH1P2	heterogeneous nuclear ribonucleoprotein H1 pseudogene 2	O	-	20201124	-
9606	100129370	NDUFB9P3	-	-	HGNC:HGNC:52271|Ensembl:ENSG00000253994	8	8q23.2	NADH:ubiquinone oxidoreductase subunit B9 pseudogene 3	pseudo	NDUFB9P3	NADH:ubiquinone oxidoreductase subunit B9 pseudogene 3	O	NADH dehydrogenase (ubiquinone) 1 beta subcomplex, 9, 22kDa pseudogene	20201124	-
9606	100129374	RPL18P3	-	RPL18_2_608	HGNC:HGNC:35783|Ensembl:ENSG00000213661	5	5q23.1	ribosomal protein L18 pseudogene 3	pseudo	RPL18P3	ribosomal protein L18 pseudogene 3	O	-	20201124	-
9606	100129375	RNF14P1	-	-	HGNC:HGNC:54669	2	2q22.1	RNF14 pseudogene 1	pseudo	RNF14P1	RNF14 pseudogene 1	O	ring finger protein 14 pseudogene	20201124	-
9606	100129377	RPL23P9	-	RPL23_3_937	HGNC:HGNC:36853	8	8q22.3	ribosomal protein L23 pseudogene 9	pseudo	RPL23P9	ribosomal protein L23 pseudogene 9	O	-	20201124	-
9606	100129379	RPS29P17	-	RPS29_13_976	HGNC:HGNC:35479	9	9p13.3	ribosomal protein S29 pseudogene 17	pseudo	RPS29P17	ribosomal protein S29 pseudogene 17	O	-	20201124	-
9606	100129381	LOC100129381	-	-	-	1	1p36.33	ribosomal protein S7 pseudogene	pseudo	-	-	-	-	20201124	-
9606	100129382	THAP12P4	-	PRKRIRP4	HGNC:HGNC:39568	11	11p14.3	THAP domain containing 12 pseudogene 4	pseudo	THAP12P4	THAP domain containing 12 pseudogene 4	O	protein-kinase, interferon-inducible double stranded RNA dependent inhibitor, repressor of (P58 repressor) pseudogene 4	20201124	-
9606	100129384	LOC100129384	-	-	-	11	11p11.12	ankyrin repeat domain-containing protein 33B-like	pseudo	-	-	-	-	20201124	-
9606	100129385	C9orf92	-	Em:AL513424.1	HGNC:HGNC:19054|Ensembl:ENSG00000205549	9	9p22.3	chromosome 9 open reading frame 92	ncRNA	C9orf92	chromosome 9 open reading frame 92	O	-	20201208	-
9606	100129387	GABPB1-AS1	-	-	HGNC:HGNC:44157	15	15q21.2	GABPB1 antisense RNA 1	ncRNA	GABPB1-AS1	GABPB1 antisense RNA 1	O	GABPB1 antisense RNA 1 (non-protein coding)	20201124	-
9606	100129391	LOC100129391	-	-	-	19	19p13.2	zinc finger CCCH-type, RNA binding motif and serine/arginine rich 2 pseudogene	pseudo	-	-	-	zinc finger (CCCH type), RNA-binding motif and serine/arginine rich 2 pseudogene	20201124	-
9606	100129394	RPL12P42	-	RPL12_15_1630	HGNC:HGNC:36165	19	19p13.13	ribosomal protein L12 pseudogene 42	pseudo	RPL12P42	ribosomal protein L12 pseudogene 42	O	-	20201124	-
9606	100129396	FAM106C	-	FAM106CP	HGNC:HGNC:38396|Ensembl:ENSG00000288235	17	17p11.2	family with sequence similarity 106 member C	ncRNA	FAM106C	family with sequence similarity 106 member C	O	FAM106C pseudogene|FLJ11800 related|family with sequence similarity 106 member C, pseudogene|putative protein FAM106C	20201208	-
9606	100129398	LPGAT1P1	-	FAM34A2P|FAM34BP	HGNC:HGNC:31402|Ensembl:ENSG00000253793	8	8p12	lysophosphatidylglycerol acyltransferase 1 pseudogene 1	pseudo	LPGAT1P1	lysophosphatidylglycerol acyltransferase 1 pseudogene 1	O	family with sequence similarity 34, member A2 pseudogene|family with sequence similarity 34, member B pseudogene	20201124	-
9606	100129401	LYPLA1P1	-	-	HGNC:HGNC:44005	7	7q31.32	LYPLA1 pseudogene 1	pseudo	LYPLA1P1	LYPLA1 pseudogene 1	O	lysophospholipase I pseudogene 1	20201124	-
9606	100129402	HAUS4P1	-	-	HGNC:HGNC:43763	1	1q24.2	HAUS augmin like complex subunit 4 pseudogene 1	pseudo	HAUS4P1	HAUS augmin like complex subunit 4 pseudogene 1	O	-	20201124	-
9606	100129403	EEF1GP4	-	-	HGNC:HGNC:44559|Ensembl:ENSG00000240138	3	3q26.1	eukaryotic translation elongation factor 1 gamma pseudogene 4	pseudo	EEF1GP4	eukaryotic translation elongation factor 1 gamma pseudogene 4	O	-	20201124	-
9606	100129404	LOC100129404	-	-	Ensembl:ENSG00000249213	8	8p21.2	matrix metallopeptidase 12 (macrophage elastase) pseudogene	pseudo	-	-	-	-	20201124	-
9606	100129405	MSTO2P	-	MSTO2	HGNC:HGNC:26329	1	1q22	misato family member 2, pseudogene	pseudo	MSTO2P	misato family member 2, pseudogene	O	misato homolog 2 pseudogene	20201124	-
9606	100129407	FAM236A	-	DMRTC1-AS1|LINC00684	HGNC:HGNC:44268|Ensembl:ENSG00000275520	X	Xq13.1	family with sequence similarity 235 member A	protein-coding	FAM236A	family with sequence similarity 235 member A	O	protein FAM236A|DMRTC1 antisense RNA 1 (non-protein coding)|long intergenic non-protein coding RNA 684	20201124	-
9606	100129418	RPL31P16	-	RPL31_3_207	HGNC:HGNC:36001|Ensembl:ENSG00000233159	2	2p22.2	ribosomal protein L31 pseudogene 16	pseudo	RPL31P16	ribosomal protein L31 pseudogene 16	O	-	20201124	-
9606	100129421	RPL18P2	-	RPL18_1_137	HGNC:HGNC:35759|Ensembl:ENSG00000228664	1	1q25.3	ribosomal protein L18 pseudogene 2	pseudo	RPL18P2	ribosomal protein L18 pseudogene 2	O	-	20201124	-
9606	100129422	LOC100129422	-	-	Ensembl:ENSG00000217139	6	6q22.31	LSM14A, SCD6 homolog A (S. cerevisiae) pseudogene	pseudo	-	-	-	-	20201124	-
9606	100129423	EI24P1	-	-	HGNC:HGNC:44586|Ensembl:ENSG00000236357	3	3q26.32	EI24 pseudogene 1	pseudo	EI24P1	EI24 pseudogene 1	O	EI24, autophagy associated transmembrane protein pseudogene 1|etoposide induced 2.4 mRNA pseudogene|etoposide induced 2.4 pseudogene 1	20201124	-
9606	100129424	RPL19P12	-	RPL19_4_829	HGNC:HGNC:36047	7	7q22.1	ribosomal protein L19 pseudogene 12	pseudo	RPL19P12	ribosomal protein L19 pseudogene 12	O	-	20201124	-
9606	100129427	DDC-AS1	-	-	HGNC:HGNC:40171|Ensembl:ENSG00000226122	7	7p12.1	DDC antisense RNA 1	ncRNA	DDC-AS1	DDC antisense RNA 1	O	-	20201124	-
9606	100129428	RANP5	-	-	HGNC:HGNC:39860	1	1p13.3	RAN pseudogene 5	pseudo	RANP5	RAN pseudogene 5	O	RAN, member RAS oncogene family pseudogene 5	20201124	-
9606	100129434	LOC100129434	-	-	Ensembl:ENSG00000233251	2	2p16.1	uncharacterized LOC100129434	ncRNA	-	-	-	-	20201124	-
9606	100129438	ZFRP1	-	-	HGNC:HGNC:38030	X	Xq11.1	zinc finger RNA binding protein pseudogene 1	pseudo	ZFRP1	zinc finger RNA binding protein pseudogene 1	O	-	20201124	-
9606	100129452	GAMTP2	-	-	HGNC:HGNC:37697|Ensembl:ENSG00000231910	13	13q13.2	guanidinoacetate N-methyltransferase pseudogene 2	pseudo	GAMTP2	guanidinoacetate N-methyltransferase pseudogene 2	O	-	20201124	-
9606	100129454	SNRPEP1	-	-	HGNC:HGNC:35244	5	5q33.3	SNRPE pseudogene 1	pseudo	SNRPEP1	SNRPE pseudogene 1	O	small nuclear ribonucleoprotein polypeptide E pseudogene 1|snRNP E protein pseudogene	20201124	-
9606	100129455	LOC100129455	-	-	-	2	2q31.1	uncharacterized LOC100129455	ncRNA	-	-	-	-	20201124	-
9606	100129456	LOC100129456	-	-	Ensembl:ENSG00000237016	2	2q31.1	heat shock protein 90 alpha family class B member 1 pseudogene	pseudo	-	-	-	heat shock protein 90kDa alpha (cytosolic), class B member 1 pseudogene|heat shock protein 90kDa alpha family class B member 1 pseudogene	20201124	-
9606	100129457	LOC100129457	-	-	Ensembl:ENSG00000253725	5	5q35.3	coiled-coil domain containing 86 pseudogene	pseudo	-	-	-	-	20201124	-
9606	100129459	PWWP2AP1	-	-	HGNC:HGNC:39709	13	13q31.1	PWWP domain containing 2A pseudogene 1	pseudo	PWWP2AP1	PWWP domain containing 2A pseudogene 1	O	PWWP domain-containing protein 2A pseudogene	20201124	-
9606	100129460	DPY19L1P1	-	-	HGNC:HGNC:22395	7	7p14.3	DPY19L1 pseudogene 1	pseudo	DPY19L1P1	DPY19L1 pseudogene 1	O	dpy-19-like 1 pseudogene 1|dpy-19-like 2 pseudogene	20201124	-
9606	100129461	LYRM4-AS1	-	-	HGNC:HGNC:52055|Ensembl:ENSG00000272142	6	6p25.1	LYRM4 antisense RNA 1	ncRNA	LYRM4-AS1	LYRM4 antisense RNA 1	O	-	20201124	-
9606	100129464	LINC01546	-	CXorf28|VAL	HGNC:HGNC:27336	X	Xp22.33	long intergenic non-protein coding RNA 1546	ncRNA	LINC01546	long intergenic non-protein coding RNA 1546	O	vimentin associated lncRNA	20201124	-
9606	100129468	BOD1P1	-	-	HGNC:HGNC:51435	18	18p11.31	biorientation of chromosomes in cell division 1 pseudogene 1	pseudo	BOD1P1	biorientation of chromosomes in cell division 1 pseudogene 1	O	-	20201124	-
9606	100129471	LOC100129471	-	-	Ensembl:ENSG00000254534	11	11q22.1	plastin 1 pseudogene	pseudo	-	-	-	-	20201209	-
9606	100129472	PTP4A1P6	-	-	HGNC:HGNC:41933	11	11q14.2	PTP4A1 pseudogene 6	pseudo	PTP4A1P6	PTP4A1 pseudogene 6	O	protein tyrosine phosphatase type IVA, member 1 pseudogene 6	20201124	-
9606	100129478	LOC100129478	-	-	-	16	16p13.3	chromosome 4 open reading frame 46 pseudogene	pseudo	-	-	-	-	20201124	-
9606	100129480	MKRN2OS	-	C3orf83|MKRN2-AS1	HGNC:HGNC:40375|Ensembl:ENSG00000225526	3	3p25.2	MKRN2 opposite strand	protein-coding	MKRN2OS	MKRN2 opposite strand	O	MKRN2 opposite strand protein|MKRN2 antisense RNA 1 (non-protein coding)|MKRN2 antisense gene protein 1	20201124	-
9606	100129482	ZNF37BP	-	KOX21|ZNF37B	HGNC:HGNC:13103|Ensembl:ENSG00000234420	10	10q11.21	zinc finger protein 37B, pseudogene	pseudo	ZNF37BP	zinc finger protein 37B, pseudogene	O	zinc finger protein 37b (KOX 21)	20201124	-
9606	100129483	SLC35C2P1	-	-	HGNC:HGNC:54894	X	Xp22.2	SLC35C2 pseudogene 1	pseudo	SLC35C2P1	SLC35C2 pseudogene 1	O	solute carrier family 35 member C2 pseudogene	20201124	-
9606	100129484	LOC100129484	-	-	Ensembl:ENSG00000234432	7	7p22.1	uncharacterized LOC100129484	ncRNA	-	-	-	-	20201208	-
9606	100129487	RPL24P9	-	-	HGNC:HGNC:54886|Ensembl:ENSG00000225722	X	Xp22.33	RPL24 pseudogene 9	pseudo	RPL24P9	RPL24 pseudogene 9	O	ribosomal protein L24 pseudogene	20201124	-
9606	100129492	LOC100129492	-	-	-	1	1p34.1	small nuclear ribonucleoprotein Sm D1 pseudogene	pseudo	-	-	-	small nuclear ribonucleoprotein D1 polypeptide 16kDa pseudogene	20201124	-
9606	100129497	LOC100129497	-	-	-	1	1p34.3	valosin containing protein lysine methyltransferase pseudogene	pseudo	-	-	-	methyltransferase like 21D pseudogene|valosin containing protein lysine (K) methyltransferase pseudogene	20201124	-
9606	100129503	LOC100129503	-	-	Ensembl:ENSG00000280351	17	17q25.3	uncharacterized LOC100129503	ncRNA	-	-	-	-	20201124	-
9606	100129507	MAN1A2P1	-	-	HGNC:HGNC:50488	19	19q12	mannosidase alpha class 1A member 2 pseudogene 1	pseudo	MAN1A2P1	mannosidase alpha class 1A member 2 pseudogene 1	O	-	20201124	-
9606	100129512	POU5F1P2	-	-	HGNC:HGNC:33309	8	8q22.3	POU class 5 homeobox 1 pseudogene 2	pseudo	POU5F1P2	POU class 5 homeobox 1 pseudogene 2	O	POU domain class 5, transcription factor 1 pseudogene 2	20201124	-
9606	100129515	ETDB	-	ETDA|LINC00633	HGNC:HGNC:44269|Ensembl:ENSG00000224107	X	Xq26.3	embryonic testis differentiation homolog B	protein-coding	ETDB	embryonic testis differentiation homolog B	O	uncharacterized protein LOC100129515|long intergenic non-protein coding RNA 633	20201124	-
9606	100129516	LINC02012	-	-	HGNC:HGNC:52847	3	3q29	long intergenic non-protein coding RNA 2012	ncRNA	LINC02012	long intergenic non-protein coding RNA 2012	O	-	20201124	-
9606	100129517	RPL26P23	-	RPL26_13_865	HGNC:HGNC:36634|Ensembl:ENSG00000234450	7	7q36.3	ribosomal protein L26 pseudogene 23	pseudo	RPL26P23	ribosomal protein L26 pseudogene 23	O	-	20201124	-
9606	100129518	SOD2-OT1	-	SOD2	HGNC:HGNC:53445|Ensembl:ENSG00000285427	6	6q25.3	SOD2 overlapping transcript 1	ncRNA	SOD2-OT1	SOD2 overlapping transcript 1	O	Superoxide dismutase [Mn], mitochondrial	20201124	-
9606	100129520	TEX13C	-	-	HGNC:HGNC:52277|Ensembl:ENSG00000282815	X	Xq25	TEX13 family member C	protein-coding	TEX13C	TEX13 family member C	O	putative testis-expressed protein 13C|testis expressed sequence 13-like|testis-expressed sequence 13C protein	20201124	-
9606	100129526	LOC100129526	-	-	-	5	5q23.1	protein tyrosine phosphatase receptor type D pseudogene	pseudo	-	-	-	-	20201124	-
9606	100129527	LOC100129527	-	-	Ensembl:ENSG00000212989	8	8q21.11	ESF1, nucleolar pre-rRNA processing protein, homolog (S. cerevisiae) pseudogene	pseudo	-	-	-	-	20201124	-
9606	100129528	MUC8	-	-	MIM:601932|HGNC:HGNC:7519	12	12q24.33	mucin 8	protein-coding	MUC8	mucin 8	O	LOW QUALITY PROTEIN: nascent polypeptide-associated complex subunit alpha, muscle-specific form-like|mucin 8, tracheobronchial	20201124	-
9606	100129534	LOC100129534	-	-	Ensembl:ENSG00000269896	1	1p36.32	small nuclear ribonucleoprotein polypeptide N pseudogene	pseudo	-	-	-	-	20201124	-
9606	100129540	LOC100129540	-	-	Ensembl:ENSG00000177699	15	15q25.1	uncharacterized LOC100129540	ncRNA	-	-	-	-	20201124	-
9606	100129542	RPS29P21	-	RPS29_16_1562	HGNC:HGNC:36479	17	17q23.1	ribosomal protein S29 pseudogene 21	pseudo	RPS29P21	ribosomal protein S29 pseudogene 21	O	-	20201124	-
9606	100129543	ZNF730	-	-	HGNC:HGNC:32470|Ensembl:ENSG00000183850	19	19p12	zinc finger protein 730	protein-coding	ZNF730	zinc finger protein 730	O	putative zinc finger protein 730	20201213	-
9606	100129550	LINC02035	-	-	HGNC:HGNC:52875|Ensembl:ENSG00000273033	3	3q21.1	long intergenic non-protein coding RNA 2035	ncRNA	LINC02035	long intergenic non-protein coding RNA 2035	O	-	20201124	-
9606	100129552	RPS26P38	-	RPS26_15_1076	HGNC:HGNC:36406	10	10q23.2	ribosomal protein S26 pseudogene 38	pseudo	RPS26P38	ribosomal protein S26 pseudogene 38	O	-	20201124	-
9606	100129553	RPL13AP16	-	RPL13A_7_832	HGNC:HGNC:35722|Ensembl:ENSG00000226624	7	7q22.3	ribosomal protein L13a pseudogene 16	pseudo	RPL13AP16	ribosomal protein L13a pseudogene 16	O	-	20201124	-
9606	100129554	LOC100129554	-	-	Ensembl:ENSG00000205695	6	6q24.1	thyroid hormone receptor interactor 4 pseudogene	pseudo	-	-	-	-	20201124	-
9606	100129555	HMGN1P7	-	-	HGNC:HGNC:39350	3	3q11.1	high mobility group nucleosome binding domain 1 pseudogene 7	pseudo	HMGN1P7	high mobility group nucleosome binding domain 1 pseudogene 7	O	-	20201124	-
9606	100129556	RPS10P27	-	RPS10_12_1588	HGNC:HGNC:36850|Ensembl:ENSG00000267752	18	18q11.2	ribosomal protein S10 pseudogene 27	pseudo	RPS10P27	ribosomal protein S10 pseudogene 27	O	-	20201124	-
9606	100129557	HNRNPA3P8	-	-	HGNC:HGNC:48497|Ensembl:ENSG00000239699	3	3p12.2	heterogeneous nuclear ribonucleoprotein A3 pseudogene 8	pseudo	HNRNPA3P8	heterogeneous nuclear ribonucleoprotein A3 pseudogene 8	O	-	20201124	-
9606	100129561	MYL6P3	-	-	HGNC:HGNC:37812	10	10q21.3	MYL6 pseudogene 3	pseudo	MYL6P3	MYL6 pseudogene 3	O	myosin light chain 6 pseudogene 3	20201125	-
9606	100129564	PTP4A1P4	-	-	HGNC:HGNC:41931	5	5q14.3	PTP4A1 pseudogene 4	pseudo	PTP4A1P4	PTP4A1 pseudogene 4	O	protein tyrosine phosphatase type IVA, member 1 pseudogene 4	20201124	-
9606	100129566	SNRPCP2	-	-	HGNC:HGNC:49817	5	5q13.3	small nuclear ribonucleoprotein polypeptide C pseudogene 2	pseudo	SNRPCP2	small nuclear ribonucleoprotein polypeptide C pseudogene 2	O	-	20201124	-
9606	100129570	PEBP1P3	-	-	HGNC:HGNC:44345	1	1q31.3	phosphatidylethanolamine binding protein 1 pseudogene 3	pseudo	PEBP1P3	phosphatidylethanolamine binding protein 1 pseudogene 3	O	-	20201124	-
9606	100129573	LOC100129573	-	-	Ensembl:ENSG00000232036	1	1q25.3	tRNA methyltransferase 2 homolog B (S. cerevisiae) pseudogene	pseudo	-	-	-	TRM2 tRNA methyltransferase 2 homolog B (S. cerevisiae) pseudogene	20201124	-
9606	100129574	LOC100129574	-	-	-	5	5q11.2	chromosome 12 open reading frame 29 pseudogene	pseudo	-	-	-	-	20201124	-
9606	100129575	MR1P1	-	MR1B	-	1	1q25.3	major histocompatibility complex, class I-related pseudogene	pseudo	-	-	-	-	20201124	-
9606	100129577	LOC100129577	-	-	-	6	6q24.1	mitochondrial carrier 1 pseudogene	pseudo	-	-	-	-	20201124	-
9606	100129583	FAM47E	-	-	HGNC:HGNC:34343|Ensembl:ENSG00000189157	4	4q21.1	family with sequence similarity 47 member E	protein-coding	FAM47E	family with sequence similarity 47 member E	O	protein FAM47E	20201124	-
9606	100129584	RPL17P44	-	RPL17_28_1610	HGNC:HGNC:36396|Ensembl:ENSG00000241088	18	18q21.33	ribosomal protein L17 pseudogene 44	pseudo	RPL17P44	ribosomal protein L17 pseudogene 44	O	-	20201124	-
9606	100129586	LOC100129586	-	-	-	1	1q21.2	ubiquitin conjugating enzyme E2 D4 (putative) pseudogene	pseudo	-	-	-	ubiquitin-conjugating enzyme E2D 4 (putative) pseudogene	20201124	-
9606	100129587	VN1R34P	-	-	HGNC:HGNC:37354|Ensembl:ENSG00000233173	7	7q11.21	vomeronasal 1 receptor 34 pseudogene	pseudo	VN1R34P	vomeronasal 1 receptor 34 pseudogene	O	-	20201124	-
9606	100129589	LOC100129589	-	-	Ensembl:ENSG00000258206	12	12q21.31	TM2 domain containing 3 pseudogene	pseudo	-	-	-	-	20201124	-
9606	100129591	RPL29P24	-	RPL29_16_1290	HGNC:HGNC:35616	12	12q24.31	ribosomal protein L29 pseudogene 24	pseudo	RPL29P24	ribosomal protein L29 pseudogene 24	O	-	20201124	-
9606	100129594	FAM8A3P	-	-	HGNC:HGNC:16374	2	2q23.2	family with sequence similarity 8 member A3, pseudogene	pseudo	FAM8A3P	family with sequence similarity 8 member A3, pseudogene	O	-	20201124	-
9606	100129595	PRUNEP1	-	-	HGNC:HGNC:39723	13	13q12.13	prune exopolyphosphatase pseudogene 1	pseudo	PRUNEP1	prune exopolyphosphatase pseudogene 1	O	prune homolog pseudogene 1|prune pseudogene	20201124	-
9606	100129597	LINC00462	-	-	HGNC:HGNC:42811|Ensembl:ENSG00000233610	13	13q14.2	long intergenic non-protein coding RNA 462	ncRNA	LINC00462	long intergenic non-protein coding RNA 462	O	-	20201124	-
9606	100129599	RPS29P14	-	RPS29_3_802	HGNC:HGNC:36471|Ensembl:ENSG00000229054	7	7p14.3	ribosomal protein S29 pseudogene 14	pseudo	RPS29P14	ribosomal protein S29 pseudogene 14	O	-	20201124	-
9606	100129601	LOC100129601	-	-	Ensembl:ENSG00000235707	9	9q21.13	cell division cycle associated 7 pseudogene	pseudo	-	-	-	-	20201124	-
9606	100129603	LOC100129603	-	-	-	7	7p22.2	uncharacterized LOC100129603	ncRNA	-	-	-	-	20201124	-
9606	100129604	PABPC1P12	-	-	HGNC:HGNC:37994	10	10p11.1	poly(A) binding protein cytoplasmic 1 pseudogene 12	pseudo	PABPC1P12	poly(A) binding protein cytoplasmic 1 pseudogene 12	O	-	20201124	-
9606	100129606	HNRNPA1P73	-	-	HGNC:HGNC:48803	7	7p15.2	heterogeneous nuclear ribonucleoprotein A1 pseudogene 73	pseudo	HNRNPA1P73	heterogeneous nuclear ribonucleoprotein A1 pseudogene 73	O	-	20190213	-
9606	100129607	LOC100129607	-	-	Ensembl:ENSG00000254660	11	11q12.1	ubiquitin C-terminal hydrolase L1 pseudogene	pseudo	-	-	-	ubiquitin carboxyl-terminal esterase L1 (ubiquitin thiolesterase) pseudogene	20201124	-
9606	100129611	PRAMEF31P	-	-	HGNC:HGNC:51893|Ensembl:ENSG00000250894	1	1p36.21	PRAME family member 31, pseudogene	pseudo	PRAMEF31P	PRAME family member 31, pseudogene	O	PRAME family member 17 pseudogene	20201124	-
9606	100129616	LOC100129616	-	-	-	6	6p22.3	putative UPF0607 protein ENSP00000332738-like	pseudo	-	-	-	-	20201124	-
9606	100129617	LOC100129617	-	-	-	16	16q23.3	uncharacterized LOC100129617	ncRNA	-	-	-	BCALM	20201124	-
9606	100129618	THAP5P2	-	-	HGNC:HGNC:44502	3	3p25.1	THAP domain containing 5 pseudogene 2	pseudo	THAP5P2	THAP domain containing 5 pseudogene 2	O	-	20201124	-
9606	100129620	LOC100129620	-	-	Ensembl:ENSG00000232825	1	1p21.3	uncharacterized LOC100129620	ncRNA	-	-	-	-	20201124	-
9606	100129622	RSU1P1	-	Y214H10.6	HGNC:HGNC:31114	10	10q11.21	Ras suppressor protein 1 pseudogene 1	pseudo	RSU1P1	Ras suppressor protein 1 pseudogene 1	O	-	20201124	-
9606	100129626	LOC100129626	-	-	-	6	6p25.2	translocase of outer mitochondrial membrane 5 homolog (yeast) pseudogene	pseudo	-	-	-	-	20201124	-
9606	100129627	PPP1R1AP2	-	-	HGNC:HGNC:16317	16	16p11.1	protein phosphatase 1 regulatory inhibitor subunit 1A pseudogene 2	pseudo	PPP1R1AP2	protein phosphatase 1 regulatory inhibitor subunit 1A pseudogene 2	O	-	20201124	-
9606	100129629	EIF2S2P6	-	-	HGNC:HGNC:37794	11	11q14.1	eukaryotic translation initiation factor 2 subunit 2 beta pseudogene 6	pseudo	EIF2S2P6	eukaryotic translation initiation factor 2 subunit 2 beta pseudogene 6	O	-	20201124	-
9606	100129631	IGHV2OR16-5	-	IGHV2OR165	HGNC:HGNC:5579|Ensembl:ENSG00000259303|IMGT/GENE-DB:IGHV2/OR16-5	16	16p11.2	immunoglobulin heavy variable 2/OR16-5 (non-functional)	pseudo	IGHV2OR16-5	immunoglobulin heavy variable 2/OR16-5 (non-functional)	O	IGHV2/OR16-5	20201124	-
9606	100129634	RPL9P19	-	RPL9_4_783	HGNC:HGNC:36688|Ensembl:ENSG00000236748	7	7p21.3	ribosomal protein L9 pseudogene 19	pseudo	RPL9P19	ribosomal protein L9 pseudogene 19	O	-	20201124	-
9606	100129636	LOC100129636	-	-	-	6	6p22.1	uncharacterized LOC100129636	ncRNA	-	-	-	XXbac-BPG258E24.10	20201124	-
9606	100129640	DDX55P1	-	-	HGNC:HGNC:49852|Ensembl:ENSG00000270863	12	12p13.2	DEAD-box helicase 55 pseudogene 1	pseudo	DDX55P1	DEAD-box helicase 55 pseudogene 1	O	DEAD (Asp-Glu-Ala-Asp) box polypeptide 55 pseudogene 1	20201124	-
9606	100129641	BTG1P1	-	-	HGNC:HGNC:37692	12	12p13.31	BTG anti-proliferation factor 1 pseudogene 1	pseudo	BTG1P1	BTG anti-proliferation factor 1 pseudogene 1	O	B-cell translocation gene 1 pseudogene 1	20201124	-
9606	100129643	POM121L11P	-	-	HGNC:HGNC:35447	22	22q11.23	POM121 transmembrane nucleoporin like 11, pseudogene	pseudo	POM121L11P	POM121 transmembrane nucleoporin like 11, pseudogene	O	POM121 membrane glycoprotein-like 11, pseudogene	20201124	-
9606	100129645	RPL18P9	-	RPL18_3_1196	HGNC:HGNC:36766|Ensembl:ENSG00000242444	12	12p13.32	ribosomal protein L18 pseudogene 9	pseudo	RPL18P9	ribosomal protein L18 pseudogene 9	O	-	20201124	-
9606	100129646	LOC100129646	-	-	-	12	12p11.22	intraflagellar transport 57 homolog (Chlamydomonas) pseudogene	pseudo	-	-	-	-	20201124	-
9606	100129647	RPL5P35	-	RPL5_16_1760	HGNC:HGNC:36967	22	22q13.33	ribosomal protein L5 pseudogene 35	pseudo	RPL5P35	ribosomal protein L5 pseudogene 35	O	-	20201124	-
9606	100129649	PGDP2	-	-	HGNC:HGNC:39144	12	12q21.2	phosphogluconate dehydrogenase pseudogene 2	pseudo	PGDP2	phosphogluconate dehydrogenase pseudogene 2	O	-	20201124	-
9606	100129650	RPS26P55	-	RPS26_30_1651	HGNC:HGNC:36500	19	19q13.11	ribosomal protein S26 pseudogene 55	pseudo	RPS26P55	ribosomal protein S26 pseudogene 55	O	-	20201124	-
9606	100129654	TCF24	-	TCF-24|bHLHa25	HGNC:HGNC:32275|Ensembl:ENSG00000261787	8	8q13.1	transcription factor 24	protein-coding	TCF24	transcription factor 24	O	transcription factor 24	20201213	-
9606	100129657	RPL17P18	-	RPL17_5_454	HGNC:HGNC:36538|Ensembl:ENSG00000234742	3	3q29	ribosomal protein L17 pseudogene 18	pseudo	RPL17P18	ribosomal protein L17 pseudogene 18	O	-	20201124	-
9606	100129661	HAX1P1	-	-	HGNC:HGNC:55151	X	Xq28	HAX1 pseudogene 1	pseudo	HAX1P1	HAX1 pseudogene 1	O	HCLS1 associated protein X-1 pseudogene	20201124	-
9606	100129662	FGF13-AS1	-	-	HGNC:HGNC:44264|Ensembl:ENSG00000226031	X	Xq26.3	FGF13 antisense RNA 1	ncRNA	FGF13-AS1	FGF13 antisense RNA 1	O	FGF13 antisense RNA 1 (non-protein coding)	20201124	-
9606	100129664	PRELID3BP1	-	SLMO2P1	HGNC:HGNC:49063	1	1q41	PRELI domain containing 3B pseudogene 1	pseudo	PRELID3BP1	PRELI domain containing 3B pseudogene 1	O	SLMO2 pseudogene 1|slowmo homolog 2 pseudogene 1	20201124	-
9606	100129667	LOC100129667	-	-	Ensembl:ENSG00000253668	8	8q11.23	chromosome 5 open reading frame 13 pseudogene	pseudo	-	-	-	neuronal regeneration related protein homolog (rat) pseudogene	20201124	-
9606	100129669	IZUMO3	-	C9orf134|bA20A20.1	MIM:618896|HGNC:HGNC:31421|Ensembl:ENSG00000205442	9	9p21.3	IZUMO family member 3	protein-coding	IZUMO3	IZUMO family member 3	O	izumo sperm-egg fusion protein 3	20201124	-
9606	100129670	RPL18P8	-	RPL18_5_1138	HGNC:HGNC:36878|Ensembl:ENSG00000240975	11	11p12	ribosomal protein L18 pseudogene 8	pseudo	RPL18P8	ribosomal protein L18 pseudogene 8	O	-	20201124	-
9606	100129672	LOC100129672	-	-	-	11	11p11.12	cell adhesion associated, oncogene regulated pseudogene	pseudo	-	-	-	Cdon homolog pseudogene	20201124	-
9606	100129682	LOC100129682	-	-	-	19	19p13.2	ribosomal protein L17 pseudogene	pseudo	-	-	-	-	20201124	-
9606	100129683	LOC100129683	-	-	-	17	17p11.1	WEE1 homolog (S. pombe) pseudogene	pseudo	-	-	-	-	20201124	-
9606	100129685	RPL21P125	-	RPL21_55_1506	HGNC:HGNC:36039|Ensembl:ENSG00000240898	17	17p13.2	ribosomal protein L21 pseudogene 125	pseudo	RPL21P125	ribosomal protein L21 pseudogene 125	O	-	20201124	-
9606	100129687	LOC100129687	-	-	-	15	15q13.1	C-x9-C motif containing 2 pseudogene	pseudo	-	-	-	-	20201124	-
9606	100129690	RAD1P2	-	-	HGNC:HGNC:49480	1	1q23.1	RAD1 pseudogene 2	pseudo	RAD1P2	RAD1 pseudogene 2	O	RAD1 homolog pseudogene 2	20201124	-
9606	100129692	EIF4BP9	-	-	HGNC:HGNC:37942	X	Xq12	eukaryotic translation initiation factor 4B pseudogene 9	pseudo	EIF4BP9	eukaryotic translation initiation factor 4B pseudogene 9	O	-	20201124	-
9606	100129693	LOC100129693	-	-	-	4	4q22.1	mitochondrial ribosomal protein L19 pseudogene	pseudo	-	-	-	-	20201124	-
9606	100129694	R3HDM2P2	-	-	HGNC:HGNC:44057|Ensembl:ENSG00000216817	6	6q16.3	R3H domain containing 2 pseudogene 2	pseudo	R3HDM2P2	R3H domain containing 2 pseudogene 2	O	-	20201124	-
9606	100129696	INHCAP	-	TFP|TFP1	HGNC:HGNC:11759	3	3q22.1	inhibitor of carbonic anhydrase pseudogene	pseudo	INHCAP	inhibitor of carbonic anhydrase pseudogene	O	transferrin pseudogene 1	20201124	-
9606	100129697	LOC100129697	-	-	-	16	16q24.3	uncharacterized LOC100129697	ncRNA	-	-	-	-	20201124	-
9606	100129706	HMGB1P13	-	HMGB1L13	HGNC:HGNC:13318|Ensembl:ENSG00000220557	6	6q23.2	high mobility group box 1 pseudogene 13	pseudo	HMGB1P13	high mobility group box 1 pseudogene 13	O	high-mobility group box 1-like 13|high-mobility group box 2 pseudogene	20201124	-
9606	100129707	LOC100129707	-	-	Ensembl:ENSG00000239835	3	3q13.33	presenilin associated rhomboid like pseudogene	pseudo	-	-	-	-	20201124	-
9606	100129708	IPO7P1	-	-	HGNC:HGNC:39837	X	Xp11.22	importin 7 pseudogene 1	pseudo	IPO7P1	importin 7 pseudogene 1	O	-	20201124	-
9606	100129714	RCC2P8	-	-	HGNC:HGNC:42384|Ensembl:ENSG00000250185	4	4q25	regulator of chromosome condensation 2 pseudogene 8	pseudo	RCC2P8	regulator of chromosome condensation 2 pseudogene 8	O	-	20201124	-
9606	100129716	ARRDC3-AS1	-	-	HGNC:HGNC:44145|Ensembl:ENSG00000281357	5	5q14.3	ARRDC3 antisense RNA 1	ncRNA	ARRDC3-AS1	ARRDC3 antisense RNA 1	O	ARRDC3 antisense RNA 1 (non-protein coding)	20201124	-
9606	100129718	RPS13P3	-	RPS13_3_211	HGNC:HGNC:36866|Ensembl:ENSG00000236913	2	2p21	ribosomal protein S13 pseudogene 3	pseudo	RPS13P3	ribosomal protein S13 pseudogene 3	O	-	20201124	-
9606	100129722	STPG3-AS1	-	C9orf173-AS1	HGNC:HGNC:51176|Ensembl:ENSG00000275549	9	9q34.3	STPG3 antisense RNA 1	ncRNA	STPG3-AS1	STPG3 antisense RNA 1	O	C9orf173 antisense RNA 1	20201124	-
9606	100129723	HMGB1P12	-	HMGB1L12	HGNC:HGNC:13317|Ensembl:ENSG00000223904	X	Xq23	high mobility group box 1 pseudogene 12	pseudo	HMGB1P12	high mobility group box 1 pseudogene 12	O	high-mobility group box 1-like 12|high-mobility group box 2 pseudogene	20201124	-
9606	100129724	MAPRE3-AS1	-	-	HGNC:HGNC:40362|Ensembl:ENSG00000205500	2	2p23.3	MAPRE3 antisense RNA 1	ncRNA	MAPRE3-AS1	MAPRE3 antisense RNA 1	O	-	20201124	-
9606	100129725	LOC100129725	-	-	-	3	3q28	PERP, TP53 apoptosis effector pseudogene	pseudo	-	-	-	-	20201124	-
9606	100129726	LINC01126	-	-	HGNC:HGNC:49275|Ensembl:ENSG00000279873	2	2p21	long intergenic non-protein coding RNA 1126	ncRNA	LINC01126	long intergenic non-protein coding RNA 1126	O	-	20201124	-
9606	100129727	TMED10P2	-	-	HGNC:HGNC:38105	3	3q21.3	transmembrane p24 trafficking protein 10 pseudogene 2	pseudo	TMED10P2	transmembrane p24 trafficking protein 10 pseudogene 2	O	transmembrane emp24-like trafficking protein 10 pseudogene 2	20201124	-
9606	100129728	LOC100129728	-	-	-	4	4q12	nucleic acid binding protein 2 pseudogene	pseudo	-	-	-	-	20201124	-
9606	100129731	RAB11AP1	-	-	HGNC:HGNC:45188|Ensembl:ENSG00000227995	10	10q23.33	RAB11A, member RAS oncogene family pseudogene 1	pseudo	RAB11AP1	RAB11A, member RAS oncogene family pseudogene 1	O	-	20201124	-
9606	100129732	RPS6P15	-	RPS6_7_1097	HGNC:HGNC:36942|Ensembl:ENSG00000230809	10	10q25.2	ribosomal protein S6 pseudogene 15	pseudo	RPS6P15	ribosomal protein S6 pseudogene 15	O	-	20201124	-
9606	100129734	LOC100129734	-	-	Ensembl:ENSG00000227815	1	1q25.2	zinc finger AN1-type containing 1 pseudogene	pseudo	-	-	-	-	20201209	-
9606	100129736	CDV3P1	-	-	HGNC:HGNC:42387	3	3q11.2	CDV3 pseudogene 1	pseudo	CDV3P1	CDV3 pseudogene 1	O	CDV3 homolog pseudogene 1	20201124	-
9606	100129738	SETP9	-	-	HGNC:HGNC:42928	1	1q23.3	SET pseudogene 9	pseudo	SETP9	SET pseudogene 9	O	SET nuclear oncogene pseudogene	20201124	-
9606	100129739	DYNLL1P4	-	-	HGNC:HGNC:49655	12	12q24.13	dynein light chain LC8-type 1 pseudogene 4	pseudo	DYNLL1P4	dynein light chain LC8-type 1 pseudogene 4	O	-	20201124	-
9606	100129742	RPS3AP13	-	-	HGNC:HGNC:54572	2	2q24.2	RPS3A pseudogene 13	pseudo	RPS3AP13	RPS3A pseudogene 13	O	ribosomal protein S3A pseudogene	20201124	-
9606	100129743	RPL7P14	-	RPL7_5_313	HGNC:HGNC:35984	2	2q33.2	ribosomal protein L7 pseudogene 14	pseudo	RPL7P14	ribosomal protein L7 pseudogene 14	O	-	20201124	-
9606	100129755	RSL24D1P1	-	RPL24p|RPL30BP|RSL24D1P|dJ97D16.2	HGNC:HGNC:13979	6	6p22.1	ribosomal L24 domain containing 1 pseudogene 1	pseudo	RSL24D1P1	ribosomal L24 domain containing 1 pseudogene 1	O	ribosomal protein L30B pseudogene	20201124	-
9606	100129761	AMD1P4	-	-	HGNC:HGNC:51609	6	6p24.1	adenosylmethionine decarboxylase 1 pseudogene 4	pseudo	AMD1P4	adenosylmethionine decarboxylase 1 pseudogene 4	O	-	20201124	-
9606	100129769	AKR1B1P6	-	-	HGNC:HGNC:33498	18	18p11.22	aldo-keto reductase family 1 member B1 pseudogene 6	pseudo	AKR1B1P6	aldo-keto reductase family 1 member B1 pseudogene 6	O	-	20201124	-
9606	100129772	TMPOP1	-	Em:AB014080.3|TMPOL1	HGNC:HGNC:21364	6	6p22.1	thymopoietin pseudogene 1	pseudo	TMPOP1	thymopoietin pseudogene 1	O	thymopoietin-like 1	20201124	-
9606	100129774	LOC100129774	-	-	Ensembl:ENSG00000265417	18	18p11.32	ATPase family AAA domain containing 1 pseudogene	pseudo	-	-	-	-	20201209	-
9606	100129776	LOC100129776	-	-	Ensembl:ENSG00000229305	1	1p36.23	eukaryotic translation initiation factor 2 subunit gamma pseudogene	pseudo	-	-	-	eukaryotic translation initiation factor 2, subunit 3 gamma, 52kDa pseudogene	20201124	-
9606	100129777	BNIP3P6	-	-	HGNC:HGNC:39659|Ensembl:ENSG00000257356	14	14q11.2	BCL2 interacting protein 3 pseudogene 6	pseudo	BNIP3P6	BCL2 interacting protein 3 pseudogene 6	O	BCL2/adenovirus E1B 19kDa interacting protein 3 pseudogene 6	20201124	-
9606	100129779	DNAJB6P5	-	-	HGNC:HGNC:54758|Ensembl:ENSG00000256441	11	11q13.3	DNAJB6 pseudogene 5	pseudo	DNAJB6P5	DNAJB6 pseudogene 5	O	DnaJ (Hsp40) homolog, subfamily B, member 7 pseudogene|DnaJ heat shock protein family (Hsp40) member B7 pseudogene	20201124	-
9606	100129781	MIR193BHG	-	lincNORS	HGNC:HGNC:51945|Ensembl:ENSG00000262454	16	16p13.12	MIR193b-365a host gene	ncRNA	MIR193BHG	MIR193b-365a host gene	O	MIR193B host|linc noncoding oxygen-sensitive regulator of sterol homeostasis|noncoding oxygen-sensitive regulator of sterol homeostasis	20201209	-
9606	100129782	ATP5F1AP4	-	ATP5A1P4|ATP5AP4	HGNC:HGNC:23563|Ensembl:ENSG00000258877	14	14q23.2	ATP synthase F1 subunit alpha pseudogene 4	pseudo	ATP5F1AP4	ATP synthase F1 subunit alpha pseudogene 4	O	ATP synthase, H+ transporting, mitochondrial F1 complex, alpha subunit 1 pseudogene 4|ATP synthase, H+ transporting, mitochondrial F1 complex, alpha subunit 1, cardiac muscle pseudogene|ATP synthase, H+ transporting, mitochondrial F1 complex, alpha subunit, pseudogene 4	20201124	-
9606	100129784	RPL17P26	-	RPL17_14_707	HGNC:HGNC:35597|Ensembl:ENSG00000216854	6	6p12.1	ribosomal protein L17 pseudogene 26	pseudo	RPL17P26	ribosomal protein L17 pseudogene 26	O	-	20201124	-
9606	100129792	CCDC152	-	CH5400	HGNC:HGNC:34438|Ensembl:ENSG00000198865	5	5p12	coiled-coil domain containing 152	protein-coding	CCDC152	coiled-coil domain containing 152	O	coiled-coil domain-containing protein 152	20201124	-
9606	100129793	TLK1P1	-	TLK1P|TLK1ps	HGNC:HGNC:28608	9	9q33.2	tousled like kinase 1 pseudogene 1	pseudo	TLK1P1	tousled like kinase 1 pseudogene 1	O	tousled-like kinase 1 pseudogene	20201124	-
9606	100129794	SLC25A21-AS1	-	-	HGNC:HGNC:44298|Ensembl:ENSG00000258708	14	14q13.3	SLC25A21 antisense RNA 1	ncRNA	SLC25A21-AS1	SLC25A21 antisense RNA 1	O	-	20201124	-
9606	100129795	NPM1P50	-	-	HGNC:HGNC:45229|Ensembl:ENSG00000213333	11	11q13.4	nucleophosmin 1 pseudogene 50	pseudo	NPM1P50	nucleophosmin 1 pseudogene 50	O	nucleophosmin (nucleolar phosphoprotein B23, numatrin) pseudogene|nucleophosmin 1 (nucleolar phosphoprotein B23, numatrin) pseudogene 50	20201124	-
9606	100129796	RPL13P13	-	RPL13_5_1672	HGNC:HGNC:36832	19	19q13.43	ribosomal protein L13 pseudogene 13	pseudo	RPL13P13	ribosomal protein L13 pseudogene 13	O	-	20201124	-
9606	100129799	RPL13AP21	-	RPL13A_10_1231	HGNC:HGNC:35654|Ensembl:ENSG00000239397	12	12q13.11	ribosomal protein L13a pseudogene 21	pseudo	RPL13AP21	ribosomal protein L13a pseudogene 21	O	-	20201124	-
9606	100129800	ZNF807P	-	ZNF181P1|ZNF807	HGNC:HGNC:33229	19	19q13.11	zinc finger protein 807, pseudogene	pseudo	ZNF807P	zinc finger protein 807, pseudogene	O	-	20201124	-
9606	100129801	RPL12P37	-	RPL12_18_1579	HGNC:HGNC:35565|Ensembl:ENSG00000240270	17	17q25.3	ribosomal protein L12 pseudogene 37	pseudo	RPL12P37	ribosomal protein L12 pseudogene 37	O	-	20201124	-
9606	100129808	RPL24P6	-	RPL24_3_450	HGNC:HGNC:36637|Ensembl:ENSG00000236844	3	3q29	RPL24 pseudogene 6	pseudo	RPL24P6	RPL24 pseudogene 6	O	ribosomal protein L24 pseudogene 6	20201124	-
9606	100129813	CT45A11P	-	-	HGNC:HGNC:51336|Ensembl:ENSG00000230162	X	Xq26.3	cancer/testis antigen family 45 member A11, pseudogene	pseudo	CT45A11P	cancer/testis antigen family 45 member A11, pseudogene	O	cancer/testis antigen family 45 member A pseudogene	20201124	-
9606	100129815	PGAM1P13	-	-	HGNC:HGNC:42461|Ensembl:ENSG00000248838	8	8q23.1	phosphoglycerate mutase 1 pseudogene 13	pseudo	PGAM1P13	phosphoglycerate mutase 1 pseudogene 13	O	-	20201124	-
9606	100129818	TUBAP6	-	-	HGNC:HGNC:54873|Ensembl:ENSG00000274374	X	Xq23	tubulin alpha pseudogene 6	pseudo	TUBAP6	tubulin alpha pseudogene 6	O	tubulin alpha 1a pseudogene	20201124	-
9606	100129819	RPL22P7	-	RPL22_4_275	HGNC:HGNC:35602|Ensembl:ENSG00000234559	2	2q21.1	ribosomal protein L22 pseudogene 7	pseudo	RPL22P7	ribosomal protein L22 pseudogene 7	O	-	20201124	-
9606	100129824	PIP5K1P2	-	-	HGNC:HGNC:38068	7	7q36.3	phosphatidylinositol-4-phosphate 5-kinase type 1 pseudogene 2	pseudo	PIP5K1P2	phosphatidylinositol-4-phosphate 5-kinase type 1 pseudogene 2	O	phosphatidylinositol-4-phosphate 5-kinase, type I, pseudogene 2	20201124	-
9606	100129827	IRAG1-AS1	-	MRVI1-AS1	HGNC:HGNC:43434|Ensembl:ENSG00000177112	11	11p15.4	IRAG1 antisense RNA 1	ncRNA	IRAG1-AS1	IRAG1 antisense RNA 1	O	MRVI1 antisense RNA 1 (non-protein coding)	20201124	-
9606	100129830	LOC100129830	-	-	-	15	15q21.1	5-azacytidine induced 2 pseudogene	pseudo	-	-	-	-	20201124	-
9606	100129836	COL4A2-AS2	-	-	HGNC:HGNC:39849|Ensembl:ENSG00000224821	13	13q34	COL4A2 antisense 2	ncRNA	COL4A2-AS2	COL4A2 antisense 2	O	COL4A2 antisense RNA 2 (non-protein coding)	20201208	-
9606	100129842	ZNF737	-	ZNF102	MIM:603984|HGNC:HGNC:32468|Ensembl:ENSG00000237440	19	19p12	zinc finger protein 737	protein-coding	ZNF737	zinc finger protein 737	O	zinc finger protein 737|zinc finger protein 102 (Y3)	20201213	-
9606	100129843	PDK1P2	-	-	HGNC:HGNC:55004|Ensembl:ENSG00000233446	X	Xq21.1	PDK1 pseudogene 2	pseudo	PDK1P2	PDK1 pseudogene 2	O	pyruvate dehydrogenase kinase 1 pseudogene|pyruvate dehydrogenase kinase, isozyme 1 pseudogene	20201124	-
9606	100129844	LOC100129844	-	-	Ensembl:ENSG00000218565	6	6q24.1	DnaJ heat shock protein family (Hsp40) member C7 pseudogene	pseudo	-	-	-	DnaJ (Hsp40) homolog, subfamily C, member 7 pseudogene	20201124	-
9606	100129845	PCOLCE-AS1	-	-	HGNC:HGNC:40430|Ensembl:ENSG00000224729	7	7q22.1	PCOLCE antisense RNA 1	ncRNA	PCOLCE-AS1	PCOLCE antisense RNA 1	O	PCOLCE antisense RNA 1 (non-protein coding)	20201124	-
9606	100129847	LOC100129847	-	-	Ensembl:ENSG00000219867	6	6q15	ras homolog family member A pseudogene	pseudo	-	-	-	-	20201124	-
9606	100129851	CLDN7P1	-	-	HGNC:HGNC:54935	X	Xp11.4	CLDN7 pseudogene 1	pseudo	CLDN7P1	CLDN7 pseudogene 1	O	claudin 7 pseudogene	20201124	-
9606	100129853	DNAJC19P1	-	-	HGNC:HGNC:45064	10	10q21.3	DnaJ heat shock protein family (Hsp40) member C19 pseudogene 1	pseudo	DNAJC19P1	DnaJ heat shock protein family (Hsp40) member C19 pseudogene 1	O	DnaJ (Hsp40) homolog, subfamily C, member 19 pseudogene 1	20201124	-
9606	100129854	LOC100129854	-	-	-	6	6q16.3	arginase 2 pseudogene	pseudo	-	-	-	arginase, type II pseudogene	20201124	-
9606	100129856	RPL37AP5	-	RPL37A_2_859	HGNC:HGNC:36977	7	7q34	ribosomal protein L37a pseudogene 5	pseudo	RPL37AP5	ribosomal protein L37a pseudogene 5	O	-	20201124	-
9606	100129858	SCOC-AS1	-	-	HGNC:HGNC:50601|Ensembl:ENSG00000196951	4	4q31.1	SCOC antisense RNA 1	ncRNA	SCOC-AS1	SCOC antisense RNA 1	O	-	20201124	-
9606	100129861	RSL24D1P7	-	-	HGNC:HGNC:37877	8	8p23.2	ribosomal L24 domain containing 1 pseudogene 7	pseudo	RSL24D1P7	ribosomal L24 domain containing 1 pseudogene 7	O	-	20201124	-
9606	100129863	SUCLA2P2	-	-	HGNC:HGNC:38102|Ensembl:ENSG00000233107	2	2p12	SUCLA2 pseudogene 2	pseudo	SUCLA2P2	SUCLA2 pseudogene 2	O	succinate-CoA ligase ADP-forming beta subunit pseudogene 2	20201124	-
9606	100129866	EI24P2	-	-	HGNC:HGNC:44587	1	1q23.1	EI24 pseudogene 2	pseudo	EI24P2	EI24 pseudogene 2	O	EI24, autophagy associated transmembrane protein pseudogene 2|etoposide induced 2.4 mRNA pseudogene|etoposide induced 2.4 pseudogene 2	20201124	-
9606	100129867	RPL30P14	-	RPL30_8_1609	HGNC:HGNC:36257	18	18q21.33	ribosomal protein L30 pseudogene 14	pseudo	RPL30P14	ribosomal protein L30 pseudogene 14	O	-	20201124	-
9606	100129871	GRPEL2P3	-	-	HGNC:HGNC:41971	7	7q21.3	GRPEL2 pseudogene 3	pseudo	GRPEL2P3	GRPEL2 pseudogene 3	O	GrpE like 2, mitochondrial pseudogene 3	20201124	-
9606	100129878	LOC100129878	-	-	Ensembl:ENSG00000264269	18	18q21.1	uncharacterized LOC100129878	ncRNA	-	-	-	-	20201124	-
9606	100129880	NENFP2	-	-	HGNC:HGNC:50299	12	12q23.2	neudesin neurotrophic factor pseudogene 2	pseudo	NENFP2	neudesin neurotrophic factor pseudogene 2	O	-	20201124	-
9606	100129882	RPL31P49	-	RPL31_26_1276	HGNC:HGNC:35909|Ensembl:ENSG00000241680	12	12q24.11	ribosomal protein L31 pseudogene 49	pseudo	RPL31P49	ribosomal protein L31 pseudogene 49	O	-	20201124	-
9606	100129902	RPS29P11	-	RPS29_8_466	HGNC:HGNC:36413	4	4p15.2	ribosomal protein S29 pseudogene 11	pseudo	RPS29P11	ribosomal protein S29 pseudogene 11	O	-	20201124	-
9606	100129905	RPS27P19	-	RPS27_7_1180	HGNC:HGNC:36094	11	11q23.3	ribosomal protein S27 pseudogene 19	pseudo	RPS27P19	ribosomal protein S27 pseudogene 19	O	-	20201124	-
9606	100129917	LOC100129917	-	-	Ensembl:ENSG00000249592	4	4p16.3	uncharacterized LOC100129917	ncRNA	-	-	-	-	20201124	-
9606	100129919	HMGB1P45	-	-	HGNC:HGNC:39277	1	1p32.3	high mobility group box 1 pseudogene 45	pseudo	HMGB1P45	high mobility group box 1 pseudogene 45	O	high-mobility group box 2 pseudogene	20201124	-
9606	100129920	HNRNPA1P40	-	-	HGNC:HGNC:48769	11	11q13.4	heterogeneous nuclear ribonucleoprotein A1 pseudogene 40	pseudo	HNRNPA1P40	heterogeneous nuclear ribonucleoprotein A1 pseudogene 40	O	-	20201124	-
9606	100129921	RPL15P4	-	Em:AC006046.2|RPL15_4_680	HGNC:HGNC:21663|Ensembl:ENSG00000225499	6	6p21.33	ribosomal protein L15 pseudogene 4	pseudo	RPL15P4	ribosomal protein L15 pseudogene 4	O	-	20201124	-
9606	100129923	LOC100129923	-	-	Ensembl:ENSG00000258906	14	14q11.2	myoneurin pseudogene	pseudo	-	-	-	-	20201124	-
9606	100129924	TMEM269	-	-	HGNC:HGNC:52381|Ensembl:ENSG00000274386	1	1p34.2	transmembrane protein 269	protein-coding	TMEM269	transmembrane protein 269	O	transmembrane protein 269	20201124	-
9606	100129926	RPL12P13	-	-	HGNC:HGNC:51936	1	1p36.11	ribosomal protein L12 pseudogene 13	pseudo	RPL12P13	ribosomal protein L12 pseudogene 13	O	-	20201124	-
9606	100129928	RPL31P5	-	RPL31_29_1379	HGNC:HGNC:23547|Ensembl:ENSG00000205767	14	14q23.2	ribosomal protein L31 pseudogene 5	pseudo	RPL31P5	ribosomal protein L31 pseudogene 5	O	-	20201124	-
9606	100129929	NUP210P2	-	-	HGNC:HGNC:42707	3	3p25.2	nucleoporin 210 pseudogene 2	pseudo	NUP210P2	nucleoporin 210 pseudogene 2	O	nucleoporin 210kDa pseudogene 2	20201124	-
9606	100129930	RPL10P10	-	RPL10_3_705	HGNC:HGNC:35486	6	6p12.1	ribosomal protein L10 pseudogene 10	pseudo	RPL10P10	ribosomal protein L10 pseudogene 10	O	-	20201124	-
9606	100129931	LOC100129931	-	-	Ensembl:ENSG00000245748	4	4p16.1	uncharacterized LOC100129931	ncRNA	-	-	-	-	20201124	-
9606	100129933	GLYATL1P2	-	-	HGNC:HGNC:37863	11	11q12.1	glycine-N-acyltransferase like 1 pseudogene 2	pseudo	GLYATL1P2	glycine-N-acyltransferase like 1 pseudogene 2	O	-	20201124	-
9606	100129934	RPL34P14	-	RPL34_9_693	HGNC:HGNC:35927	6	6p21.1	ribosomal protein L34 pseudogene 14	pseudo	RPL34P14	ribosomal protein L34 pseudogene 14	O	-	20201124	-
9606	100129935	LOC100129935	-	-	Ensembl:ENSG00000268153	19	19q13.2	galectin 14 pseudogene	pseudo	-	-	-	lectin, galactoside binding soluble 14 pseudogene	20201124	-
9606	100129937	KNOP1P1	-	-	HGNC:HGNC:48919	12	12p12.1	lysine rich nucleolar protein 1 pseudogene 1	pseudo	KNOP1P1	lysine rich nucleolar protein 1 pseudogene 1	O	-	20201124	-
9606	100129939	RPS10P31	-	RPS10_16_1758	HGNC:HGNC:35998|Ensembl:ENSG00000213752	22	22q13.31	ribosomal protein S10 pseudogene 31	pseudo	RPS10P31	ribosomal protein S10 pseudogene 31	O	-	20201124	-
9606	100129940	HMGA2-AS1	-	-	HGNC:HGNC:53973|Ensembl:ENSG00000197301	12	12q14.3	HMGA2 antisense RNA 1	ncRNA	HMGA2-AS1	HMGA2 antisense RNA 1	O	RP11-366L20.2	20201124	-
9606	100129941	RSL24D1P5	-	-	HGNC:HGNC:37870	12	12q14.2	ribosomal L24 domain containing 1 pseudogene 5	pseudo	RSL24D1P5	ribosomal L24 domain containing 1 pseudogene 5	O	-	20201124	-
9606	100129942	LOC100129942	-	-	-	15	15q26.1	capping actin protein of muscle Z-line subunit alpha 2 pseudogene	pseudo	-	-	-	capping actin protein of muscle Z-line alpha subunit 2 pseudogene	20201124	-
9606	100129947	LOC100129947	-	-	Ensembl:ENSG00000236042	X	Xq25	zinc finger protein 674 pseudogene	pseudo	-	-	-	-	20201124	-
9606	100129948	LOC100129948	-	-	-	1	1q32.3	riboflavin kinase pseudogene	pseudo	-	-	-	-	20201124	-
9606	100129949	LOC100129949	-	-	Ensembl:ENSG00000270818	1	1q43	protein RCC2-like	pseudo	-	-	-	-	20201124	-
9606	100129952	RPL39P10	-	RPL39_4_182	HGNC:HGNC:35745	1	1q43	ribosomal protein L39 pseudogene 10	pseudo	RPL39P10	ribosomal protein L39 pseudogene 10	O	-	20201124	-
9606	100129955	RRN3P4	-	-	HGNC:HGNC:54536|Ensembl:ENSG00000229781	2	2q22.2	RRN3 pseudogene 4	pseudo	RRN3P4	RRN3 pseudogene 4	O	-	20201124	-
9606	100129956	HMGN2P48	-	-	HGNC:HGNC:55157	X	Xq28	high mobility group nucleosomal binding domain 2 pseudogene 48	pseudo	HMGN2P48	high mobility group nucleosomal binding domain 2 pseudogene 48	O	-	20201124	-
9606	100129957	LOC100129957	-	-	-	4	4q34.1	PC4 and SFRS1 interacting protein 1 pseudogene	pseudo	-	-	-	-	20201124	-
9606	100129958	KRT8P44	-	-	HGNC:HGNC:39878|Ensembl:ENSG00000227913	6	6q26	keratin 8 pseudogene 44	pseudo	KRT8P44	keratin 8 pseudogene 44	O	-	20201124	-
9606	100129959	AK3P4	-	-	HGNC:HGNC:39063|Ensembl:ENSG00000248722	5	5q22.3	adenylate kinase 3 pseudogene 4	pseudo	AK3P4	adenylate kinase 3 pseudogene 4	O	-	20201124	-
9606	100129960	SDCBPP2	-	-	HGNC:HGNC:44686	8	8q13.3	syndecan binding protein pseudogene 2	pseudo	SDCBPP2	syndecan binding protein pseudogene 2	O	syndecan binding protein (syntenin) pseudogene 2	20201124	-
9606	100129961	CCNT2-AS1	-	-	HGNC:HGNC:40130	2	2q21.3	CCNT2 antisense RNA 1	ncRNA	CCNT2-AS1	CCNT2 antisense RNA 1	O	-	20201124	-
9606	100129966	LOC100129966	-	-	-	11	11p15.1	mitochondrial carrier 1 pseudogene	pseudo	-	-	-	-	20201124	-
9606	100129969	FAM205C	-	FAM205CP	HGNC:HGNC:42673|Ensembl:ENSG00000187791	9	9p13.3	family with sequence similarity 205 member C	protein-coding	FAM205C	family with sequence similarity 205 member C	O	protein FAM205C|FAM205C pseudogene|family with sequence similarity 205, member C, pseudogene|protein FAM205CP|putative family with sequence similarity 205, member C protein|transmembrane protein C9orf144B pseudogene	20201124	-
9606	100129972	NPM1P47	-	-	HGNC:HGNC:45226	15	15q22.2	nucleophosmin 1 pseudogene 47	pseudo	NPM1P47	nucleophosmin 1 pseudogene 47	O	nucleophosmin (nucleolar phosphoprotein B23, numatrin) pseudogene|nucleophosmin 1 (nucleolar phosphoprotein B23, numatrin) pseudogene 47	20201124	-
9606	100129973	CERNA1	-	-	HGNC:HGNC:52664	15	15q21.2	competing endogenous lncRNA 1 for miR-4707-5p and miR-4767	ncRNA	CERNA1	competing endogenous lncRNA 1 for miR-4707-5p and miR-4767	O	-	20201124	-
9606	100129975	RPL10P15	-	-	HGNC:HGNC:52347|Ensembl:ENSG00000267119	19	19p13.2	ribosomal protein L10 pseudogene 15	pseudo	RPL10P15	ribosomal protein L10 pseudogene 15	O	-	20201124	-
9606	100129976	BRI3BPP1	-	-	HGNC:HGNC:51482|Ensembl:ENSG00000269136	19	19p12	BRI3 binding protein pseudogene 1	pseudo	BRI3BPP1	BRI3 binding protein pseudogene 1	O	-	20201124	-
9606	100129982	RPL12P19	-	RPL12_2_212	HGNC:HGNC:36248	2	2p21	ribosomal protein L12 pseudogene 19	pseudo	RPL12P19	ribosomal protein L12 pseudogene 19	O	60S ribosomal protein L12 pseudogene	20201124	-
9606	100129983	UBE2CP3	-	-	HGNC:HGNC:43552	4	4q12	ubiquitin conjugating enzyme E2 C pseudogene 3	pseudo	UBE2CP3	ubiquitin conjugating enzyme E2 C pseudogene 3	O	ubiquitin conjugating enzyme E2C pseudogene 3	20201124	-
9606	100129989	LOC100129989	-	-	-	3	3q13.13	chromosome 12 open reading frame 29 pseudogene	pseudo	-	-	-	-	20201124	-
9606	100129991	RPL38P2	-	RPL38_1_244	HGNC:HGNC:36620	2	2p12	RPL38 pseudogene 2	pseudo	RPL38P2	RPL38 pseudogene 2	O	ribosomal protein L38 pseudogene 2	20201124	-
9606	100129994	GRPEL2P2	-	-	HGNC:HGNC:41970	X	Xq11.2	GRPEL2 pseudogene 2	pseudo	GRPEL2P2	GRPEL2 pseudogene 2	O	GrpE like 2, mitochondrial pseudogene 2	20201124	-
9606	100129995	LINC01460	-	-	HGNC:HGNC:50858|Ensembl:ENSG00000205334	2	2p23.2	long intergenic non-protein coding RNA 1460	ncRNA	LINC01460	long intergenic non-protein coding RNA 1460	O	-	20201124	-
9606	100129996	MTRES1P1	-	-	HGNC:HGNC:54502|Ensembl:ENSG00000220181	6	6q25.2	MTRES1 pseudogene 1	pseudo	MTRES1P1	MTRES1 pseudogene 1	O	mitochondrial transcription rescue factor 1 pseudogene	20201124	-
9606	100129997	SPIN2P1	-	-	HGNC:HGNC:54967|Ensembl:ENSG00000237708	X	Xp11.21	SPIN2 family pseudogene 1	pseudo	SPIN2P1	SPIN2 family pseudogene 1	O	spindlin family member 2B pseudogene	20201124	-
9606	100129998	RPL5P27	-	RPL5_14_1100	HGNC:HGNC:36172	10	10q25.3	ribosomal protein L5 pseudogene 27	pseudo	RPL5P27	ribosomal protein L5 pseudogene 27	O	-	20201124	-
9606	100130001	LOC100130001	-	-	-	5	5q11.2	small nuclear ribonucleoprotein polypeptide B2 pseudogene	pseudo	-	-	-	-	20201124	-
9606	100130002	HNRNPA1P23	-	-	HGNC:HGNC:39541|Ensembl:ENSG00000240236	3	3q21.1	heterogeneous nuclear ribonucleoprotein A1 pseudogene 23	pseudo	HNRNPA1P23	heterogeneous nuclear ribonucleoprotein A1 pseudogene 23	O	-	20201124	-
9606	100130003	SNRPGP2	-	HsT2742	HGNC:HGNC:30999	18	18q21.2	small nuclear ribonucleoprotein polypeptide G pseudogene 2	pseudo	SNRPGP2	small nuclear ribonucleoprotein polypeptide G pseudogene 2	O	-	20201124	-
9606	100130006	EIF4A1P11	-	-	HGNC:HGNC:37932	1	1q25.2	eukaryotic translation initiation factor 4A1 pseudogene 11	pseudo	EIF4A1P11	eukaryotic translation initiation factor 4A1 pseudogene 11	O	-	20201124	-
9606	100130009	HMGA1P8	-	HMGA1-p	HGNC:HGNC:39183	2	2p13.1	high mobility group AT-hook 1 pseudogene 8	pseudo	HMGA1P8	high mobility group AT-hook 1 pseudogene 8	O	high mobility group AT-hook 1 pseudogene 8 (functional)	20201124	-
9606	100130011	SYPL1P1	-	-	HGNC:HGNC:53546|Ensembl:ENSG00000243154	3	3q25.2	synaptophysin like 1 pseudogene 1	pseudo	SYPL1P1	synaptophysin like 1 pseudogene 1	O	-	20201124	-
9606	100130014	SETP5	-	-	HGNC:HGNC:42924	9	9q34.3	SET pseudogene 5	pseudo	SETP5	SET pseudogene 5	O	SET nuclear oncogene pseudogene	20201124	-
9606	100130015	URAHP	-	URAH	MIM:615805|HGNC:HGNC:43695|Ensembl:ENSG00000222019	16	16q24.3	urate (hydroxyiso-) hydrolase, pseudogene	pseudo	URAHP	urate (hydroxyiso-) hydrolase, pseudogene	O	5-hydroxyisourate hydrolase pseudogene|HIU hydrolase	20201124	-
9606	100130017	FTLP10	-	-	HGNC:HGNC:37959|Ensembl:ENSG00000250426	4	4q13.2	ferritin light chain pseudogene 10	pseudo	FTLP10	ferritin light chain pseudogene 10	O	ferritin, light polypeptide pseudogene 10	20201124	-
9606	100130018	LOC100130018	-	-	Ensembl:ENSG00000213226	1	1q21.1	prostaglandin reductase 1 pseudogene	pseudo	-	-	-	-	20201124	-
9606	100130026	RPL38P5	-	-	HGNC:HGNC:54607	2	2q33.1	RPL38 pseudogene 5	pseudo	RPL38P5	RPL38 pseudogene 5	O	ribosomal protein L38 pseudogene	20201124	-
9606	100130027	LOC100130027	-	-	-	8	8q24.3	uncharacterized LOC100130027	ncRNA	-	-	-	-	20201124	-
9606	100130029	HMGA1P6	-	HMGA1L6	HGNC:HGNC:19121	13	13q12.12	high mobility group AT-hook 1 pseudogene 6	pseudo	HMGA1P6	high mobility group AT-hook 1 pseudogene 6	O	high mobility group AT-hook 1-like 6|high mobility group protein gene A1-like 6	20201124	-
9606	100130034	RPL36AP12	-	RPL36A_2_79	HGNC:HGNC:35897	1	1p21.2	ribosomal protein L36a pseudogene 12	pseudo	RPL36AP12	ribosomal protein L36a pseudogene 12	O	-	20201124	-
9606	100130035	BLOC1S6P1	-	-	HGNC:HGNC:54899	X	Xp22.13	BLOC1S6 pseudogene 1	pseudo	BLOC1S6P1	BLOC1S6 pseudogene 1	O	biogenesis of lysosomal organelles complex 1 subunit 6 pseudogene|biogenesis of lysosomal organelles complex-1, subunit 6, pallidin pseudogene|biogenesis of lysosome-related organelles complex 1, subunit 6, pallidin pseudogene	20201124	-
9606	100130038	OSBPL9P2	-	-	HGNC:HGNC:48732	11	11q14.3	oxysterol binding protein like 9 pseudogene 2	pseudo	OSBPL9P2	oxysterol binding protein like 9 pseudogene 2	O	-	20201124	-
9606	100130042	MTHFD2P6	-	-	HGNC:HGNC:48864	5	5p13.1	methylenetetrahydrofolate dehydrogenase (NADP+ dependent) 2, methenyltetrahydrofolate cyclohydrolase pseudogene 6	pseudo	MTHFD2P6	methylenetetrahydrofolate dehydrogenase (NADP+ dependent) 2, methenyltetrahydrofolate cyclohydrolase pseudogene 6	O	-	20201124	-
9606	100130043	SETP17	-	-	HGNC:HGNC:42936	11	11q14.2	SET pseudogene 17	pseudo	SETP17	SET pseudogene 17	O	SET nuclear oncogene pseudogene	20201124	-
9606	100130044	LOC100130044	-	-	Ensembl:ENSG00000259922	16	16q13	cilia and flagella associated protein 69 pseudogene	pseudo	-	-	-	-	20201124	-
9606	100130048	LOC100130048	-	-	-	14	14q24.3	H1.8 linker histone pseudogene	pseudo	-	-	-	H1 histone family member O oocyte specific pseudogene	20201124	-
9606	100130049	LOC100130049	-	-	-	9	9q21.33	ribosomal L1 domain-containing protein 1-like	pseudo	-	-	-	-	20201124	-
9606	100130052	LOC100130052	-	-	-	X	Xp21.3	MAGE family member B3 pseudogene	pseudo	-	-	-	melanoma antigen family B, 3 pseudogene|melanoma antigen family B3 pseudogene	20201124	-
9606	100130059	VN1R70P	-	-	HGNC:HGNC:37391|Ensembl:ENSG00000261515	16	16p11.1	vomeronasal 1 receptor 70 pseudogene	pseudo	VN1R70P	vomeronasal 1 receptor 70 pseudogene	O	-	20201124	-
9606	100130060	GNPATP	-	-	HGNC:HGNC:34031	16	16q21	glyceronephosphate O-acyltransferase pseudogene	pseudo	GNPATP	glyceronephosphate O-acyltransferase pseudogene	O	-	20201124	-
9606	100130063	LOC100130063	-	-	-	5	5p15.31	C-x9-C motif containing 2 pseudogene	pseudo	-	-	-	COX assembly mitochondrial protein 2 homolog pseudogene	20201124	-
9606	100130064	EIF4BP4	-	-	HGNC:HGNC:37937|Ensembl:ENSG00000229572	3	3p22.1	eukaryotic translation initiation factor 4B pseudogene 4	pseudo	EIF4BP4	eukaryotic translation initiation factor 4B pseudogene 4	O	-	20201124	-
9606	100130066	RPL9P22	-	RPL9_6_1163	HGNC:HGNC:36994|Ensembl:ENSG00000240174	11	11q14.1	ribosomal protein L9 pseudogene 22	pseudo	RPL9P22	ribosomal protein L9 pseudogene 22	O	-	20201124	-
9606	100130067	HPRT1P1	-	-	HGNC:HGNC:51622	4	4p15.32	hypoxanthine phosphoribosyltransferase 1 pseudogene 1	pseudo	HPRT1P1	hypoxanthine phosphoribosyltransferase 1 pseudogene 1	O	-	20201124	-
9606	100130070	RPS27P13	-	RPS27_6_465	HGNC:HGNC:36203	4	4p15.2	ribosomal protein S27 pseudogene 13	pseudo	RPS27P13	ribosomal protein S27 pseudogene 13	O	-	20201124	-
9606	100130072	LOC100130072	-	-	Ensembl:ENSG00000248419	4	4p16.1	reactive intermediate imine deaminase A homolog pseudogene	pseudo	-	-	-	heat-responsive protein 12 pseudogene	20201124	-
9606	100130073	IQSEC3P2	-	-	HGNC:HGNC:49849|Ensembl:ENSG00000278654	12	12p13.2	IQ motif and Sec7 domain 3 pseudogene 2	pseudo	IQSEC3P2	IQ motif and Sec7 domain 3 pseudogene 2	O	-	20201124	-
9606	100130074	KRT17P8	-	-	HGNC:HGNC:50726	12	12p13.31	keratin 17 pseudogene 8	pseudo	KRT17P8	keratin 17 pseudogene 8	O	-	20201124	-
9606	100130075	LOC100130075	-	-	-	12	12q15	SUZ RNA binding domain containing 1 pseudogene	pseudo	-	-	-	UPF0485 protein C1orf144 homolog	20201124	-
9606	100130079	RFPL4AP6	-	-	HGNC:HGNC:45142	22	22q12.2	ret finger protein like 4A pseudogene 6	pseudo	RFPL4AP6	ret finger protein like 4A pseudogene 6	O	-	20201124	-
9606	100130086	HSFX2	-	-	HGNC:HGNC:32701|Ensembl:ENSG00000268738	X	Xq28	heat shock transcription factor family, X-linked 2	protein-coding	HSFX2	heat shock transcription factor family, X-linked 2	O	heat shock transcription factor, X-linked	20201124	-
9606	100130088	LOC100130088	-	-	-	5	5q33.2	STN1, CST complex subunit pseudogene	pseudo	-	-	-	oligonucleotide/oligosaccharide binding fold containing 1 pseudogene	20201124	-
9606	100130090	SFR1P1	-	-	HGNC:HGNC:51531	X	Xq24	SFR1 pseudogene 1	pseudo	SFR1P1	SFR1 pseudogene 1	O	MEI5 meiotic recombination protein homolog pseudogene|SWI5-dependent recombination repair 1 pseudogene	20201124	-
9606	100130097	KIF28P	-	KLP-6	HGNC:HGNC:49205	1	1q44	kinesin family member 28, pseudogene	pseudo	KIF28P	kinesin family member 28, pseudogene	O	kinesin-like protein family member 6-like	20201124	-
9606	100130099	MIPEPP2	-	-	HGNC:HGNC:39457	1	1q43	mitochondrial intermediate peptidase pseudogene 2	pseudo	MIPEPP2	mitochondrial intermediate peptidase pseudogene 2	O	-	20201124	-
9606	100130102	WBP11P2	-	-	HGNC:HGNC:54786	2	2q14.3	WBP11 pseudogene 2	pseudo	WBP11P2	WBP11 pseudogene 2	O	WW domain binding protein 11 pseudogene	20201124	-
9606	100130105	TRIM51CP	-	-	HGNC:HGNC:43968|Ensembl:ENSG00000249910	11	11p11.12	tripartite motif-containing 51C, pseudogene	pseudo	TRIM51CP	tripartite motif-containing 51C, pseudogene	O	SPRY domain containing 5 pseudogene	20201124	-
9606	100130106	RPS23P7	-	-	HGNC:HGNC:43899	17	17q23.2	ribosomal protein S23 pseudogene 7	pseudo	RPS23P7	ribosomal protein S23 pseudogene 7	O	-	20201124	-
9606	100130108	ZNF849P	-	-	HGNC:HGNC:34389|Ensembl:ENSG00000198153	19	19p12	zinc finger protein 849, pseudogene	pseudo	ZNF849P	zinc finger protein 849, pseudogene	O	zinc finger protein 98 pseudogene	20201124	-
9606	100130109	SNRPEP4	-	-	HGNC:HGNC:43446	19	19p13.3	SNRPE pseudogene 4	pseudo	SNRPEP4	SNRPE pseudogene 4	O	small nuclear ribonucleoprotein polypeptide E pseudogene 4	20201124	-
9606	100130110	ZSWIM5P1	-	-	HGNC:HGNC:43768|Ensembl:ENSG00000235430	17	17p12	zinc finger SWIM-type containing 5 pseudogene 1	pseudo	ZSWIM5P1	zinc finger SWIM-type containing 5 pseudogene 1	O	-	20201124	-
9606	100130111	LOC100130111	-	-	Ensembl:ENSG00000256802	15	15q13.1	uncharacterized LOC100130111	ncRNA	-	-	-	-	20201124	-
9606	100130114	LOC100130114	-	-	-	17	17q12	Spi-C transcription factor (Spi-1/PU.1 related) pseudogene	pseudo	-	-	-	-	20201124	-
9606	100130117	DDX6P2	-	-	HGNC:HGNC:37806	13	13q31.1	DEAD-box helicase 6 pseudogene 2	pseudo	DDX6P2	DEAD-box helicase 6 pseudogene 2	O	DEAD (Asp-Glu-Ala-Asp) box helicase 6 pseudogene 2|DEAD (Asp-Glu-Ala-Asp) box polypeptide 6 pseudogene 2	20201124	-
9606	100130119	LAMTOR3P1	-	-	HGNC:HGNC:39726	13	13q13.3	late endosomal/lysosomal adaptor, MAPK and MTOR activator 3 pseudogene 1	pseudo	LAMTOR3P1	late endosomal/lysosomal adaptor, MAPK and MTOR activator 3 pseudogene 1	O	MAPK scaffold protein 1 pseudogene	20201124	-
9606	100130121	LOC100130121	-	-	Ensembl:ENSG00000237210	7	7p11.2	solute carrier family 19 member 3 pseudogene	pseudo	-	-	-	-	20201124	-
9606	100130134	STAU2P1	-	-	HGNC:HGNC:55011	X	Xq21.31	STAU2 pseudogene 1	pseudo	STAU2P1	STAU2 pseudogene 1	O	staufen double-stranded RNA binding protein 2 pseudogene	20201124	-
9606	100130137	LOC100130137	-	-	Ensembl:ENSG00000226814	1	1q31.2	integrin subunit beta 1 binding protein 1 pseudogene	pseudo	-	-	-	integrin beta 1 binding protein 1 pseudogene	20201124	-
9606	100130139	UBE2D3P2	-	-	HGNC:HGNC:39010	3	3p22.2	ubiquitin conjugating enzyme E2 D3 pseudogene 2	pseudo	UBE2D3P2	ubiquitin conjugating enzyme E2 D3 pseudogene 2	O	ubiquitin conjugating enzyme E2D 3 pseudogene 2|ubiquitin-conjugating enzyme E2D 3 (UBC4/5 homolog, yeast) pseudogene 2	20201124	-
9606	100130148	MAPT-IT1	-	-	HGNC:HGNC:43741|Ensembl:ENSG00000279685	17	17q21.31	MAPT intronic transcript 1	ncRNA	MAPT-IT1	MAPT intronic transcript 1	O	MAPT intronic transcript 1 (non-protein coding)	20201124	-
9606	100130155	MIR124-2HG	-	LINC00966	HGNC:HGNC:48723|Ensembl:ENSG00000254377	8	8q12.3	MIR124-2 host gene	ncRNA	MIR124-2HG	MIR124-2 host gene	O	MIR124-2 host gene (non-protein coding)|long intergenic non-protein coding RNA 966	20201124	-
9606	100130158	KNOP1P5	-	-	HGNC:HGNC:48923	8	8q24.13	lysine rich nucleolar protein 1 pseudogene 5	pseudo	KNOP1P5	lysine rich nucleolar protein 1 pseudogene 5	O	-	20201124	-
9606	100130167	NUS1P4	-	-	HGNC:HGNC:38474	13	13q32.2	NUS1 pseudogene 4	pseudo	NUS1P4	NUS1 pseudogene 4	O	NUS1 dehydrodolichyl diphosphate synthase subunit pseudogene 4|nuclear undecaprenyl pyrophosphate synthase 1 homolog pseudogene 4	20201124	-
9606	100130170	SPRING1P2	-	-	HGNC:HGNC:55130	X	Xq26.1	SPRING1 pseudogene 2	pseudo	SPRING1P2	SPRING1 pseudogene 2	O	SREBF pathway regulator in golgi 1 pseudogene	20201124	-
9606	100130171	JPT1P1	-	-	HGNC:HGNC:54768	2	2q31.1	JPT1 pseudogene 1	pseudo	JPT1P1	JPT1 pseudogene 1	O	Jupiter microtubule associated homolog 1 pseudogene|hematological and neurological expressed 1 pseudogene	20201124	-
9606	100130172	LOC100130172	-	-	-	5	5q31.2	uncharacterized LOC100130172	ncRNA	-	-	-	-	20201124	-
9606	100130176	CNEP1R1P1	-	-	HGNC:HGNC:55037|Ensembl:ENSG00000180284	X	Xq22.2	CNEP1R1 pseudogene 1	pseudo	CNEP1R1P1	CNEP1R1 pseudogene 1	O	CTD nuclear envelope phosphatase 1 regulatory subunit 1 pseudogene|transmembrane protein 188 pseudogene	20201124	-
9606	100130177	LOC100130177	-	-	Ensembl:ENSG00000254047	5	5q33.3	uracil DNA glycosylase pseudogene	pseudo	-	-	-	-	20201124	-
9606	100130178	LSM3P4	-	-	HGNC:HGNC:44349	4	4q31.21	LSM3 homolog, U6 small nuclear RNA and mRNA degradation associated pseudogene 4	pseudo	LSM3P4	LSM3 homolog, U6 small nuclear RNA and mRNA degradation associated pseudogene 4	O	LSM3 U6 small nuclear RNA and mRNA degradation associated pseudogene 4|LSM3 homolog, U6 small nuclear RNA associated pseudogene 4|LSM3 pseudogene 4	20201124	-
9606	100130180	LOC100130180	-	-	-	16	16q11.2	nuclear factor, erythroid 2 like 3 pseudogene	pseudo	-	-	-	nuclear factor (erythroid-derived 2)-like 3 pseudogene	20201124	-
9606	100130183	RPS24P19	-	RPS24_9_1812	HGNC:HGNC:35683	X	Xq26.2	ribosomal protein S24 pseudogene 19	pseudo	RPS24P19	ribosomal protein S24 pseudogene 19	O	-	20201124	-
9606	100130187	TUBB3P2	-	-	HGNC:HGNC:42181	7	7q33	tubulin beta 3 class III pseudogene 2	pseudo	TUBB3P2	tubulin beta 3 class III pseudogene 2	O	-	20201124	-
9606	100130190	SRRM1P3	-	-	HGNC:HGNC:38164	X	Xq26.3	serine/arginine repetitive matrix 1 pseudogene 3	pseudo	SRRM1P3	serine/arginine repetitive matrix 1 pseudogene 3	O	-	20201124	-
9606	100130192	RPS12P31	-	RPS12_17_1644	HGNC:HGNC:35578|Ensembl:ENSG00000242325	19	19q13.11	ribosomal protein S12 pseudogene 31	pseudo	RPS12P31	ribosomal protein S12 pseudogene 31	O	-	20201124	-
9606	100130196	HNRNPCP9	-	-	HGNC:HGNC:48820|Ensembl:ENSG00000232048	1	1p31.3	heterogeneous nuclear ribonucleoprotein C pseudogene 9	pseudo	HNRNPCP9	heterogeneous nuclear ribonucleoprotein C pseudogene 9	O	-	20201124	-
9606	100130197	EFCAB14-AS1	-	KIAA0494-AS1	HGNC:HGNC:44108|Ensembl:ENSG00000228237	1	1p33	EFCAB14 antisense RNA 1	ncRNA	EFCAB14-AS1	EFCAB14 antisense RNA 1	O	-	20201124	-
9606	100130203	LOC100130203	-	-	Ensembl:ENSG00000255540	11	11q14.3	cell adhesion associated, oncogene regulated pseudogene	pseudo	-	-	-	Cdon homolog pseudogene	20201124	-
9606	100130204	NIPA2P2	-	-	HGNC:HGNC:42042	3	3p12.3	NIPA2 pseudogene 2	pseudo	NIPA2P2	NIPA2 pseudogene 2	O	NIPA magnesium transporter 2 pseudogene 2|non imprinted in Prader-Willi/Angelman syndrome 2 pseudogene 2	20201124	-
9606	100130207	LOC100130207	-	-	Ensembl:ENSG00000144455	3	3p26.2	uncharacterized LOC100130207	ncRNA	-	-	-	-	20201124	-
9606	100130209	CHMP4AP1	-	-	HGNC:HGNC:54739	2	2p12	CHMP4A pseudogene 1	pseudo	CHMP4AP1	CHMP4A pseudogene 1	O	charged multivesicular body protein 4A pseudogene	20201124	-
9606	100130210	LOC100130210	-	-	-	7	7p11.2	tyrosine 3-monooxygenase/tryptophan 5-monooxygenase activation protein epsilon pseudogene	pseudo	-	-	-	-	20201124	-
9606	100130211	EEF1A1P29	-	-	HGNC:HGNC:37904	X	Xq21.2	eukaryotic translation elongation factor 1 alpha 1 pseudogene 29	pseudo	EEF1A1P29	eukaryotic translation elongation factor 1 alpha 1 pseudogene 29	O	-	20201124	-
9606	100130225	RPL13P11	-	RPL13_3_914	HGNC:HGNC:35805|Ensembl:ENSG00000241105	8	8q13.3	ribosomal protein L13 pseudogene 11	pseudo	RPL13P11	ribosomal protein L13 pseudogene 11	O	-	20201124	-
9606	100130231	LINC00861	-	-	HGNC:HGNC:45133|Ensembl:ENSG00000245164	8	8q24.13	long intergenic non-protein coding RNA 861	ncRNA	LINC00861	long intergenic non-protein coding RNA 861	O	-	20201124	-
9606	100130233	NPM1P8	-	-	HGNC:HGNC:7928	X	Xp21.1	nucleophosmin 1 pseudogene 8	pseudo	NPM1P8	nucleophosmin 1 pseudogene 8	O	nucleophosmin (nucleolar phosphoprotein B23, numatrin) pseudogene|nucleophosmin 1 (nucleolar phosphoprotein B23, numatrin) pseudogene 8	20201124	-
9606	100130234	EEF1A1P27	-	-	HGNC:HGNC:37900	7	7p21.1	eukaryotic translation elongation factor 1 alpha 1 pseudogene 27	pseudo	EEF1A1P27	eukaryotic translation elongation factor 1 alpha 1 pseudogene 27	O	-	20201124	-
9606	100130235	KATNBL1P2	-	-	HGNC:HGNC:49052	1	1p21.3	katanin regulatory subunit B1 like 1 pseudogene 2	pseudo	KATNBL1P2	katanin regulatory subunit B1 like 1 pseudogene 2	O	katanin p80 subunit B-like 1 pseudogene 2	20201124	-
9606	100130238	LOC100130238	-	-	-	12	12q24.33	uncharacterized LOC100130238	ncRNA	-	-	-	-	20201124	-
9606	100130239	UBA52P6	-	RPL40_3_969	HGNC:HGNC:36763	9	9p21.3	ubiquitin A-52 residue ribosomal protein fusion product 1 pseudogene 6	pseudo	UBA52P6	ubiquitin A-52 residue ribosomal protein fusion product 1 pseudogene 6	O	ribosomal protein L40 pseudogene	20201124	-
9606	100130240	RPS5P2	-	RPS5_4_1727	HGNC:HGNC:17222|Ensembl:ENSG00000224598	21	21q22.11	RPS5 pseudogene 2	pseudo	RPS5P2	RPS5 pseudogene 2	O	ribosomal protein S5 pseudogene 2	20201124	-
9606	100130247	COX6CP3	-	-	HGNC:HGNC:31721	18	18p11.32	cytochrome c oxidase subunit 6C pseudogene 3	pseudo	COX6CP3	cytochrome c oxidase subunit 6C pseudogene 3	O	cytochrome c oxidase subunit VIc pseudogene 3	20201124	-
9606	100130249	PP2672	-	-	Ensembl:ENSG00000279261	1	1q42.3	uncharacterized LOC100130249	ncRNA	-	-	-	-	20201124	-
9606	100130251	NXNP1	-	-	HGNC:HGNC:50561	1	1q41	nucleoredoxin pseudogene 1	pseudo	NXNP1	nucleoredoxin pseudogene 1	O	-	20201124	-
9606	100130253	RCBTB2P1	-	-	HGNC:HGNC:45167	10	10q23.31	RCC1 and BTB domain containing protein 2 pseudogene 1	pseudo	RCBTB2P1	RCC1 and BTB domain containing protein 2 pseudogene 1	O	regulator of chromosome condensation (RCC1) and BTB (POZ) domain containing protein 2 pseudogene 1	20201124	-
9606	100130256	LOC100130256	-	-	-	2	2q31.1	uncharacterized LOC100130256	ncRNA	-	-	-	-	20201124	-
9606	100130259	SALL4P2	-	-	HGNC:HGNC:39819	X	Xq26.1	spalt like transcription factor 4 pseudogene 2	pseudo	SALL4P2	spalt like transcription factor 4 pseudogene 2	O	sal-like 4 pseudogene 2	20201124	-
9606	100130260	EEF1GP2	-	-	HGNC:HGNC:44557	5	5q32	eukaryotic translation elongation factor 1 gamma pseudogene 2	pseudo	EEF1GP2	eukaryotic translation elongation factor 1 gamma pseudogene 2	O	-	20201124	-
9606	100130264	SLC24A3-AS1	-	-	HGNC:HGNC:40540|Ensembl:ENSG00000179447	20	20p11.23	SLC24A3 antisense RNA 1	ncRNA	SLC24A3-AS1	SLC24A3 antisense RNA 1	O	-	20201124	-
9606	100130265	ARL2BPP4	-	-	HGNC:HGNC:39448	5	5q23.3	ADP ribosylation factor like GTPase 2 binding protein pseudogene 4	pseudo	ARL2BPP4	ADP ribosylation factor like GTPase 2 binding protein pseudogene 4	O	ADP-ribosylation factor like 2 binding protein pseudogene 4	20201124	-
9606	100130268	LOC100130268	-	-	Ensembl:ENSG00000254451	12	12q21.1	uncharacterized LOC100130268	ncRNA	-	-	-	-	20201124	-
9606	100130270	LOC100130270	-	-	-	1	1p31.3	NDUFA4, mitochondrial complex associated pseudogene	pseudo	-	-	-	NADH dehydrogenase (ubiquinone) 1 alpha subcomplex, 4, 9kDa pseudogene	20201124	-
9606	100130274	CCDC166	-	-	HGNC:HGNC:41910|Ensembl:ENSG00000255181	8	8q24.3	coiled-coil domain containing 166	protein-coding	CCDC166	coiled-coil domain containing 166	O	coiled-coil domain-containing protein 166	20201124	-
9606	100130275	TFAP2A-AS1	-	-	HGNC:HGNC:40579	6	6p24.3	TFAP2A antisense RNA 1	ncRNA	TFAP2A-AS1	TFAP2A antisense RNA 1	O	-	20201124	-
9606	100130277	CDC27P2	-	-	HGNC:HGNC:38092|Ensembl:ENSG00000237447	Y	Yp11.2	cell division cycle 27 pseudogene 2	pseudo	CDC27P2	cell division cycle 27 pseudogene 2	O	cell division cycle 27 homolog pseudogene 2|cell division cycle protein 27 homolog	20201124	-
9606	100130279	HMGB1P44	-	-	HGNC:HGNC:39275|Ensembl:ENSG00000248956	4	4q21.1	high mobility group box 1 pseudogene 44	pseudo	HMGB1P44	high mobility group box 1 pseudogene 44	O	high-mobility group box 2 pseudogene	20201124	-
9606	100130283	LOC100130283	-	-	-	16	16p13.2	uncharacterized LOC100130283	ncRNA	-	-	-	-	20201124	-
9606	100130286	RPL34P11	-	RPL34_6_354	HGNC:HGNC:36412|Ensembl:ENSG00000230480	3	3p24.1	ribosomal protein L34 pseudogene 11	pseudo	RPL34P11	ribosomal protein L34 pseudogene 11	O	-	20201124	-
9606	100130289	SNRPGP10	-	-	HGNC:HGNC:39329	1	1q32.1	small nuclear ribonucleoprotein polypeptide G pseudogene 10	pseudo	SNRPGP10	small nuclear ribonucleoprotein polypeptide G pseudogene 10	O	-	20201124	-
9606	100130298	LOC100130298	-	-	-	8	8q12.2	hCG1816373-like	ncRNA	-	-	-	-	20201124	-
9606	100130299	IDI1P2	-	-	HGNC:HGNC:54667	8	8q11.21	IDI1 pseudogene 2	pseudo	IDI1P2	IDI1 pseudogene 2	O	isopentenyl-diphosphate delta isomerase 1 pseudogene	20201124	-
9606	100130300	RPS27AP13	-	RPS27A_4_904	HGNC:HGNC:36667	8	8q11.23	RPS27A pseudogene 13	pseudo	RPS27AP13	RPS27A pseudogene 13	O	ribosomal protein S27a pseudogene 13	20201124	-
9606	100130301	C8orf89	-	-	HGNC:HGNC:51258|Ensembl:ENSG00000274443	8	8q21.11	chromosome 8 open reading frame 89	protein-coding	C8orf89	chromosome 8 open reading frame 89	O	putative uncharacterized protein C8orf89	20201124	-
9606	100130302	SUPT20HL1	-	FAM48B1|SPT20L	HGNC:HGNC:30773|Ensembl:ENSG00000223731	X	Xp22.11	SUPT20H like 1	protein-coding	SUPT20HL1	SUPT20H like 1	O	transcription factor SPT20 homolog-like 1|SPT20 homolog, SAGA complex component like 1|family with sequence similarity 48, member B1|suppressor of Ty 20 homolog-like 1	20201213	-
9606	100130307	SPDYE19P	-	-	HGNC:HGNC:51515	7	7p22.1	speedy/RINGO cell cycle regulator family member E19, pseudogene	pseudo	SPDYE19P	speedy/RINGO cell cycle regulator family member E19, pseudogene	O	speedy homolog E2 pseudogene|speedy/RINGO cell cycle regulator family member E2 pseudogene	20201124	-
9606	100130310	MSANTD2P1	-	-	HGNC:HGNC:39637|Ensembl:ENSG00000231058	21	21q21.2	Myb/SANT DNA binding domain containing 2 pseudogene 1	pseudo	MSANTD2P1	Myb/SANT DNA binding domain containing 2 pseudogene 1	O	Myb/SANT-like DNA-binding domain containing 2 pseudogene 1	20201209	-
9606	100130311	C17orf107	-	-	HGNC:HGNC:37238|Ensembl:ENSG00000205710	17	17p13.2	chromosome 17 open reading frame 107	protein-coding	C17orf107	chromosome 17 open reading frame 107	O	uncharacterized protein C17orf107	20201124	-
9606	100130313	RPS6P23	-	-	HGNC:HGNC:39581|Ensembl:ENSG00000230871	13	13q32.3	ribosomal protein S6 pseudogene 23	pseudo	RPS6P23	ribosomal protein S6 pseudogene 23	O	-	20201124	-
9606	100130316	SELENOTP2	-	-	HGNC:HGNC:53723|Ensembl:ENSG00000271585	5	5q23.2	selenoprotein T pseudogene 2	pseudo	SELENOTP2	selenoprotein T pseudogene 2	O	-	20201124	-
9606	100130319	TAF9BP2	-	-	HGNC:HGNC:38836|Ensembl:ENSG00000215760	10	10q25.3	TATA-box binding protein associated factor 9b pseudogene 2	pseudo	TAF9BP2	TATA-box binding protein associated factor 9b pseudogene 2	O	TAF9B RNA polymerase II, TATA box binding protein (TBP)-associated factor, 31kDa pseudogene 2	20201124	-
9606	100130321	LOC100130321	-	-	-	8	8p23.3	DNA fragmentation factor subunit alpha pseudogene	pseudo	-	-	-	-	20201124	-
9606	100130326	LOC100130326	-	-	Ensembl:ENSG00000241776	3	3p12.1	transmembrane protein 183A pseudogene	pseudo	-	-	-	-	20201124	-
9606	100130327	NDUFA5P5	-	-	HGNC:HGNC:48847	3	3p11.1	NADH:ubiquinone oxidoreductase subunit A5 pseudogene 5	pseudo	NDUFA5P5	NADH:ubiquinone oxidoreductase subunit A5 pseudogene 5	O	NADH dehydrogenase (ubiquinone) 1 alpha subcomplex, 5 pseudogene 5|NADH dehydrogenase (ubiquinone) 1 alpha subcomplex, 5, 13kDa pseudogene	20201124	-
9606	100130329	LOC100130329	-	-	-	18	18p11.21	solute carrier family 41 member 2 pseudogene	pseudo	-	-	-	-	20201124	-
9606	100130331	LOC100130331	-	-	Ensembl:ENSG00000237250	1	1q43	POTE ankyrin domain family, member F pseudogene	pseudo	-	-	-	-	20201124	-
9606	100130335	NAP1L1P3	-	-	HGNC:HGNC:38007|Ensembl:ENSG00000213371	3	3q13.33	nucleosome assembly protein 1 like 1 pseudogene 3	pseudo	NAP1L1P3	nucleosome assembly protein 1 like 1 pseudogene 3	O	-	20201124	-
9606	100130338	PABPC1P9	-	-	HGNC:HGNC:37991	22	22q11.1	poly(A) binding protein cytoplasmic 1 pseudogene 9	pseudo	PABPC1P9	poly(A) binding protein cytoplasmic 1 pseudogene 9	O	poly(A) binding protein, cytoplasmic, pseudogene	20201124	-
9606	100130342	SCGB2B3P	-	C2B|SCGB4A3P	HGNC:HGNC:31895	19	19q13.11	secretoglobin family 2B member 3, pseudogene	pseudo	SCGB2B3P	secretoglobin family 2B member 3, pseudogene	O	secretoglobin-like pseudogene	20201124	-
9606	100130345	LOC100130345	-	-	-	3	3p14.2	cadherin-related family member 3-like	protein-coding	-	-	-	-	20201124	-
9606	100130347	RPS6P5	-	RPS6_2_487	HGNC:HGNC:36242|Ensembl:ENSG00000244669	4	4q13.1	ribosomal protein S6 pseudogene 5	pseudo	RPS6P5	ribosomal protein S6 pseudogene 5	O	-	20201124	-
9606	100130348	TMEM262	-	-	HGNC:HGNC:49389|Ensembl:ENSG00000187066	11	11q13.1	transmembrane protein 262	protein-coding	TMEM262	transmembrane protein 262	O	transmembrane protein 262	20201124	-
9606	100130353	LOC100130353	-	-	-	11	11q23.3	major facilitator superfamily domain containing 14B pseudogene	pseudo	-	-	-	hippocampus abundant transcript-like 1 pseudogene	20201124	-
9606	100130357	LOC100130357	-	-	Ensembl:ENSG00000215022	6	6p24.1	uncharacterized LOC100130357	ncRNA	-	-	-	-	20201124	-
9606	100130359	MED28P4	-	-	HGNC:HGNC:45081	X	Xp11.3	mediator complex subunit 28 pseudogene 4	pseudo	MED28P4	mediator complex subunit 28 pseudogene 4	O	-	20201124	-
9606	100130361	CXorf49	-	CXorf49B	HGNC:HGNC:30891|Ensembl:ENSG00000215115	X	Xq13.1	chromosome X open reading frame 49	protein-coding	CXorf49	chromosome X open reading frame 49	O	uncharacterized protein CXorf49	20201124	-
9606	100130368	SNRPGP4	-	-	HGNC:HGNC:39323	17	17q24.3	small nuclear ribonucleoprotein polypeptide G pseudogene 4	pseudo	SNRPGP4	small nuclear ribonucleoprotein polypeptide G pseudogene 4	O	-	20201124	-
9606	100130370	LOC100130370	-	-	Ensembl:ENSG00000262223	17	17q25.3	uncharacterized LOC100130370	ncRNA	-	-	-	-	20201124	-
9606	100130373	LOC100130373	-	-	-	20	20q11.23	uncharacterized LOC100130373	ncRNA	-	-	-	-	20201124	-
9606	100130374	RPL13P14	-	RPL13_6_1708	HGNC:HGNC:36387|Ensembl:ENSG00000235922	20	20q13.12	ribosomal protein L13 pseudogene 14	pseudo	RPL13P14	ribosomal protein L13 pseudogene 14	O	-	20201124	-
9606	100130376	MTRF1LP2	-	-	HGNC:HGNC:50612	8	8q24.21	mitochondrial translational release factor 1 like pseudogene 2	pseudo	MTRF1LP2	mitochondrial translational release factor 1 like pseudogene 2	O	-	20201124	-
9606	100130383	HIGD1AP12	-	-	HGNC:HGNC:43007	1	1p13.2	HIG1 hypoxia inducible domain family member 1A pseudogene 12	pseudo	HIGD1AP12	HIG1 hypoxia inducible domain family member 1A pseudogene 12	O	-	20201124	-
9606	100130384	CENPUP1	-	-	HGNC:HGNC:49889	11	11p15.3	centromere protein U pseudogene 1	pseudo	CENPUP1	centromere protein U pseudogene 1	O	MLF1 interacting protein pseudogene	20201124	-
9606	100130386	LINC00552	-	-	HGNC:HGNC:43692|Ensembl:ENSG00000279770	13	13q34	long intergenic non-protein coding RNA 552	ncRNA	LINC00552	long intergenic non-protein coding RNA 552	O	-	20201124	-
9606	100130388	EEF1E1P1	-	-	HGNC:HGNC:51459	2	2q13	eukaryotic translation elongation factor 1 epsilon 1 pseudogene 1	pseudo	EEF1E1P1	eukaryotic translation elongation factor 1 epsilon 1 pseudogene 1	O	-	20201124	-
9606	100130391	YWHAQP5	-	-	HGNC:HGNC:37684|Ensembl:ENSG00000236564	2	2q11.2	YWHAQ pseudogene 5	pseudo	YWHAQP5	YWHAQ pseudogene 5	O	-	20201124	-
9606	100130392	RPL9P20	-	RPL9_7_879	HGNC:HGNC:36996|Ensembl:ENSG00000244113	8	8p22	ribosomal protein L9 pseudogene 20	pseudo	RPL9P20	ribosomal protein L9 pseudogene 20	O	-	20201124	-
9606	100130394	LOC100130394	-	-	-	5	5q35.1	translation machinery associated 7 homolog (S. cerevisiae) pseudogene	pseudo	-	-	-	CCDC72 pseudogene|translational machinery associated 7 homolog pseudogene	20201124	-
9606	100130396	ATP5MGP4	-	ATP5LP4	HGNC:HGNC:38165	4	4q31.23	ATP synthase membrane subunit g pseudogene 4	pseudo	ATP5MGP4	ATP synthase membrane subunit g pseudogene 4	O	ATP synthase, H+ transporting, mitochondrial F0 complex, subunit g, pseudogene 4|ATP synthase, H+ transporting, mitochondrial Fo complex subunit G pseudogene 4|ATP synthase, H+ transporting, mitochondrial Fo complex, subunit g, pseudogene 4	20201124	-
9606	100130400	RPL21P92	-	RPL21_38_1051	HGNC:HGNC:35606|Ensembl:ENSG00000225922	10	10q21.3	ribosomal protein L21 pseudogene 92	pseudo	RPL21P92	ribosomal protein L21 pseudogene 92	O	-	20201124	-
9606	100130402	B3GALNT2P1	-	-	HGNC:HGNC:51315	6	6q22.33	beta-1,3-N-acetylgalactosaminyltransferase 2 pseudogene 1	pseudo	B3GALNT2P1	beta-1,3-N-acetylgalactosaminyltransferase 2 pseudogene 1	O	-	20201124	-
9606	100130403	RPA3P2	-	-	HGNC:HGNC:54791	6	6p12.1	RPA3 pseudogene 2	pseudo	RPA3P2	RPA3 pseudogene 2	O	replication protein A3, 14kDa pseudogene	20201124	-
9606	100130405	HMGB3P26	-	-	HGNC:HGNC:39318|Ensembl:ENSG00000259428	14	14q32.32	high mobility group box 3 pseudogene 26	pseudo	HMGB3P26	high mobility group box 3 pseudogene 26	O	-	20201124	-
9606	100130409	BTF3P15	-	-	HGNC:HGNC:38567	10	10q25.1	basic transcription factor 3 pseudogene 15	pseudo	BTF3P15	basic transcription factor 3 pseudogene 15	O	-	20201124	-
9606	100130417	LINC02593	-	-	HGNC:HGNC:53933|Ensembl:ENSG00000223764	1	1p36.33	long intergenic non-protein coding RNA 2593	ncRNA	LINC02593	long intergenic non-protein coding RNA 2593	O	-	20201124	-
9606	100130418	CECR7	-	CYCL|SAHL1	HGNC:HGNC:1845	22	22q11.1	cat eye syndrome chromosome region, candidate 7	ncRNA	CECR7	cat eye syndrome chromosome region, candidate 7	O	cat eye syndrome chromosome region, candidate 7 (non-protein coding)|cytochrome c-like antigen	20201124	-
9606	100130435	RPS7P13	-	RPS7_7_1794	HGNC:HGNC:35756	X	Xq21.33	ribosomal protein S7 pseudogene 13	pseudo	RPS7P13	ribosomal protein S7 pseudogene 13	O	-	20201124	-
9606	100130437	LOC100130437	-	-	-	15	15q22.31	transmembrane protein 126A pseudogene	pseudo	-	-	-	-	20201124	-
9606	100130446	RPS27AP12	-	RPS27A_5_866	HGNC:HGNC:35732|Ensembl:ENSG00000225224	7	7q36.3	RPS27A pseudogene 12	pseudo	RPS27AP12	RPS27A pseudogene 12	O	ribosomal protein S27a pseudogene 12	20201124	-
9606	100130447	RPL12P16	-	RPL12_4_315	HGNC:HGNC:36926	2	2q33.2	ribosomal protein L12 pseudogene 16	pseudo	RPL12P16	ribosomal protein L12 pseudogene 16	O	-	20201124	-
9606	100130448	MRS2P1	-	MRS2LP1	HGNC:HGNC:20590|Ensembl:ENSG00000250428	8	8q24.13	MRS2 pseudogene 1	pseudo	MRS2P1	MRS2 pseudogene 1	O	MRS2 magnesium homeostasis factor homolog pseudogene 1|MRS2-like, magnesium homeostasis factor pseudogene 1	20201209	-
9606	100130449	LOC100130449	-	-	Ensembl:ENSG00000218416	2	2q37.3	uncharacterized LOC100130449	ncRNA	-	-	-	-	20201124	-
9606	100130450	RPL3P5	-	RPL3_1_338	HGNC:HGNC:36934	2	2q37.3	ribosomal protein L3 pseudogene 5	pseudo	RPL3P5	ribosomal protein L3 pseudogene 5	O	-	20201124	-
9606	100130451	SPAG16-DT	-	-	HGNC:HGNC:52674	2	2q34	SPAG16 divergent transcript	ncRNA	SPAG16-DT	SPAG16 divergent transcript	O	-	20201124	-
9606	100130452	LOC100130452	-	-	-	2	2q33.1	uncharacterized LOC100130452	ncRNA	-	-	-	-	20201124	-
9606	100130455	LOC100130455	-	-	-	1	1p22.2	shieldin complex subunit 1 pseudogene	pseudo	-	-	-	-	20201124	-
9606	100130459	LOC100130459	-	-	-	4	4p16.3	serine/arginine-rich splicing factor RSZ22A-like	pseudo	-	-	-	-	20201124	-
9606	100130460	CAND1.11	-	-	-	11	11p15.4	uncharacterized LOC100130460	ncRNA	-	-	-	-	20201124	-
9606	100130461	CBX1P4	-	-	HGNC:HGNC:38658	X	Xp22.2	chromobox 1 pseudogene 4	pseudo	CBX1P4	chromobox 1 pseudogene 4	O	chromobox homolog 1 (HP1 beta homolog Drosophila ) pseudogene|chromobox homolog 1 pseudogene 4	20201124	-
9606	100130462	HNF4GP1	-	-	HGNC:HGNC:35417	13	13q21.1	hepatocyte nuclear factor 4 gamma pseudogene 1	pseudo	HNF4GP1	hepatocyte nuclear factor 4 gamma pseudogene 1	O	-	20201124	-
9606	100130466	NUCKS1P1	-	-	HGNC:HGNC:51943|Ensembl:ENSG00000232864	1	1q42.13	nuclear casein kinase and cyclin dependent kinase substrate 1 pseudogene 1	pseudo	NUCKS1P1	nuclear casein kinase and cyclin dependent kinase substrate 1 pseudogene 1	O	-	20201124	-
9606	100130476	WAKMAR2	-	lnc-TNFAIP3	MIM:618508|HGNC:HGNC:53754|Ensembl:ENSG00000237499	6	6q23.3	wound and keratinocyte migration associated lncRNA 2	ncRNA	WAKMAR2	wound and keratinocyte migration associated lncRNA 2	O	-	20201124	-
9606	100130480	LINC01387	-	C18orf64	HGNC:HGNC:44660|Ensembl:ENSG00000265944	18	18p11.31	long intergenic non-protein coding RNA 1387	ncRNA	LINC01387	long intergenic non-protein coding RNA 1387	O	-	20201205	-
9606	100130481	CCT6P4	-	CCT6-4P	HGNC:HGNC:35148	3	3q28	chaperonin containing TCP1 subunit 6 pseudogene 4	pseudo	CCT6P4	chaperonin containing TCP1 subunit 6 pseudogene 4	O	chaperonin containing TCP1, subunit 6 (zeta) pseudogene 4	20201124	-
9606	100130484	UBFD1P1	-	-	HGNC:HGNC:42389	3	3q11.2	ubiquitin family domain containing 1 pseudogene 1	pseudo	UBFD1P1	ubiquitin family domain containing 1 pseudogene 1	O	-	20201124	-
9606	100130485	LOC100130485	-	-	-	1	1q42.3	FKBP prolyl isomerase 3 pseudogene	pseudo	-	-	-	FK506 binding protein 3, 25kDa pseudogene	20201124	-
9606	100130487	LOC100130487	-	-	-	18	18p11.21	WD repeat domain 89 pseudogene	pseudo	-	-	-	-	20201124	-
9606	100130488	GXYLT1P7	-	-	HGNC:HGNC:54735|Ensembl:ENSG00000227265	2	2q11.1	GXYLT1 pseudogene 7	pseudo	GXYLT1P7	GXYLT1 pseudogene 7	O	glucoside xylosyltransferase 2 pseudogene	20201124	-
9606	100130490	TPRG1LP1	-	-	HGNC:HGNC:52353|Ensembl:ENSG00000269097	19	19q13.43	tumor protein p63 regulated 1 like pseudogene 1	pseudo	TPRG1LP1	tumor protein p63 regulated 1 like pseudogene 1	O	tumor protein p63 regulated 1-like pseudogene	20201124	-
9606	100130495	RPS12P26	-	RPS12_12_1461	HGNC:HGNC:36320	15	15q26.1	ribosomal protein S12 pseudogene 26	pseudo	RPS12P26	ribosomal protein S12 pseudogene 26	O	-	20201124	-
9606	100130497	DNAJB6P4	-	-	HGNC:HGNC:54757|Ensembl:ENSG00000228523	1	1p31.3	DNAJB6 pseudogene 4	pseudo	DNAJB6P4	DNAJB6 pseudogene 4	O	-	20201124	-
9606	100130500	SKP2P1	-	-	HGNC:HGNC:55027	X	Xq21.33	SKP2 pseudogene 1	pseudo	SKP2P1	SKP2 pseudogene 1	O	S-phase kinase associated protein 2 pseudogene	20201124	-
9606	100130514	PGAM1P1	-	-	HGNC:HGNC:42448|Ensembl:ENSG00000248271	5	5q11.2	phosphoglycerate mutase 1 pseudogene 1	pseudo	PGAM1P1	phosphoglycerate mutase 1 pseudogene 1	O	-	20201124	-
9606	100130519	TMEM221	-	-	HGNC:HGNC:21943|Ensembl:ENSG00000188051	19	19p13.11	transmembrane protein 221	protein-coding	TMEM221	transmembrane protein 221	O	transmembrane protein 221|Putative transmembrane protein ENSP00000342162	20201124	-
9606	100130520	CD300H	-	CD300Hs	MIM:616560|HGNC:HGNC:52292|Ensembl:ENSG00000284690	17	17q25.1	CD300H molecule (gene/pseudogene)	protein-coding	CD300H	CD300H molecule (gene/pseudogene)	O	protein CD300H|CD300 antigen-like family member H|CD300c molecule-like	20201213	-
9606	100130522	PARD6G-AS1	-	-	HGNC:HGNC:44109|Ensembl:ENSG00000267270	18	18q23	PARD6G antisense RNA 1	ncRNA	PARD6G-AS1	PARD6G antisense RNA 1	O	PARD6G antisense RNA 1 (non-protein coding)	20201124	-
9606	100130523	RPL5P8	-	RPL5_3_323	HGNC:HGNC:36290|Ensembl:ENSG00000213917	2	2q34	ribosomal protein L5 pseudogene 8	pseudo	RPL5P8	ribosomal protein L5 pseudogene 8	O	-	20201124	-
9606	100130524	RPL6P23	-	-	Ensembl:ENSG00000249510	8	8q22.1	ribosomal protein L6 pseudogene	pseudo	-	-	-	-	20201209	-
9606	100130528	SUCLG2P4	-	-	HGNC:HGNC:43999	5	5p13.3	SUCLG2 pseudogene 4	pseudo	SUCLG2P4	SUCLG2 pseudogene 4	O	succinate-CoA ligase GDP-forming beta subunit pseudogene 4|succinyl-CoA ligase [GDP-forming] subunit beta, mitochondrial pseudogene	20201124	-
9606	100130531	LOC100130531	-	-	-	1	1p22.1	ribosomal protein L39 pseudogene	pseudo	-	-	-	-	20201124	-
9606	100130532	LOC100130532	-	-	-	4	4p14	F-box protein 38 pseudogene	pseudo	-	-	-	-	20201124	-
9606	100130535	VIM2P	-	VIM2|VIMP1|lncRNA-CIR	HGNC:HGNC:43891	6	6q22.32	vimentin 2, pseudogene	pseudo	VIM2P	vimentin 2, pseudogene	O	RP11-162L10.1|long non-coding RNA, cartilage injury-related|vimentin 2, pseudogene (functional)|vimentin pseudogene 1 (functional)	20201124	-
9606	100130537	RPL31P26	-	RPL31_7_527	HGNC:HGNC:36063|Ensembl:ENSG00000241281	4	4q31.22	ribosomal protein L31 pseudogene 26	pseudo	RPL31P26	ribosomal protein L31 pseudogene 26	O	-	20201124	-
9606	100130539	LINC02881	-	C10orf142	HGNC:HGNC:51236|Ensembl:ENSG00000277288	10	10q11.21	long intergenic non-protein coding RNA 2881	ncRNA	LINC02881	long intergenic non-protein coding RNA 2881	O	uncharacterized protein C10orf142	20201124	-
9606	100130548	LOC100130548	-	-	Ensembl:ENSG00000235138	9	9q34.2	uncharacterized LOC100130548	ncRNA	-	-	-	-	20201124	-
9606	100130549	ISCA1P6	-	-	HGNC:HGNC:38027	2	2q14.3	iron-sulfur cluster assembly 1 pseudogene 6	pseudo	ISCA1P6	iron-sulfur cluster assembly 1 pseudogene 6	O	iron-sulfur cluster assembly 1 homolog pseudogene 6	20201124	-
9606	100130550	LOC100130550	-	-	Ensembl:ENSG00000240890	3	3q22.1	g2/M phase-specific E3 ubiquitin-protein ligase-like	pseudo	-	-	-	G2/M-phase specific E3 ubiquitin protein ligase pseudogene	20201124	-
9606	100130555	RPL23AP68	-	RPL23A_26_1264	HGNC:HGNC:35489	12	12q21.32	ribosomal protein L23a pseudogene 68	pseudo	RPL23AP68	ribosomal protein L23a pseudogene 68	O	-	20201124	-
9606	100130557	NFYC-AS1	-	0808y08y	HGNC:HGNC:49451	1	1p34.2	NFYC antisense RNA 1	ncRNA	NFYC-AS1	NFYC antisense RNA 1	O	-	20201124	-
9606	100130561	HMGB1P10	-	HMG1L10|HMGB1L10|bK445C9.3	HGNC:HGNC:4994	22	22q12.1	high mobility group box 1 pseudogene 10	pseudo	HMGB1P10	high mobility group box 1 pseudogene 10	O	high-mobility group (nonhistone chromosomal) protein 1-like 10|high-mobility group box 1-like 10	20201124	-
9606	100130562	RPS2P5	-	RPS2_20_1284|bcm384	HGNC:HGNC:31386|Ensembl:ENSG00000240342	12	12q24.23	ribosomal protein S2 pseudogene 5	pseudo	RPS2P5	ribosomal protein S2 pseudogene 5	O	-	20201124	-
9606	100130564	SEPTIN7P7	-	SEPT7P7	HGNC:HGNC:38043|Ensembl:ENSG00000229897	9	9q22.33	septin 7 pseudogene 7	pseudo	SEPTIN7P7	septin 7 pseudogene 7	O	-	20201124	-
9606	100130566	EIF1P4	-	-	HGNC:HGNC:49617|Ensembl:ENSG00000262154	16	16p13.3	eukaryotic translation initiation factor 1 pseudogene 4	pseudo	EIF1P4	eukaryotic translation initiation factor 1 pseudogene 4	O	-	20201124	-
9606	100130571	LOC100130571	-	-	-	14	14q11.2	coiled-coil domain containing 107 pseudogene	pseudo	-	-	-	-	20201124	-
9606	100130572	RAD23BP2	-	-	HGNC:HGNC:44510	7	7q21.11	RAD23B pseudogene 2	pseudo	RAD23BP2	RAD23B pseudogene 2	O	RAD23 homolog B pseudogene 2|RAD23 homolog B, nucleotide excision repair protein pseudogene 2	20201124	-
9606	100130574	LOC100130574	-	-	-	5	5q11.2	thiosulfate sulfurtransferase like domain containing 1 pseudogene	pseudo	-	-	-	-	20201124	-
9606	100130579	PHBP20	-	-	HGNC:HGNC:51553	15	15q24.1	prohibitin pseudogene 20	pseudo	PHBP20	prohibitin pseudogene 20	O	-	20201124	-
9606	100130581	LINC00910	-	-	HGNC:HGNC:44361|Ensembl:ENSG00000188825	17	17q21.31	long intergenic non-protein coding RNA 910	ncRNA	LINC00910	long intergenic non-protein coding RNA 910	O	CTD-3014M21.4	20201124	-
9606	100130582	LOC100130582	-	-	-	12	12p13.31	myosin light chain 9 pseudogene	pseudo	-	-	-	myosin, light chain 9, regulatory pseudogene	20201124	-
9606	100130584	CLIC4P2	-	-	HGNC:HGNC:49798	19	19p13.3	chloride intracellular channel 4 pseudogene 2	pseudo	CLIC4P2	chloride intracellular channel 4 pseudogene 2	O	-	20201124	-
9606	100130587	LOC100130587	-	-	Ensembl:ENSG00000203900	20	20q13.33	uncharacterized LOC100130587	ncRNA	-	-	-	-	20201124	-
9606	100130600	CICP14	-	-	HGNC:HGNC:38542	7	7q32.1	capicua transcriptional repressor pseudogene 14	pseudo	CICP14	capicua transcriptional repressor pseudogene 14	O	capicua homolog pseudogene 14	20201124	-
9606	100130602	LOC100130602	-	-	Ensembl:ENSG00000261835	16	16q12.1	regulation of nuclear pre-mRNA domain containing 1A pseudogene	pseudo	-	-	-	-	20201124	-
9606	100130603	RBM22P13	-	-	HGNC:HGNC:49208|Ensembl:ENSG00000261284	16	16p11.2	RNA binding motif protein 22 pseudogene 13	pseudo	RBM22P13	RNA binding motif protein 22 pseudogene 13	O	RNA binding motif protein 22 pseudogene 12	20201124	-
9606	100130606	NPM1P51	-	-	HGNC:HGNC:45230	6	6p21.1	nucleophosmin 1 pseudogene 51	pseudo	NPM1P51	nucleophosmin 1 pseudogene 51	O	nucleophosmin (nucleolar phosphoprotein B23, numatrin) pseudogene|nucleophosmin 1 (nucleolar phosphoprotein B23, numatrin) pseudogene 51	20201124	-
9606	100130607	WDR4P1	-	-	HGNC:HGNC:55134|Ensembl:ENSG00000271158	X	Xq26.3	WDR4 pseudogene 1	pseudo	WDR4P1	WDR4 pseudogene 1	O	WD repeat domain 4 pseudogene	20201124	-
9606	100130612	LOC100130612	-	-	Ensembl:ENSG00000253176	8	8p21.1	TAF9 RNA polymerase II, TATA box binding protein (TBP)-associated factor, 32kDa pseudogene	pseudo	-	-	-	-	20201124	-
9606	100130613	PRR32	-	CXorf64	HGNC:HGNC:34498|Ensembl:ENSG00000183631	X	Xq25	proline rich 32	protein-coding	PRR32	proline rich 32	O	proline-rich protein 32	20201206	-
9606	100130618	LOC100130618	-	-	-	7	7q31.32	tetratricopeptide repeat domain 14 pseudogene	pseudo	-	-	-	-	20201124	-
9606	100130620	LOC100130620	-	-	Ensembl:ENSG00000235975	X	Xq26.3	tropomyosin 2 pseudogene	pseudo	-	-	-	-	20201124	-
9606	100130621	RANP4	-	-	HGNC:HGNC:39859	X	Xq26.3	RAN pseudogene 4	pseudo	RANP4	RAN pseudogene 4	O	RAN, member RAS oncogene family pseudogene 4	20201124	-
9606	100130624	RPL15P22	-	RPL15_10_1742	HGNC:HGNC:36933	22	22q12.1	ribosomal protein L15 pseudogene 22	pseudo	RPL15P22	ribosomal protein L15 pseudogene 22	O	-	20201124	-
9606	100130626	ELOCP18	-	TCEB1P18	HGNC:HGNC:38154|Ensembl:ENSG00000237622	1	1p31.3	elongin C pseudogene 18	pseudo	ELOCP18	elongin C pseudogene 18	O	transcription elongation factor B (SIII), polypeptide 1 pseudogene 18|transcription elongation factor B subunit 1 pseudogene 18	20201124	-
9606	100130630	RPL23P3	-	RPL23_1_65	HGNC:HGNC:35988|Ensembl:ENSG00000238015	1	1p31.1	ribosomal protein L23 pseudogene 3	pseudo	RPL23P3	ribosomal protein L23 pseudogene 3	O	-	20201124	-
9606	100130631	EEF1B2P4	-	-	HGNC:HGNC:32475	12	12q23.3	eukaryotic translation elongation factor 1 beta 2 pseudogene 4	pseudo	EEF1B2P4	eukaryotic translation elongation factor 1 beta 2 pseudogene 4	O	-	20201124	-
9606	100130632	LOC100130632	-	-	-	19	19q13.11	zinc finger protein 530-like	pseudo	-	-	-	-	20201124	-
9606	100130636	SPATA31D2P	-	FAM75D2P	HGNC:HGNC:38607|Ensembl:ENSG00000237770	9	9q21.32	SPATA31 subfamily D member 2, pseudogene	pseudo	SPATA31D2P	SPATA31 subfamily D member 2, pseudogene	O	FAM75-like protein FLJ46321 pseudogene|family with sequence similarity 75, member D2, pseudogene	20201124	-
9606	100130637	MORF4L1P7	-	-	HGNC:HGNC:39259	1	1q25.2	mortality factor 4 like 1 pseudogene 7	pseudo	MORF4L1P7	mortality factor 4 like 1 pseudogene 7	O	-	20201124	-
9606	100130639	LOC100130639	-	-	-	5	5q13.1	leucine rich repeat containing 3C pseudogene	pseudo	-	-	-	-	20201124	-
9606	100130640	YWHAZP7	-	-	HGNC:HGNC:39028	X	Xq11.2	tyrosine 3-monooxygenase/tryptophan 5-monooxygenase activation protein zeta pseudogene 7	pseudo	YWHAZP7	tyrosine 3-monooxygenase/tryptophan 5-monooxygenase activation protein zeta pseudogene 7	O	-	20201124	-
9606	100130649	GPR160P1	-	-	HGNC:HGNC:54682	2	2p11.2	GPR160 pseudogene 1	pseudo	GPR160P1	GPR160 pseudogene 1	O	G protein-coupled receptor 160 pseudogene	20201124	-
9606	100130660	HNRNPA1P45	-	-	HGNC:HGNC:48775|Ensembl:ENSG00000259411	15	15q14	heterogeneous nuclear ribonucleoprotein A1 pseudogene 45	pseudo	HNRNPA1P45	heterogeneous nuclear ribonucleoprotein A1 pseudogene 45	O	-	20201124	-
9606	100130664	LOC100130664	-	-	Ensembl:ENSG00000270832	16	16q24.3	cytidine/uridine monophosphate kinase 1 pseudogene	pseudo	-	-	-	cytidine monophosphate (UMP-CMP) kinase 1, cytosolic pseudogene	20201124	-
9606	100130671	IFNWP9	-	-	HGNC:HGNC:5455|Ensembl:ENSG00000226597	9	9p21.3	interferon omega 1 pseudogene 9	pseudo	IFNWP9	interferon omega 1 pseudogene 9	O	interferon, omega 9 (pseudogene)	20201124	-
9606	100130673	LOC100130673	-	-	-	7	7p14.3	phosphoribosyl pyrophosphate synthetase 2 pseudogene	pseudo	-	-	-	-	20201124	-
9606	100130674	LOC100130674	-	-	-	4	4p15.1	cathepsin B pseudogene	pseudo	-	-	-	-	20201124	-
9606	100130676	RPSAP38	-	RPSA_9_557	HGNC:HGNC:35963|Ensembl:ENSG00000239694	5	5p13.1	ribosomal protein SA pseudogene 38	pseudo	RPSAP38	ribosomal protein SA pseudogene 38	O	-	20201124	-
9606	100130677	NFYAP1	-	NFYAP	HGNC:HGNC:34078	13	13q21.31	nuclear transcription factor Y subunit alpha pseudogene 1	pseudo	NFYAP1	nuclear transcription factor Y subunit alpha pseudogene 1	O	nuclear transcription factor Y, alpha pseudogene 1	20201124	-
9606	100130680	ANKRD49P4	-	-	HGNC:HGNC:54622	7	7q31.2	ANKRD49 pseudogene 4	pseudo	ANKRD49P4	ANKRD49 pseudogene 4	O	ankyrin repeat domain 49 pseudogene	20201124	-
9606	100130682	USP12P2	-	-	HGNC:HGNC:54575	2	2q23.1	USP12 pseudogene 2	pseudo	USP12P2	USP12 pseudogene 2	O	-	20201124	-
9606	100130683	LOC100130683	-	-	-	6	6q21	chromatin assembly factor 1 subunit B pseudogene	pseudo	-	-	-	chromatin assembly factor 1, subunit B (p60) pseudogene	20201124	-
9606	100130684	LOC100130684	-	-	-	X	Xq26.1	fibrous sheath interacting protein 2 pseudogene	pseudo	-	-	-	-	20201124	-
9606	100130687	FABP5P6	-	FABP5L6	HGNC:HGNC:31069|Ensembl:ENSG00000249919	5	5q23.1	fatty acid binding protein 5 pseudogene 6	pseudo	FABP5P6	fatty acid binding protein 5 pseudogene 6	O	fatty acid binding protein 5-like 6	20201124	-
9606	100130691	LOC100130691	-	-	Ensembl:ENSG00000213963	2	2q31.2	uncharacterized LOC100130691	ncRNA	-	-	-	-	20201124	-
9606	100130693	ARHGAP42P2	-	-	HGNC:HGNC:43939	2	2q21.1	ARHGAP42 pseudogene 2	pseudo	ARHGAP42P2	ARHGAP42 pseudogene 2	O	Rho GTPase activating protein 42 pseudogene 2	20201124	-
9606	100130698	LOC100130698	-	-	-	10	10q22.3	uncharacterized LOC100130698	ncRNA	-	-	-	-	20201124	-
9606	100130699	RSL24D1P10	-	-	HGNC:HGNC:37875	5	5q23.1	ribosomal L24 domain containing 1 pseudogene 10	pseudo	RSL24D1P10	ribosomal L24 domain containing 1 pseudogene 10	O	-	20201124	-
9606	100130700	TP53TG3HP	-	-	HGNC:HGNC:51819	16	16p11.1	TP53 target 3 family member H, pseudogene	pseudo	TP53TG3HP	TP53 target 3 family member H, pseudogene	O	TP53 target 3B pseudogene	20201124	-
9606	100130701	LOC100130701	-	-	-	3	3q13.33	uncharacterized LOC100130701	ncRNA	-	-	-	uncharacterized protein LOC100130701	20201124	-
9606	100130704	CAPZA1P4	-	-	HGNC:HGNC:54565	7	7q32.3	CAPZA1 pseudogene 4	pseudo	CAPZA1P4	CAPZA1 pseudogene 4	O	capping actin protein of muscle Z-line alpha subunit 1 pseudogene|capping actin protein of muscle Z-line subunit alpha 1 pseudogene	20201124	-
9606	100130705	ATP6V1FNB	-	-	HGNC:HGNC:52392|Ensembl:ENSG00000272899	7	7q32.1	ATP6V1F neighbor	protein-coding	ATP6V1FNB	ATP6V1F neighbor	O	protein ATP6V1FNB|ATP6V1F neighbor gene protein	20201124	-
9606	100130708	ANP32BP2	-	-	HGNC:HGNC:38552	22	22q13.31	acidic nuclear phosphoprotein 32 family member B pseudogene 2	pseudo	ANP32BP2	acidic nuclear phosphoprotein 32 family member B pseudogene 2	O	acidic (leucine-rich) nuclear phosphoprotein 32 family, member B pseudogene 2	20201124	-
9606	100130714	LOC100130714	-	-	Ensembl:ENSG00000271329	1	1p34.1	metaxin 3 pseudogene	pseudo	-	-	-	-	20201124	-
9606	100130717	HDHD5-AS1	-	CECR4|CECR5-AS1|NCRNA00017	HGNC:HGNC:1842|Ensembl:ENSG00000185837	22	22q11.1	HDHD5 antisense RNA 1	ncRNA	HDHD5-AS1	HDHD5 antisense RNA 1	O	CECR5 antisense RNA 1 (non-protein coding)|cat eye syndrome chromosome region, candidate 4 (non-protein coding)	20201124	-
9606	100130718	RPL34P26	-	RPL34_12_1312	HGNC:HGNC:36100|Ensembl:ENSG00000223676	13	13q14.3	ribosomal protein L34 pseudogene 26	pseudo	RPL34P26	ribosomal protein L34 pseudogene 26	O	-	20201124	-
9606	100130719	UQCRBP2	-	-	HGNC:HGNC:12584|Ensembl:ENSG00000227941	1	1q23.3	ubiquinol-cytochrome c reductase binding protein pseudogene 2	pseudo	UQCRBP2	ubiquinol-cytochrome c reductase binding protein pseudogene 2	O	-	20201124	-
9606	100130721	RSL24D1P3	-	-	HGNC:HGNC:37883|Ensembl:ENSG00000231556	7	7q11.21	ribosomal L24 domain containing 1 pseudogene 3	pseudo	RSL24D1P3	ribosomal L24 domain containing 1 pseudogene 3	O	-	20201124	-
9606	100130724	CCNYL5	-	-	HGNC:HGNC:54656	X	Xq12	cyclin Y like 5 (pseudogene)	pseudo	CCNYL5	cyclin Y like 5 (pseudogene)	O	cyclin Y like 1 pseudogene|cyclin Y-like pseudogene	20201124	-
9606	100130731	LOC100130731	-	-	Ensembl:ENSG00000229405	2	2p25.1	proteasome 20S subunit beta 1 pseudogene	pseudo	-	-	-	proteasome (prosome, macropain) subunit, beta type, 1 pseudogene|proteasome subunit beta 1 pseudogene	20201124	-
9606	100130733	LRRC70	-	SLRN	HGNC:HGNC:35155|Ensembl:ENSG00000186105	5	5q12.1	leucine rich repeat containing 70	protein-coding	LRRC70	leucine rich repeat containing 70	O	leucine-rich repeat-containing protein 70|synleurin	20201124	-
9606	100130742	LRRC69	-	-	HGNC:HGNC:34303|Ensembl:ENSG00000214954	8	8q21.3	leucine rich repeat containing 69	protein-coding	LRRC69	leucine rich repeat containing 69	O	leucine-rich repeat-containing protein 69	20201124	-
9606	100130744	LOC100130744	-	-	-	5	5p15.2	uncharacterized LOC100130744	ncRNA	-	-	-	-	20201124	-
9606	100130746	LOC100130746	-	-	-	5	5p14.2	AKT interacting protein pseudogene	pseudo	-	-	-	-	20201124	-
9606	100130747	LOC100130747	-	-	-	11	11p14.3	N-acetylneuraminic acid phosphatase pseudogene	pseudo	-	-	-	-	20201124	-
9606	100130748	LOC100130748	-	-	Ensembl:ENSG00000249541	5	5p15.33	3-hydroxyisobutyryl-Coenzyme A hydrolase pseudogene	pseudo	-	-	-	3-hydroxyisobutyryl-CoA hydrolase pseudogene	20201124	-
9606	100130750	RPS8P9	-	RPS8_4_974	HGNC:HGNC:35524|Ensembl:ENSG00000233668	9	9p13.3	ribosomal protein S8 pseudogene 9	pseudo	RPS8P9	ribosomal protein S8 pseudogene 9	O	-	20201124	-
9606	100130756	UQCRHP1	-	Em:AF129756.18|UQCRHP5	HGNC:HGNC:31341|Ensembl:ENSG00000230622	6	6p21.33	ubiquinol-cytochrome c reductase hinge protein pseudogene 1	pseudo	UQCRHP1	ubiquinol-cytochrome c reductase hinge protein pseudogene 1	O	ubiquinol-cytochrome c reductase hinge protein pseudogene 5	20201124	-
9606	100130758	METTL15P1	-	METT5D2	HGNC:HGNC:31926	3	3q25.31	methyltransferase like 15 pseudogene 1	pseudo	METTL15P1	methyltransferase like 15 pseudogene 1	O	methyltransferase 5 domain containing 2	20201124	-
9606	100130760	LOC100130760	-	-	Ensembl:ENSG00000249505	3	3q21.3	jumonji domain containing 4 pseudogene	pseudo	-	-	-	-	20201124	-
9606	100130766	MTA3P1	-	-	HGNC:HGNC:54535|Ensembl:ENSG00000228937	2	2q24.1	MTA3 pseudogene 1	pseudo	MTA3P1	MTA3 pseudogene 1	O	metastasis associated 1 family member 3 pseudogene	20201124	-
9606	100130771	EFCAB10	-	-	HGNC:HGNC:34531|Ensembl:ENSG00000185055	7	7q22.3	EF-hand calcium binding domain 10	protein-coding	EFCAB10	EF-hand calcium binding domain 10	O	EF-hand calcium-binding domain-containing protein 10|EF-hand domain-containing protein	20201124	-
9606	100130775	RPS27P23	-	RPS27_13_1271	HGNC:HGNC:35716	12	12q23.2	ribosomal protein S27 pseudogene 23	pseudo	RPS27P23	ribosomal protein S27 pseudogene 23	O	ribosomal protein S27-like pseudogene	20201124	-
9606	100130776	AGAP2-AS1	-	PUNISHER	HGNC:HGNC:48633|Ensembl:ENSG00000255737	12	12q14.1	AGAP2 antisense RNA 1	ncRNA	AGAP2-AS1	AGAP2 antisense RNA 1	O	-	20201124	-
9606	100130782	RPS15AP15	-	RPS15A_6_237	HGNC:HGNC:35640|Ensembl:ENSG00000223739	2	2p14	ribosomal protein S15a pseudogene 15	pseudo	RPS15AP15	ribosomal protein S15a pseudogene 15	O	-	20201124	-
9606	100130783	NDUFAF2P2	-	-	HGNC:HGNC:54723	11	11q24.3	NDUFAF2 pseudogene 2	pseudo	NDUFAF2P2	NDUFAF2 pseudogene 2	O	NADH dehydrogenase (ubiquinone) complex I, assembly factor 2 pseudogene|NADH:ubiquinone oxidoreductase complex assembly factor 2 pseudogene	20201124	-
9606	100130785	SALL4P5	-	-	HGNC:HGNC:39822|Ensembl:ENSG00000231915	3	3p24.3	spalt like transcription factor 4 pseudogene 5	pseudo	SALL4P5	spalt like transcription factor 4 pseudogene 5	O	sal-like 4 pseudogene 5	20201124	-
9606	100130786	RPS3AP22	-	RPS3A_9_594	HGNC:HGNC:36573|Ensembl:ENSG00000240083	5	5q14.3	RPS3A pseudogene 22	pseudo	RPS3AP22	RPS3A pseudogene 22	O	ribosomal protein S3a pseudogene 22	20201124	-
9606	100130792	RPL29P27	-	RPL29_13_1221	HGNC:HGNC:35551	12	12p11.22	ribosomal protein L29 pseudogene 27	pseudo	RPL29P27	ribosomal protein L29 pseudogene 27	O	-	20201124	-
9606	100130794	NDUFS5P7	-	-	HGNC:HGNC:44045	17	17q11.2	NADH:ubiquinone oxidoreductase subunit S5 pseudogene 7	pseudo	NDUFS5P7	NADH:ubiquinone oxidoreductase subunit S5 pseudogene 7	O	NADH dehydrogenase (ubiquinone) Fe-S protein 5, 15kDa (NADH-coenzyme Q reductase) pseudogene 7	20201124	-
9606	100130799	SRSF10P1	-	FUSIP1P|HsT2687|SFRS13AP1	HGNC:HGNC:31002	18	18q21.2	serine and arginine rich splicing factor 10 pseudogene 1	pseudo	SRSF10P1	serine and arginine rich splicing factor 10 pseudogene 1	O	FUS interacting protein (serine-arginine rich) 1 pseudogene|serine/arginine-rich splicing factor 10 pseudogene 1|splicing factor, arginine/serine-rich 13A 1 pseudogene	20201124	-
9606	100130801	LOC100130801	-	-	Ensembl:ENSG00000234586	9	9p23	lupus La protein pseudogene	pseudo	-	-	-	-	20201124	-
9606	100130802	RPL39P13	-	RPL39_3_72	HGNC:HGNC:36705	1	1p22.1	ribosomal protein L39 pseudogene 13	pseudo	RPL39P13	ribosomal protein L39 pseudogene 13	O	-	20201124	-
9606	100130803	UBL5P1	-	-	HGNC:HGNC:44639|Ensembl:ENSG00000248418	5	5p13.3	ubiquitin like 5 pseudogene 1	pseudo	UBL5P1	ubiquitin like 5 pseudogene 1	O	-	20201124	-
9606	100130820	CCNG1P1	-	-	HGNC:HGNC:39177|Ensembl:ENSG00000218991	6	6q23.2	cyclin G1 pseudogene 1	pseudo	CCNG1P1	cyclin G1 pseudogene 1	O	-	20201124	-
9606	100130821	OSBPL9P1	-	-	HGNC:HGNC:48731|Ensembl:ENSG00000271389	3	3p12.2	oxysterol binding protein like 9 pseudogene 1	pseudo	OSBPL9P1	oxysterol binding protein like 9 pseudogene 1	O	-	20201124	-
9606	100130823	RPS17P9	-	RPS17_3_404	HGNC:HGNC:36160	3	3q22.1	ribosomal protein S17 pseudogene 9	pseudo	RPS17P9	ribosomal protein S17 pseudogene 9	O	-	20201124	-
9606	100130827	SBK3	-	SGK110	HGNC:HGNC:44121|Ensembl:ENSG00000231274	19	19q13.42	SH3 domain binding kinase family member 3	protein-coding	SBK3	SH3 domain binding kinase family member 3	O	uncharacterized serine/threonine-protein kinase SBK3|SH3-binding domain kinase family member 3|Sugen kinase 110	20201124	-
9606	100130841	LOC100130841	-	-	-	2	2p24.1	MDM2 oncogene, E3 ubiquitin protein ligase pseudogene	pseudo	-	-	-	Mdm2 p53 binding protein homolog (mouse) pseudogene	20201124	-
9606	100130842	SMIM7P1	-	-	HGNC:HGNC:54700	2	2p22.3	SMIM7 pseudogene 1	pseudo	SMIM7P1	SMIM7 pseudogene 1	O	small integral membrane protein 7 pseudogene	20201124	-
9606	100130843	SPRYD7P1	-	-	HGNC:HGNC:52300|Ensembl:ENSG00000234404	X	Xq21.1	SPRY domain containing 7 pseudogene 1	pseudo	SPRYD7P1	SPRY domain containing 7 pseudogene 1	O	-	20201124	-
9606	100130848	TSPY20P	-	-	HGNC:HGNC:38093	Y	Yp11.2	testis specific protein Y-linked 20, pseudogene	pseudo	TSPY20P	testis specific protein Y-linked 20, pseudogene	O	-	20201124	-
9606	100130849	LOC100130849	-	-	Ensembl:ENSG00000233437	7	7p11.2	phosphorylase kinase catalytic subunit gamma 1 pseudogene	pseudo	-	-	-	phosphorylase kinase gamma subunit 1 pseudogene	20201124	-
9606	100130854	LOC100130854	-	-	-	19	19p13.2	zinc finger protein 562 pseudogene	pseudo	-	-	-	-	20201124	-
9606	100130855	USP3-AS1	-	-	HGNC:HGNC:44140|Ensembl:ENSG00000259248	15	15q22.31	USP3 antisense RNA 1	ncRNA	USP3-AS1	USP3 antisense RNA 1	O	-	20201124	-
9606	100130861	LOC100130861	-	-	Ensembl:ENSG00000228984	8	8q11.1	zinc finger protein 736 pseudogene	pseudo	-	-	-	-	20201124	-
9606	100130866	IFNWP15	-	-	HGNC:HGNC:5449	9	9p21.3	interferon omega 1 pseudogene 15	pseudo	IFNWP15	interferon omega 1 pseudogene 15	O	interferon, omega 15 (pseudogene)	20201124	-
9606	100130871	ARMC8P1	-	-	HGNC:HGNC:49918|Ensembl:ENSG00000225254	9	9p13.1	armadillo repeat containing 8 pseudogene 1	pseudo	ARMC8P1	armadillo repeat containing 8 pseudogene 1	O	-	20201124	-
9606	100130872	LOC100130872	-	-	-	4	4p16.3	uncharacterized LOC100130872	ncRNA	-	-	-	-	20201124	-
9606	100130873	CARM1P1	-	CARM1L	HGNC:HGNC:23392	9	9p24.2	coactivator associated arginine methyltransferase 1 pseudogene 1	pseudo	CARM1P1	coactivator associated arginine methyltransferase 1 pseudogene 1	O	-	20201124	-
9606	100130879	ZNRF2P3	-	-	HGNC:HGNC:45113	10	10q22.3	zinc and ring finger 2 pseudogene 3	pseudo	ZNRF2P3	zinc and ring finger 2 pseudogene 3	O	-	20201124	-
9606	100130880	CREB3L2-AS1	-	-	HGNC:HGNC:41030|Ensembl:ENSG00000237243	7	7q33	CREB3L2 antisense RNA 1	ncRNA	CREB3L2-AS1	CREB3L2 antisense RNA 1	O	-	20201124	-
9606	100130881	LOC100130881	-	-	Ensembl:ENSG00000236114	10	10q11.21	zinc finger protein 12 pseudogene	pseudo	-	-	-	-	20201124	-
9606	100130887	ATE1-AS1	-	-	HGNC:HGNC:49496|Ensembl:ENSG00000226864	10	10q26.13	ATE1 antisense RNA 1	ncRNA	ATE1-AS1	ATE1 antisense RNA 1	O	ATE1 antisense RNA 1 (head to head)	20201124	-
9606	100130889	PSORS1C3	-	NCRNA00196	MIM:618690|HGNC:HGNC:17203	6	6p21.33	psoriasis susceptibility 1 candidate 3	ncRNA	PSORS1C3	psoriasis susceptibility 1 candidate 3	O	psoriasis susceptibility 1 candidate 3 (non-protein coding)	20201124	-
9606	100130890	TSTD3	-	-	HGNC:HGNC:40910|Ensembl:ENSG00000279170	6	6q16.2	thiosulfate sulfurtransferase like domain containing 3	protein-coding	TSTD3	thiosulfate sulfurtransferase like domain containing 3	O	thiosulfate sulfurtransferase/rhodanese-like domain-containing protein 3|rhodanese domain-containing protein 3|thiosulfate sulfurtransferase (rhodanese)-like domain containing 3	20201124	-
9606	100130891	LOC100130891	-	-	-	8	8p21.1	PDZ and LIM domain 7 (enigma) pseudogene	pseudo	-	-	-	-	20201124	-
9606	100130892	RPL7P32	-	RPL7P|RPL7_15_834	HGNC:HGNC:35692|Ensembl:ENSG00000231006	7	7q31.1	ribosomal protein L7 pseudogene 32	pseudo	RPL7P32	ribosomal protein L7 pseudogene 32	O	WUGSC:H_RG054D04.1	20201124	-
9606	100130894	VAC14-AS1	-	-	HGNC:HGNC:48605|Ensembl:ENSG00000214353	16	16q22.1	VAC14 antisense RNA 1	ncRNA	VAC14-AS1	VAC14 antisense RNA 1	O	-	20201124	-
9606	100130898	FLYWCH1P1	-	-	HGNC:HGNC:38033|Ensembl:ENSG00000239516	3	3q26.33	FLYWCH-type zinc finger 1 pseudogene 1	pseudo	FLYWCH1P1	FLYWCH-type zinc finger 1 pseudogene 1	O	-	20201124	-
9606	100130909	LOC100130909	-	-	-	7	7p11.2	ribonuclease T2 pseudogene	pseudo	-	-	-	-	20201124	-
9606	100130922	RPL22P22	-	RPL22_10_1790	HGNC:HGNC:36109	X	Xq21.1	ribosomal protein L22 pseudogene 22	pseudo	RPL22P22	ribosomal protein L22 pseudogene 22	O	-	20201124	-
9606	100130923	PSMA2P1	-	-	HGNC:HGNC:43832	11	11q14.2	proteasome subunit alpha 2 pseudogene 1	pseudo	PSMA2P1	proteasome subunit alpha 2 pseudogene 1	O	proteasome (prosome, macropain) subunit, alpha type, 2 pseudogene 1	20201124	-
9606	100130929	RPL5P33	-	RPL5_18_1557	HGNC:HGNC:36703|Ensembl:ENSG00000243521	17	17q21.33	ribosomal protein L5 pseudogene 33	pseudo	RPL5P33	ribosomal protein L5 pseudogene 33	O	-	20201124	-
9606	100130932	SNRPGP15	-	-	HGNC:HGNC:49371	19	19p13.12	small nuclear ribonucleoprotein polypeptide G pseudogene 15	pseudo	SNRPGP15	small nuclear ribonucleoprotein polypeptide G pseudogene 15	O	-	20201124	-
9606	100130933	SMIM6	-	C17orf110|ELN	HGNC:HGNC:40032|Ensembl:ENSG00000259120	17	17q25.1	small integral membrane protein 6	protein-coding	SMIM6	small integral membrane protein 6	O	small integral membrane protein 6|endoregulin	20201124	-
9606	100130934	ZNF663P	-	ZNF663	HGNC:HGNC:25342	20	20q13.12	zinc finger protein 663, pseudogene	pseudo	ZNF663P	zinc finger protein 663, pseudogene	O	-	20201124	-
9606	100130935	CSAG4	-	-	HGNC:HGNC:20923|Ensembl:ENSG00000242599	X	Xq28	CSAG family member 4 (pseudogene)	pseudo	CSAG4	CSAG family member 4 (pseudogene)	O	CSAG family, member 2 pseudogene|CSAG family, member 4|chondrosarcoma-associated gene 2/3 protein pseudogene	20201124	-
9606	100130936	ADI1P1	-	-	HGNC:HGNC:52339	20	20q12	acireductone dioxygenase 1 pseudogene 1	pseudo	ADI1P1	acireductone dioxygenase 1 pseudogene 1	O	-	20201124	-
9606	100130950	ZNF594-DT	-	-	HGNC:HGNC:55347|Ensembl:ENSG00000261879	17	17p13.2	ZNF594 divergent transcript	ncRNA	ZNF594-DT	ZNF594 divergent transcript	O	-	20201124	-
9606	100130954	LINC01502	-	-	HGNC:HGNC:51183|Ensembl:ENSG00000237339	9	9q34.3	long intergenic non-protein coding RNA 1502	ncRNA	LINC01502	long intergenic non-protein coding RNA 1502	O	-	20201124	-
9606	100130958	SYCE1L	-	MRP2	HGNC:HGNC:37236|Ensembl:ENSG00000205078	16	16q23.1	synaptonemal complex central element protein 1 like	protein-coding	SYCE1L	synaptonemal complex central element protein 1 like	O	synaptonemal complex central element protein 1-like|meiosis-related protein	20201124	-
9606	100130962	ATP5MC1P7	-	ATP5G1P7	HGNC:HGNC:39510	10	10q22.1	ATP synthase membrane subunit c locus 1 pseudogene 7	pseudo	ATP5MC1P7	ATP synthase membrane subunit c locus 1 pseudogene 7	O	ATP synthase, H+ transporting, mitochondrial Fo complex subunit C1 (subunit 9) pseudogene 7	20201124	-
9606	100130963	RPL38P4	-	-	HGNC:HGNC:48867	3	3q11.2	RPL38 pseudogene 4	pseudo	RPL38P4	RPL38 pseudogene 4	O	ribosomal protein L38 pseudogene 4	20201124	-
9606	100130964	LOC100130964	-	-	-	8	8p11.22	ADAM metallopeptidase domain 3A-like	ncRNA	-	-	-	CTD-2024D23.1	20201124	-
9606	100130967	C6orf99	-	-	HGNC:HGNC:21179|Ensembl:ENSG00000203711	6	6q25.3	chromosome 6 putative open reading frame 99	ncRNA	C6orf99	chromosome 6 putative open reading frame 99	O	-	20201124	-
9606	100130968	RPL7L1P4	-	-	HGNC:HGNC:39486	5	5q23.1	ribosomal protein L7 like 1 pseudogene 4	pseudo	RPL7L1P4	ribosomal protein L7 like 1 pseudogene 4	O	-	20201124	-
9606	100130970	CTBP2P2	-	-	HGNC:HGNC:45194	10	10q23.33	CTBP2 pseudogene 2	pseudo	CTBP2P2	CTBP2 pseudogene 2	O	C-terminal binding protein 2 pseudogene 2	20201124	-
9606	100130972	PPP1R2P6	-	-	HGNC:HGNC:16321	7	7q34	protein phosphatase 1 regulatory inhibitor subunit 2 pseudogene 6	pseudo	PPP1R2P6	protein phosphatase 1 regulatory inhibitor subunit 2 pseudogene 6	O	-	20201124	-
9606	100130980	RPS2P35	-	RPS2_12_1000	HGNC:HGNC:36757|Ensembl:ENSG00000238172	9	9q31.1	ribosomal protein S2 pseudogene 35	pseudo	RPS2P35	ribosomal protein S2 pseudogene 35	O	-	20201124	-
9606	100130983	RPL26P28	-	RPL26_8_1018	HGNC:HGNC:35776|Ensembl:ENSG00000223987	10	10p15.1	ribosomal protein L26 pseudogene 28	pseudo	RPL26P28	ribosomal protein L26 pseudogene 28	O	-	20201124	-
9606	100130987	LOC100130987	-	-	-	11	11q13.2	uncharacterized LOC100130987	ncRNA	-	-	-	-	20201124	-
9606	100130988	SPATA48	-	C7orf72	HGNC:HGNC:22564|Ensembl:ENSG00000164500	7	7p12.2	spermatogenesis associated 48	protein-coding	SPATA48	spermatogenesis associated 48	O	spermatogenesis-associated protein 48|uncharacterized protein C7orf72	20201124	-
9606	100130990	LOC100130990	-	-	-	5	5q11.2	zinc finger protein 561-like	pseudo	-	-	-	-	20201124	-
9606	100130992	LOC100130992	-	-	-	10	10p12.31	uncharacterized LOC100130992	ncRNA	-	-	-	-	20201124	-
9606	100130994	UQCRFS1P3	-	-	HGNC:HGNC:39173	6	6p22.3	ubiquinol-cytochrome c reductase, Rieske iron-sulfur polypeptide 1 pseudogene 3	pseudo	UQCRFS1P3	ubiquinol-cytochrome c reductase, Rieske iron-sulfur polypeptide 1 pseudogene 3	O	-	20201124	-
9606	100130995	ZNF969P	-	-	HGNC:HGNC:44211|Ensembl:ENSG00000251046	4	4q25	zinc finger protein 969, pseudogene	pseudo	ZNF969P	zinc finger protein 969, pseudogene	O	zinc finger protein 845 pseudogene	20201209	-
9606	100130996	YPEL5P1	-	-	HGNC:HGNC:50555	1	1q25.3	YPEL5 pseudogene 1	pseudo	YPEL5P1	YPEL5 pseudogene 1	O	yippee-like 5 pseudogene 1	20201124	-
9606	100131011	LOC100131011	-	-	Ensembl:ENSG00000265240	18	18q22.1	myotubularin related protein 14 pseudogene	pseudo	-	-	-	-	20201124	-
9606	100131012	YBX1P4	-	-	HGNC:HGNC:42425|Ensembl:ENSG00000213188	7	7q36.1	Y-box binding protein 1 pseudogene 4	pseudo	YBX1P4	Y-box binding protein 1 pseudogene 4	O	-	20201124	-
9606	100131013	LOC100131013	-	-	-	8	8q12.1	ribosomal protein L7 like 1 pseudogene	pseudo	-	-	-	-	20201124	-
9606	100131017	ZNF316	-	MZF-3	HGNC:HGNC:13843|Ensembl:ENSG00000205903	7	7p22.1	zinc finger protein 316	protein-coding	ZNF316	zinc finger protein 316	O	zinc finger protein 316	20201124	-
9606	100131020	RPL9P23	-	RPL9_5_1139	HGNC:HGNC:36807	11	11p12	ribosomal protein L9 pseudogene 23	pseudo	RPL9P23	ribosomal protein L9 pseudogene 23	O	-	20201124	-
9606	100131027	SLC25A5P4	-	-	HGNC:HGNC:35471	13	13q21.1	solute carrier family 25 member 5 pseudogene 4	pseudo	SLC25A5P4	solute carrier family 25 member 5 pseudogene 4	O	solute carrier family 25 (mitochondrial carrier; adenine nucleotide translocator), member 5 pseudogene 4	20201124	-
9606	100131029	TNPO3P1	-	-	HGNC:HGNC:55053|Ensembl:ENSG00000271686	X	Xq23	TNPO3 pseudogene 1	pseudo	TNPO3P1	TNPO3 pseudogene 1	O	-	20201124	-
9606	100131031	ANKRD18EP	-	-	HGNC:HGNC:43609|Ensembl:ENSG00000217165	6	6p21.2	ankyrin repeat domain 18E, pseudogene	pseudo	ANKRD18EP	ankyrin repeat domain 18E, pseudogene	O	uncharacterized protein LOC100131031	20201124	-
9606	100131033	PPIGP1	-	-	HGNC:HGNC:34231|Ensembl:ENSG00000270442	5	5q33.2	peptidylprolyl isomerase G pseudogene 1	pseudo	PPIGP1	peptidylprolyl isomerase G pseudogene 1	O	peptidylprolyl isomerase G (cyclophilin G) pseudogene 1	20201124	-
9606	100131036	HMGB3P28	-	-	HGNC:HGNC:39320|Ensembl:ENSG00000267515	18	18p11.21	high mobility group box 3 pseudogene 28	pseudo	HMGB3P28	high mobility group box 3 pseudogene 28	O	high mobility group protein B3-like protein-like pseudogene	20201124	-
9606	100131038	LOC100131038	-	-	Ensembl:ENSG00000248387	4	4q32.1	GC-rich promoter binding protein 1 pseudogene	pseudo	-	-	-	-	20201209	-
9606	100131041	LOC100131041	-	-	Ensembl:ENSG00000217231	6	6q24.2	FKBP prolyl isomerase 7 pseudogene	pseudo	-	-	-	FK506 binding protein 7 pseudogene	20201124	-
9606	100131046	SALL4P3	-	-	HGNC:HGNC:39820|Ensembl:ENSG00000277211	16	16p12.3	spalt like transcription factor 4 pseudogene 3	pseudo	SALL4P3	spalt like transcription factor 4 pseudogene 3	O	sal-like 4 pseudogene 3	20201124	-
9606	100131047	DNAH8-AS1	-	-	HGNC:HGNC:40188	6	6p21.2	DNAH8 antisense RNA 1	ncRNA	DNAH8-AS1	DNAH8 antisense RNA 1	O	-	20201124	-
9606	100131051	MED28P3	-	-	HGNC:HGNC:45080|Ensembl:ENSG00000227692	2	2q32.1	mediator complex subunit 28 pseudogene 3	pseudo	MED28P3	mediator complex subunit 28 pseudogene 3	O	-	20201124	-
9606	100131055	RPS4XP15	-	RPS4P15|RPS4X_7_1265	HGNC:HGNC:36308|Ensembl:ENSG00000240721	12	12q21.32	ribosomal protein S4X pseudogene 15	pseudo	RPS4XP15	ribosomal protein S4X pseudogene 15	O	ribosomal protein S4, X-linked pseudogene	20201124	-
9606	100131060	LINC01135	-	-	HGNC:HGNC:49450	1	1p32.1	long intergenic non-protein coding RNA 1135	ncRNA	LINC01135	long intergenic non-protein coding RNA 1135	O	-	20201124	-
9606	100131065	VN1R38P	-	-	HGNC:HGNC:37358|Ensembl:ENSG00000235227	7	7q11.21	vomeronasal 1 receptor 38 pseudogene	pseudo	VN1R38P	vomeronasal 1 receptor 38 pseudogene	O	-	20201124	-
9606	100131067	CKMT2-AS1	-	-	HGNC:HGNC:48997|Ensembl:ENSG00000247572	5	5q14.1	CKMT2 antisense RNA 1	ncRNA	CKMT2-AS1	CKMT2 antisense RNA 1	O	CTC-281B15.1	20201124	-
9606	100131068	ERVI-1	-	-	HGNC:HGNC:39052	9	9q22.1	endogenous retrovirus group I member 1	other	ERVI-1	endogenous retrovirus group I member 1	O	-	20200624	-
9606	100131069	WASHC3P1	-	-	HGNC:HGNC:54983	X	Xq13.1	WASHC3 pseudogene 1	pseudo	WASHC3P1	WASHC3 pseudogene 1	O	WASH complex subunit 3 pseudogene|coiled-coil domain containing 53 pseudogene	20201124	-
9606	100131072	KPNB1P1	-	-	HGNC:HGNC:55029|Ensembl:ENSG00000234889	X	Xq21.33	KPNB1 pseudogene 1	pseudo	KPNB1P1	KPNB1 pseudogene 1	O	karyopherin subunit beta 1 pseudogene	20201124	-
9606	100131078	MOB4P2	-	-	HGNC:HGNC:54750	11	11q14.2	MOB4 pseudogene 2	pseudo	MOB4P2	MOB4 pseudogene 2	O	MOB family member 4, phocein pseudogene	20201124	-
9606	100131080	LOC100131080	-	-	Ensembl:ENSG00000260379	16	16p13.2	ribosomal protein S14 pseudogene	pseudo	-	-	-	-	20201124	-
9606	100131083	RPS8P5	-	RPS8_2_374	HGNC:HGNC:36417|Ensembl:ENSG00000237186	3	3p14.3	ribosomal protein S8 pseudogene 5	pseudo	RPS8P5	ribosomal protein S8 pseudogene 5	O	-	20201124	-
9606	100131084	DNM1P17	-	DNM1DN17|DNM1DN17@	HGNC:HGNC:21134	10	10p11.23	dynamin 1 pseudogene 17	pseudo	DNM1P17	dynamin 1 pseudogene 17	O	DNM1 duplicon 17 cluster|DNM1 pseudogene 17	20201124	-
9606	100131085	RPL7P12	-	RPL7_3_208	HGNC:HGNC:36611|Ensembl:ENSG00000227770	2	2p22.2	ribosomal protein L7 pseudogene 12	pseudo	RPL7P12	ribosomal protein L7 pseudogene 12	O	-	20201124	-
9606	100131087	RPLP1P11	-	RPLP1_5_1519	HGNC:HGNC:36196	17	17p12	ribosomal protein lateral stalk subunit P1 pseudogene 11	pseudo	RPLP1P11	ribosomal protein lateral stalk subunit P1 pseudogene 11	O	ribosomal protein, large, P1 pseudogene 11	20201124	-
9606	100131089	SRP14-AS1	-	-	HGNC:HGNC:48619|Ensembl:ENSG00000248508	15	15q15.1	SRP14 antisense RNA1 (head to head)	ncRNA	SRP14-AS1	SRP14 antisense RNA1 (head to head)	O	-	20201124	-
9606	100131092	ISCA1P3	-	-	HGNC:HGNC:38024	17	17q22	iron-sulfur cluster assembly 1 pseudogene 3	pseudo	ISCA1P3	iron-sulfur cluster assembly 1 pseudogene 3	O	iron-sulfur cluster assembly 1 homolog pseudogene 3	20201124	-
9606	100131094	DPP9-AS1	-	-	HGNC:HGNC:50706|Ensembl:ENSG00000205790	19	19p13.3	DPP9 antisense RNA 1	ncRNA	DPP9-AS1	DPP9 antisense RNA 1	O	-	20201124	-
9606	100131103	TATDN2P1	-	-	HGNC:HGNC:39254|Ensembl:ENSG00000198414	X	Xp11.3	TatD DNase domain containing 2 pseudogene 1	pseudo	TATDN2P1	TatD DNase domain containing 2 pseudogene 1	O	-	20201124	-
9606	100131107	LOC100131107	-	-	Ensembl:ENSG00000285818	1	1q21.3	putative UPF0607 protein ENSP00000383783	protein-coding	-	-	-	putative UPF0607 protein ENSP00000383783|UPF0607 protein ENSP00000383783-like	20201124	-
9606	100131114	SRSF3P4	-	-	HGNC:HGNC:54693	2	2q12.2	SRSF3 pseudogene 4	pseudo	SRSF3P4	SRSF3 pseudogene 4	O	serine/arginine-rich splicing factor 3 pseudogene	20201124	-
9606	100131117	ZBTB20-AS1	-	-	HGNC:HGNC:40640|Ensembl:ENSG00000241560	3	3q13.31	ZBTB20 antisense RNA 1	ncRNA	ZBTB20-AS1	ZBTB20 antisense RNA 1	O	ZBTB20 antisense RNA 1 (non-protein coding)	20201124	-
9606	100131118	VN1R67P	-	-	HGNC:HGNC:37387|Ensembl:ENSG00000260722	16	16p11.2	vomeronasal 1 receptor 67 pseudogene	pseudo	VN1R67P	vomeronasal 1 receptor 67 pseudogene	O	-	20201124	-
9606	100131124	LOC100131124	-	-	-	6	6q15	adaptor related protein complex 4 sigma 1 subunit pseudogene	pseudo	-	-	-	-	20201124	-
9606	100131126	LOC100131126	-	-	-	16	16q23.1	leucine rich repeat containing 59 pseudogene	pseudo	-	-	-	-	20201124	-
9606	100131127	LOC100131127	-	-	-	8	8p21.1	delta 4-desaturase, sphingolipid 1 pseudogene	pseudo	-	-	-	-	20201124	-
9606	100131130	HNRNPA1P13	-	-	HGNC:HGNC:39131	5	5q31.1	heterogeneous nuclear ribonucleoprotein A1 pseudogene 13	pseudo	HNRNPA1P13	heterogeneous nuclear ribonucleoprotein A1 pseudogene 13	O	-	20201124	-
9606	100131135	MTHFD2P4	-	-	HGNC:HGNC:48862	4	4q32.2	methylenetetrahydrofolate dehydrogenase (NADP+ dependent) 2, methenyltetrahydrofolate cyclohydrolase pseudogene 4	pseudo	MTHFD2P4	methylenetetrahydrofolate dehydrogenase (NADP+ dependent) 2, methenyltetrahydrofolate cyclohydrolase pseudogene 4	O	-	20201124	-
9606	100131137	BSPH1	-	BSP1|ELSPBP2	MIM:612213|HGNC:HGNC:33906|Ensembl:ENSG00000188334	19	19q13.33	binder of sperm protein homolog 1	protein-coding	BSPH1	binder of sperm protein homolog 1	O	binder of sperm protein homolog 1|binder of sperm 1|bovine seminal plasma protein homolog 1|bovine seminal plasma protein-like 1|epididymal sperm binding protein 2	20201124	-
9606	100131138	LINC01405	-	-	HGNC:HGNC:50688|Ensembl:ENSG00000185847	12	12q24.11	long intergenic non-protein coding RNA 1405	ncRNA	LINC01405	long intergenic non-protein coding RNA 1405	O	-	20201124	-
9606	100131141	VN1R95P	-	-	HGNC:HGNC:37415	19	19q11	vomeronasal 1 receptor 95 pseudogene	pseudo	VN1R95P	vomeronasal 1 receptor 95 pseudogene	O	-	20201124	-
9606	100131143	RPL23AP19	-	RPL23A_2_8	HGNC:HGNC:36708	1	1p36.23	ribosomal protein L23a pseudogene 19	pseudo	RPL23AP19	ribosomal protein L23a pseudogene 19	O	-	20201124	-
9606	100131146	LOC100131146	-	-	-	8	8q24.3	DnaJ heat shock protein family (Hsp40) member C8 pseudogene	pseudo	-	-	-	DnaJ (Hsp40) homolog, subfamily C, member 8 pseudogene	20201124	-
9606	100131151	RPLP0P8	-	RPLP0_3_381	HGNC:HGNC:35867|Ensembl:ENSG00000244640	3	3p14.1	ribosomal protein lateral stalk subunit P0 pseudogene 8	pseudo	RPLP0P8	ribosomal protein lateral stalk subunit P0 pseudogene 8	O	ribosomal protein, large, P0 pseudogene 8	20201124	-
9606	100131158	LOC100131158	-	-	-	4	4q25	eukaryotic translation initiation factor 2 subunit gamma pseudogene	pseudo	-	-	-	eukaryotic translation initiation factor 2, subunit 3 gamma, 52kDa pseudogene	20201124	-
9606	100131159	LOC100131159	-	-	-	6	6p22.3	PERP, TP53 apoptosis effector pseudogene	pseudo	-	-	-	-	20201124	-
9606	100131160	RPL39P20	-	RPL39_10_584	HGNC:HGNC:36366	5	5q14.1	ribosomal protein L39 pseudogene 20	pseudo	RPL39P20	ribosomal protein L39 pseudogene 20	O	-	20201124	-
9606	100131161	RPSAP39	-	RPSA_12_495	HGNC:HGNC:37040|Ensembl:ENSG00000244002	4	4q21.21	ribosomal protein SA pseudogene 39	pseudo	RPSAP39	ribosomal protein SA pseudogene 39	O	-	20201124	-
9606	100131173	RPS29P12	-	RPS29_9_646	HGNC:HGNC:36458	5	5q35.3	ribosomal protein S29 pseudogene 12	pseudo	RPS29P12	ribosomal protein S29 pseudogene 12	O	-	20201124	-
9606	100131176	WDR86-AS1	-	-	HGNC:HGNC:41186|Ensembl:ENSG00000243836	7	7q36.1	WDR86 antisense RNA 1	ncRNA	WDR86-AS1	WDR86 antisense RNA 1	O	WDR86 antisense RNA 1 (non-protein coding)	20201124	-
9606	100131183	HMGN2P30	-	-	HGNC:HGNC:39397	7	7p14.1	high mobility group nucleosomal binding domain 2 pseudogene 30	pseudo	HMGN2P30	high mobility group nucleosomal binding domain 2 pseudogene 30	O	-	20201124	-
9606	100131187	TSTD1	-	KAT|TST	MIM:616041|HGNC:HGNC:35410|Ensembl:ENSG00000215845	1	1q23.3	thiosulfate sulfurtransferase like domain containing 1	protein-coding	TSTD1	thiosulfate sulfurtransferase like domain containing 1	O	thiosulfate:glutathione sulfurtransferase|putative thiosulfate sulfurtransferase KAT|thiosulfate sulfurtransferase (rhodanese)-like domain containing 1|thiosulfate sulfurtransferase/rhodanese-like domain-containing protein 1	20201124	-
9606	100131188	LIPT1P1	-	-	HGNC:HGNC:39278	13	13q33.1	lipoyltransferase 1 pseudogene 1	pseudo	LIPT1P1	lipoyltransferase 1 pseudogene 1	O	-	20201124	-
9606	100131189	SSR1P2	-	-	HGNC:HGNC:39274|Ensembl:ENSG00000226665	13	13q22.2	signal sequence receptor subunit 1 pseudogene 2	pseudo	SSR1P2	signal sequence receptor subunit 1 pseudogene 2	O	signal sequence receptor, alpha pseudogene 2	20201124	-
9606	100131193	CCDC183-AS1	-	KIAA1984-AS1	HGNC:HGNC:44105|Ensembl:ENSG00000228544	9	9q34.3	CCDC183 antisense RNA 1	ncRNA	CCDC183-AS1	CCDC183 antisense RNA 1	O	-	20201124	-
9606	100131196	RPS25P8	-	RPS25_6_1012	HGNC:HGNC:36075	9	9q33.2	ribosomal protein S25 pseudogene 8	pseudo	RPS25P8	ribosomal protein S25 pseudogene 8	O	-	20201124	-
9606	100131200	M6PRP1	-	-	HGNC:HGNC:55051	X	Xq23	M6PR pseudogene 1	pseudo	M6PRP1	M6PR pseudogene 1	O	mannose-6-phosphate receptor, cation dependent pseudogene	20201124	-
9606	100131205	RPL21P28	-	RPL21_8_160	HGNC:HGNC:36258|Ensembl:ENSG00000220749	1	1q32.3	ribosomal protein L21 pseudogene 28	pseudo	RPL21P28	ribosomal protein L21 pseudogene 28	O	-	20201124	-
9606	100131206	RPL29P16	-	RPL29_9_696	HGNC:HGNC:36898	6	6p21.1	ribosomal protein L29 pseudogene 16	pseudo	RPL29P16	ribosomal protein L29 pseudogene 16	O	-	20201124	-
9606	100131207	DNAJA1P2	-	-	HGNC:HGNC:39338|Ensembl:ENSG00000236917	2	2q23.3	DnaJ heat shock protein family (Hsp40) member A1 pseudogene 2	pseudo	DNAJA1P2	DnaJ heat shock protein family (Hsp40) member A1 pseudogene 2	O	DnaJ (Hsp40) homolog, subfamily A, member 1 pseudogene 2	20201124	-
9606	100131208	SNAP25-AS1	-	-	HGNC:HGNC:44312|Ensembl:ENSG00000227906	20	20p12.2	SNAP25 antisense RNA 1	ncRNA	SNAP25-AS1	SNAP25 antisense RNA 1	O	SNAP25 antisense RNA 1 (non-protein coding)	20201124	-
9606	100131211	NEMP2	-	TMEM194B	MIM:616497|HGNC:HGNC:33700|Ensembl:ENSG00000189362	2	2q32.2	nuclear envelope integral membrane protein 2	protein-coding	NEMP2	nuclear envelope integral membrane protein 2	O	nuclear envelope integral membrane protein 2|UPF0571 transmembrane protein|transmembrane protein 194B	20201124	-
9606	100131213	ZNF503-AS2	-	C10orf41|NCRNA00245	HGNC:HGNC:23525|Ensembl:ENSG00000237149	10	10q22.2	ZNF503 antisense RNA 2	ncRNA	ZNF503-AS2	ZNF503 antisense RNA 2	O	ZNF503 antisense RNA 2 (non-protein coding)	20201124	-
9606	100131216	LOC100131216	-	-	Ensembl:ENSG00000238026	3	3q26.32	transmembrane protein 38B pseudogene	pseudo	-	-	-	-	20201124	-
9606	100131223	LOC100131223	-	-	-	1	1p35.3	ADP ribosylation factor like GTPase 8B pseudogene	pseudo	-	-	-	ADP-ribosylation factor-like 8B pseudogene	20201124	-
9606	100131229	RPL6P17	-	RPL6_4_660	HGNC:HGNC:36914|Ensembl:ENSG00000216754	6	6p23	ribosomal protein L6 pseudogene 17	pseudo	RPL6P17	ribosomal protein L6 pseudogene 17	O	-	20201124	-
9606	100131230	RPL30P4	-	RPL30_3_359	HGNC:HGNC:35871	3	3p22.3	ribosomal protein L30 pseudogene 4	pseudo	RPL30P4	ribosomal protein L30 pseudogene 4	O	-	20201124	-
9606	100131233	LOC100131233	-	-	-	11	11q21	AKT interacting protein pseudogene	pseudo	-	-	-	-	20201124	-
9606	100131234	MIR181A1HG	-	-	HGNC:HGNC:48659	1	1q32.1	MIR181A1 host gene	ncRNA	MIR181A1HG	MIR181A1 host gene	O	MIR181A1 host gene (non-protein coding)|familial acute myelogenous leukemia related factor	20201124	-
9606	100131236	PCBP2P3	-	-	HGNC:HGNC:39032|Ensembl:ENSG00000248826	5	5q14.3	poly(rC) binding protein 2 pseudogene 3	pseudo	PCBP2P3	poly(rC) binding protein 2 pseudogene 3	O	-	20201124	-
9606	100131241	LOC100131241	-	-	-	17	17q24.3	SERPINE1 mRNA binding protein 1 pseudogene	pseudo	-	-	-	-	20201124	-
9606	100131244	ANKRD63	-	-	HGNC:HGNC:40027|Ensembl:ENSG00000230778	15	15q15.1	ankyrin repeat domain 63	protein-coding	ANKRD63	ankyrin repeat domain 63	O	ankyrin repeat domain-containing protein 63	20201124	-
9606	100131246	RPL9P27	-	RPL9_12_1427	HGNC:HGNC:37012|Ensembl:ENSG00000244251	15	15q15.1	ribosomal protein L9 pseudogene 27	pseudo	RPL9P27	ribosomal protein L9 pseudogene 27	O	-	20201124	-
9606	100131250	SPCS2P1	-	SPCS2P	HGNC:HGNC:31885|Ensembl:ENSG00000260928	15	15q15.2	signal peptidase complex subunit 2 pseudogene 1	pseudo	SPCS2P1	signal peptidase complex subunit 2 pseudogene 1	O	signal peptidase complex subunit 2 homolog pseudogene 1	20201124	-
9606	100131252	PRXL2AP2	-	FAM213AP2	HGNC:HGNC:52408	8	8q21.11	peroxiredoxin like 2A pseudogene 2	pseudo	PRXL2AP2	peroxiredoxin like 2A pseudogene 2	O	family with sequence similarity 213 member A pseudogene 2	20201124	-
9606	100131254	LOC100131254	-	-	-	8	8q11.23	ESF1, nucleolar pre-rRNA processing protein, homolog (S. cerevisiae) pseudogene	pseudo	-	-	-	-	20201124	-
9606	100131257	LOC100131257	-	-	-	7	7p22.1	zinc finger protein 655 pseudogene	pseudo	-	-	-	-	20201124	-
9606	100131261	PNRC2P1	-	-	HGNC:HGNC:51933	1	1p12	proline rich nuclear receptor coactivator 2 pseudogene 1	pseudo	PNRC2P1	proline rich nuclear receptor coactivator 2 pseudogene 1	O	-	20201124	-
9606	100131264	LOC100131264	-	-	Ensembl:ENSG00000231357	7	7p22.2	prefoldin subunit 4 pseudogene	pseudo	-	-	-	-	20201124	-
9606	100131268	TPT1P1	-	TPT1P	HGNC:HGNC:16742	21	21q22.11	tumor protein, translationally-controlled 1 pseudogene 1	pseudo	TPT1P1	tumor protein, translationally-controlled 1 pseudogene 1	O	-	20201124	-
9606	100131279	C2orf69P3	-	-	HGNC:HGNC:51802	16	16p11.1	chromosome 2 open reading frame 69 pseudogene 3	pseudo	C2orf69P3	chromosome 2 open reading frame 69 pseudogene 3	O	-	20201124	-
9606	100131280	LOC100131280	-	-	-	5	5q22.1	integrin alpha FG-GAP repeat containing 2 pseudogene	pseudo	-	-	-	-	20201124	-
9606	100131281	GLUD1P9	-	-	HGNC:HGNC:37696	X	Xq23	glutamate dehydrogenase 1 pseudogene 9	pseudo	GLUD1P9	glutamate dehydrogenase 1 pseudogene 9	O	-	20201124	-
9606	100131284	PSMD14P1	-	-	HGNC:HGNC:54533	2	2q14.3	PSMD14 pseudogene 1	pseudo	PSMD14P1	PSMD14 pseudogene 1	O	proteasome (prosome, macropain) 26S subunit, non-ATPase, 14 pseudogene|proteasome 26S subunit, non-ATPase 14 pseudogene	20201124	-
9606	100131286	RPS19P5	-	RPS19_1_737	HGNC:HGNC:35850|Ensembl:ENSG00000219559	6	6q21	ribosomal protein S19 pseudogene 5	pseudo	RPS19P5	ribosomal protein S19 pseudogene 5	O	-	20201124	-
9606	100131289	LOC100131289	-	-	-	6	6p22.1	uncharacterized LOC100131289	ncRNA	-	-	-	-	20201124	-
9606	100131291	ACTG1P21	-	-	HGNC:HGNC:51501|Ensembl:ENSG00000232672	1	1p31.1	actin gamma 1 pseudogene 21	pseudo	ACTG1P21	actin gamma 1 pseudogene 21	O	-	20201124	-
9606	100131294	LOC100131294	-	-	-	12	12q13.2	RAB13, member RAS oncogene family pseudogene	pseudo	-	-	-	-	20201124	-
9606	100131302	PTCD2P1	-	-	HGNC:HGNC:31718|Ensembl:ENSG00000258456	14	14q11.2	pentatricopeptide repeat domain 2 pseudogene 1	pseudo	PTCD2P1	pentatricopeptide repeat domain 2 pseudogene 1	O	-	20201209	-
9606	100131303	DPEP2NB	-	-	HGNC:HGNC:52385|Ensembl:ENSG00000263201	16	16q22.1	DPEP2 neighbor	protein-coding	DPEP2NB	DPEP2 neighbor	O	DPEP2 neighbor protein|CTC-479C5.6	20201124	-
9606	100131306	BNIP3P21	-	-	HGNC:HGNC:49701	19	19p12	BCL2 interacting protein 3 pseudogene 21	pseudo	BNIP3P21	BCL2 interacting protein 3 pseudogene 21	O	BCL2/adenovirus E1B 19kDa interacting protein 3 pseudogene 21	20201124	-
9606	100131309	THAP12P9	-	PRKRIRP9	HGNC:HGNC:39573	4	4p12	THAP domain containing 12 pseudogene 9	pseudo	THAP12P9	THAP domain containing 12 pseudogene 9	O	protein-kinase, interferon-inducible double stranded RNA dependent inhibitor, repressor of (P58 repressor) pseudogene 9	20201124	-
9606	100131315	LOC100131315	-	-	Ensembl:ENSG00000259721	15	15q13.3	uncharacterized LOC100131315	ncRNA	-	-	-	-	20201124	-
9606	100131320	RAB6C-AS1	-	-	HGNC:HGNC:49278|Ensembl:ENSG00000225449	2	2q21.1	RAB6C antisense RNA 1	ncRNA	RAB6C-AS1	RAB6C antisense RNA 1	O	-	20201124	-
9606	100131327	UQCRC2P1	-	-	HGNC:HGNC:44309|Ensembl:ENSG00000236736	3	3p21.31	ubiquinol-cytochrome c reductase core protein 2 pseudogene 1	pseudo	UQCRC2P1	ubiquinol-cytochrome c reductase core protein 2 pseudogene 1	O	ubiquinol-cytochrome c reductase core protein II pseudogene 1	20201124	-
9606	100131328	FAM210CP	-	-	HGNC:HGNC:44938	10	10p12.1	family with sequence similarity 210, member B pseudogene	pseudo	FAM210CP	family with sequence similarity 210 member C, pseudogene	O	-	20201124	-
9606	100131333	RPL18P6	-	RPL18_2_942	HGNC:HGNC:35528	8	8q23.2	ribosomal protein L18 pseudogene 6	pseudo	RPL18P6	ribosomal protein L18 pseudogene 6	O	-	20201124	-
9606	100131338	RPL15P13	-	RPL15_8_1099	HGNC:HGNC:35915|Ensembl:ENSG00000226428	10	10q25.3	ribosomal protein L15 pseudogene 13	pseudo	RPL15P13	ribosomal protein L15 pseudogene 13	O	-	20201124	-
9606	100131339	RPL32P4	-	RPL32L|RPL32_11_924	HGNC:HGNC:10337|Ensembl:ENSG00000243761	8	8q21.3	ribosomal protein L32 pseudogene 4	pseudo	RPL32P4	ribosomal protein L32 pseudogene 4	O	-	20201124	-
9606	100131340	NT5DC1P1	-	-	HGNC:HGNC:55018|Ensembl:ENSG00000237381	X	Xq21.32	NT5DC1 pseudogene 1	pseudo	NT5DC1P1	NT5DC1 pseudogene 1	O	5'-nucleotidase domain containing 1 pseudogene	20201124	-
9606	100131347	RDM1P5	-	-	HGNC:HGNC:53921|Ensembl:ENSG00000263818	17	17q12	RDM1 pseudogene 5	pseudo	RDM1P5	RDM1 pseudogene 5	O	RAD52 motif 1 pseudogene|RAD52 motif containing 1 pseudogene	20201124	-
9606	100131348	LOC100131348	-	-	Ensembl:ENSG00000225191	1	1p21.1	adaptor related protein complex 2 beta 1 subunit pseudogene	pseudo	-	-	-	-	20201124	-
9606	100131358	RPL3P12	-	RPL3_3_1807	HGNC:HGNC:36298	X	Xq25	ribosomal protein L3 pseudogene 12	pseudo	RPL3P12	ribosomal protein L3 pseudogene 12	O	-	20201124	-
9606	100131360	LOC100131360	-	-	-	3	3q29	serine/threonine-protein phosphatase 4 regulatory subunit 2-like	pseudo	-	-	-	-	20201124	-
9606	100131366	LINC00605	-	-	HGNC:HGNC:43928|Ensembl:ENSG00000251533	14	14q32.32	long intergenic non-protein coding RNA 605	ncRNA	LINC00605	long intergenic non-protein coding RNA 605	O	-	20201124	-
9606	100131369	DUX4L27	-	-	HGNC:HGNC:50808|Ensembl:ENSG00000258794	12	12p11.1	double homeobox 4 like 27 (pseudogene)	pseudo	DUX4L27	double homeobox 4 like 27 (pseudogene)	O	double homeobox 4 like 4 pseudogene|double homeobox, 4-like pseudogene	20201124	-
9606	100131370	DDX18P6	-	-	HGNC:HGNC:31126	10	10q23.31	DEAD-box helicase 18 pseudogene 6	pseudo	DDX18P6	DEAD-box helicase 18 pseudogene 6	O	DEAD (Asp-Glu-Ala-Asp) box polypeptide 18 pseudogene 6	20201124	-
9606	100131374	PABPC1P5	-	-	HGNC:HGNC:37985	Y	Yq11.21	poly(A) binding protein cytoplasmic 1 pseudogene 5	pseudo	PABPC1P5	poly(A) binding protein cytoplasmic 1 pseudogene 5	O	-	20201124	-
9606	100131378	C11orf91	-	-	HGNC:HGNC:34444|Ensembl:ENSG00000205177	11	11p13	chromosome 11 open reading frame 91	protein-coding	C11orf91	chromosome 11 open reading frame 91	O	uncharacterized protein C11orf91	20201124	-
9606	100131379	RPL36AP1	-	RPL36A_19_1371	HGNC:HGNC:23548|Ensembl:ENSG00000242995	14	14q22.3	ribosomal protein L36a pseudogene 1	pseudo	RPL36AP1	ribosomal protein L36a pseudogene 1	O	-	20201124	-
9606	100131387	RPL39P32	-	RPL39_13_1539	HGNC:HGNC:36959	17	17q12	ribosomal protein L39 pseudogene 32	pseudo	RPL39P32	ribosomal protein L39 pseudogene 32	O	-	20201124	-
9606	100131388	NDUFA3P1	-	-	HGNC:HGNC:45043	19	19q13.31	NADH:ubiquinone oxidoreductase subunit A3 pseudogene 1	pseudo	NDUFA3P1	NADH:ubiquinone oxidoreductase subunit A3 pseudogene 1	O	NADH dehydrogenase (ubiquinone) 1 alpha subcomplex, 3 pseudogene 1|NADH dehydrogenase (ubiquinone) 1 alpha subcomplex, 3, 9kDa pseudogene	20201124	-
9606	100131390	SP9	-	ZNF990	HGNC:HGNC:30690|Ensembl:ENSG00000217236	2	2q31.1	Sp9 transcription factor	protein-coding	SP9	Sp9 transcription factor	O	transcription factor Sp9|Sp9 transcription factor homolog|zinc finger protein 990	20201213	-
9606	100131393	UBQLN4P2	-	-	HGNC:HGNC:38662	2	2q23.3	ubiquilin 4 pseudogene 2	pseudo	UBQLN4P2	ubiquilin 4 pseudogene 2	O	-	20201124	-
9606	100131395	LOC100131395	-	-	-	8	8p23.3	uncharacterized LOC100131395	ncRNA	-	-	-	-	20201124	-
9606	100131396	RPS6P14	-	RPS6_6_1039	HGNC:HGNC:36738|Ensembl:ENSG00000225482	10	10q11.22	ribosomal protein S6 pseudogene 14	pseudo	RPS6P14	ribosomal protein S6 pseudogene 14	O	-	20201124	-
9606	100131411	LOC100131411	-	-	-	5	5q13.3	zinc finger protein 28 pseudogene	pseudo	-	-	-	-	20201124	-
9606	100131415	OR7E163P	-	-	HGNC:HGNC:45040|Ensembl:ENSG00000251166	4	4p16.3	olfactory receptor family 7 subfamily E member 163 pseudogene	pseudo	OR7E163P	olfactory receptor family 7 subfamily E member 163 pseudogene	O	-	20201124	-
9606	100131418	RPS27P22	-	RPS27_12_1218	HGNC:HGNC:36090|Ensembl:ENSG00000241451	12	12p12.1	ribosomal protein S27 pseudogene 22	pseudo	RPS27P22	ribosomal protein S27 pseudogene 22	O	ribosomal protein S27-like pseudogene	20201124	-
9606	100131425	LOC100131425	-	-	Ensembl:ENSG00000227965	7	7p21.1	LSM5 homolog, U6 small nuclear RNA associated (S. cerevisiae) pseudogene	pseudo	-	-	-	-	20201124	-
9606	100131429	LOC100131429	-	-	-	4	4q28.3	armadillo repeat containing 1 pseudogene	pseudo	-	-	-	-	20201124	-
9606	100131434	LINC00893	-	-	HGNC:HGNC:44265|Ensembl:ENSG00000241769	X	Xq28	long intergenic non-protein coding RNA 893	ncRNA	LINC00893	long intergenic non-protein coding RNA 893	O	gene W	20201124	-
9606	100131439	CD300LD	-	CD300D|CLM-4|CLM-5|CMRF35-A4|CMRF35A4	MIM:616301|HGNC:HGNC:16848|Ensembl:ENSG00000204345	17	17q25.1	CD300 molecule like family member d	protein-coding	CD300LD	CD300 molecule like family member d	O	CMRF35-like molecule 5|CD300 antigen-like family member D|CMRF35-like molecule 4|immune receptor CD300d	20201124	-
9606	100131440	CDC42P4	-	-	HGNC:HGNC:44428	4	4q25	cell division cycle 42 pseudogene 4	pseudo	CDC42P4	cell division cycle 42 pseudogene 4	O	cell division cycle 42 (GTP binding protein, 25kDa) pseudogene	20201124	-
9606	100131441	LOC100131441	-	-	Ensembl:ENSG00000248847	4	4q13.1	coiled-coil domain containing 65 pseudogene	pseudo	-	-	-	-	20201124	-
9606	100131442	RCC2P5	-	-	HGNC:HGNC:42381|Ensembl:ENSG00000241018	3	3q11.2	regulator of chromosome condensation 2 pseudogene 5	pseudo	RCC2P5	regulator of chromosome condensation 2 pseudogene 5	O	-	20201124	-
9606	100131448	CTDSPL2P2	-	-	HGNC:HGNC:55042	X	Xq22.3	CTDSPL2 pseudogene 2	pseudo	CTDSPL2P2	CTDSPL2 pseudogene 2	O	CTD (carboxy-terminal domain, RNA polymerase II, polypeptide A) small phosphatase like 2 pseudogene|CTD small phosphatase like 2 pseudogene	20201124	-
9606	100131451	TLR12P	-	-	HGNC:HGNC:31754|Ensembl:ENSG00000234512	1	1p35.1	toll like receptor 12, pseudogene	pseudo	TLR12P	toll like receptor 12, pseudogene	O	-	20201124	-
9606	100131454	DBIL5P	-	ELP2P	HGNC:HGNC:38519|Ensembl:ENSG00000231784	17	17p13.3	diazepam binding inhibitor-like 5, pseudogene	pseudo	DBIL5P	diazepam binding inhibitor-like 5, pseudogene	O	endozepine-like peptide 2 pseudogene	20201124	-
9606	100131457	SLC25A1P1	-	-	HGNC:HGNC:43845	11	11q14.2	solute carrier family 25 member 1 pseudogene 1	pseudo	SLC25A1P1	solute carrier family 25 member 1 pseudogene 1	O	solute carrier family 25 (mitochondrial carrier; citrate transporter), member 1 pseudogene 1	20201124	-
9606	100131465	LOC100131465	-	-	Ensembl:ENSG00000215795	1	1q44	peroxisomal biogenesis factor 5 pseudogene	pseudo	-	-	-	-	20201124	-
9606	100131467	RPS6P9	-	RPS6_4_936	HGNC:HGNC:35938|Ensembl:ENSG00000239344	8	8q22.3	ribosomal protein S6 pseudogene 9	pseudo	RPS6P9	ribosomal protein S6 pseudogene 9	O	-	20201124	-
9606	100131469	RPSAP62	-	RPSA_32_1778	HGNC:HGNC:35583|Ensembl:ENSG00000226299	X	Xp11.22	ribosomal protein SA pseudogene 62	pseudo	RPSAP62	ribosomal protein SA pseudogene 62	O	-	20201124	-
9606	100131471	LOC100131471	-	-	Ensembl:ENSG00000217648	6	6q24.2	presenilins-associated rhomboid-like protein, mitochondrial-like	pseudo	-	-	-	-	20201124	-
9606	100131472	LOC100131472	-	-	-	7	7p21.3	uncharacterized LOC100131472	ncRNA	-	-	-	-	20201124	-
9606	100131478	NPM1P33	-	-	HGNC:HGNC:45212	2	2q33.2	nucleophosmin 1 pseudogene 33	pseudo	NPM1P33	nucleophosmin 1 pseudogene 33	O	nucleophosmin (nucleolar phosphoprotein B23, numatrin) pseudogene|nucleophosmin 1 (nucleolar phosphoprotein B23, numatrin) pseudogene 33	20201124	-
9606	100131479	LOC100131479	-	-	-	19	19p12	zinc finger protein 430 pseudogene	pseudo	-	-	-	-	20201124	-
9606	100131481	RPL21P38	-	RPL21_7_292	HGNC:HGNC:36349	2	2q31.1	ribosomal protein L21 pseudogene 38	pseudo	RPL21P38	ribosomal protein L21 pseudogene 38	O	-	20201124	-
9606	100131482	TXNL4AP1	-	-	HGNC:HGNC:54569	2	2q31.3	TXNL4A pseudogene 1	pseudo	TXNL4AP1	TXNL4A pseudogene 1	O	thioredoxin like 4A pseudogene	20201124	-
9606	100131493	ZIK1P1	-	-	HGNC:HGNC:38031	X	Xq25	zinc finger protein interacting with K protein 1 pseudogene 1	pseudo	ZIK1P1	zinc finger protein interacting with K protein 1 pseudogene 1	O	zinc finger protein interacting with K protein 1 homolog pseudogene 1	20201124	-
9606	100131495	LOC100131495	-	-	-	1	1p31.1	nitrilase family member 2 pseudogene	pseudo	-	-	-	-	20201124	-
9606	100131496	LOC100131496	-	-	Ensembl:ENSG00000267882	20	20q13.12	uncharacterized LOC100131496	ncRNA	-	-	-	-	20201124	-
9606	100131520	LOC100131520	-	-	Ensembl:ENSG00000253646	5	5q33.2	ribosomal protein L6 pseudogene	pseudo	-	-	-	-	20201209	-
9606	100131526	RPL26P6	-	RPL26_9_1063	HGNC:HGNC:34023|Ensembl:ENSG00000229659	10	10q22.2	ribosomal protein L26 pseudogene 6	pseudo	RPL26P6	ribosomal protein L26 pseudogene 6	O	-	20201124	-
9606	100131527	RPL19P7	-	RPL19_4_388	HGNC:HGNC:36088|Ensembl:ENSG00000240827	3	3q12.1	ribosomal protein L19 pseudogene 7	pseudo	RPL19P7	ribosomal protein L19 pseudogene 7	O	-	20201124	-
9606	100131528	APOOP3	-	-	HGNC:HGNC:48741	12	12q14.3	apolipoprotein O pseudogene 3	pseudo	APOOP3	apolipoprotein O pseudogene 3	O	-	20201124	-
9606	100131529	LOC100131529	-	-	-	12	12q23.1	SIN3-HDAC complex associated factor pseudogene	pseudo	-	-	-	family with sequence similarity 60 member A pseudogene	20201124	-
9606	100131532	LOC100131532	-	-	-	6	6q27	uncharacterized LOC100131532	ncRNA	-	-	-	-	20201124	-
9606	100131533	DPY19L4P1	-	-	HGNC:HGNC:53907|Ensembl:ENSG00000229663	1	1q44	DPY19L4 pseudogene 1	pseudo	DPY19L4P1	DPY19L4 pseudogene 1	O	dpy-19 like 4 pseudogene	20201124	-
9606	100131535	RPL5P28	-	RPL5_11_1110	HGNC:HGNC:36827|Ensembl:ENSG00000235264	10	10q26.3	ribosomal protein L5 pseudogene 28	pseudo	RPL5P28	ribosomal protein L5 pseudogene 28	O	-	20201124	-
9606	100131536	LOC100131536	-	-	Ensembl:ENSG00000233388	22	22q12.3	tRNA methyltransferase 11 homolog (S. cerevisiae) pseudogene	pseudo	-	-	-	-	20201209	-
9606	100131539	ZNF705E	-	-	HGNC:HGNC:33203|Ensembl:ENSG00000214534	11	11q13.4	zinc finger protein 705E	protein-coding	ZNF705E	zinc finger protein 705E	O	putative zinc finger protein 705E	20201213	-
9606	100131546	ECEL1P1	-	-	HGNC:HGNC:14017	2	2q37.1	endothelin converting enzyme like 1 pseudogene 1	pseudo	ECEL1P1	endothelin converting enzyme like 1 pseudogene 1	O	endothelin-converting enzyme-like 1-like	20201124	-
9606	100131548	RPS6P4	-	RPS6_2_432	HGNC:HGNC:36548	3	3q26.1	ribosomal protein S6 pseudogene 4	pseudo	RPS6P4	ribosomal protein S6 pseudogene 4	O	-	20201124	-
9606	100131550	CNN2P12	-	-	HGNC:HGNC:39834|Ensembl:ENSG00000204718	13	13q11	calponin 2 pseudogene 12	pseudo	CNN2P12	calponin 2 pseudogene 12	O	-	20201124	-
9606	100131551	LINC00887	-	HEIRCC	HGNC:HGNC:48574|Ensembl:ENSG00000214145	3	3q29	long intergenic non-protein coding RNA 887	ncRNA	LINC00887	long intergenic non-protein coding RNA 887	O	high-expressed in renal cell carcinoma|linc-ATP13A4-8	20201124	-
9606	100131553	LOC100131553	-	-	Ensembl:ENSG00000249411	4	4q34.1	disintegrin and metalloproteinase domain-containing protein 21-like	pseudo	-	-	-	-	20201124	-
9606	100131556	ZCRB1P1	-	-	HGNC:HGNC:54987	X	Xq13.1	ZCRB1 pseudogene 1	pseudo	ZCRB1P1	ZCRB1 pseudogene 1	O	-	20201124	-
9606	100131557	LOC100131557	-	-	Ensembl:ENSG00000271491	11	11p14.3	programmed cell death 2-like pseudogene	pseudo	-	-	-	-	20201124	-
9606	100131561	FKSG29	-	-	-	13	13q32.3	FKSG29	ncRNA	-	-	-	-	20201124	-
9606	100131562	CBY1P1	-	-	HGNC:HGNC:54769|Ensembl:ENSG00000236832	2	2q31.1	CBY1 pseudogene 1	pseudo	CBY1P1	CBY1 pseudogene 1	O	chibby family member 1, beta catenin antagonist pseudogene|chibby homolog 1 pseudogene	20201124	-
9606	100131564	CCDC18-AS1	-	-	HGNC:HGNC:52262	1	1p22.1	CCDC18 antisense RNA 1	ncRNA	CCDC18-AS1	CCDC18 antisense RNA 1	O	ENST00000440778.1	20201124	-
9606	100131565	EIF4EP5	-	-	HGNC:HGNC:51463	8	8p22	eukaryotic translation initiation factor 4E pseudogene 5	pseudo	EIF4EP5	eukaryotic translation initiation factor 4E pseudogene 5	O	-	20201124	-
9606	100131568	RBM43P1	-	-	HGNC:HGNC:46024	3	3p14.1	RNA binding motif protein 43 pseudogene 1	pseudo	RBM43P1	RNA binding motif protein 43 pseudogene 1	O	-	20201124	-
9606	100131572	RPS27P9	-	RPS27_1_33	HGNC:HGNC:36964	1	1p34.3	ribosomal protein S27 pseudogene 9	pseudo	RPS27P9	ribosomal protein S27 pseudogene 9	O	-	20201124	-
9606	100131577	BMS1P19	-	-	HGNC:HGNC:49163	2	2q13	BMS1 pseudogene 19	pseudo	BMS1P19	BMS1 pseudogene 19	O	BMS1 homolog, ribosome assembly protein pseudogene|BMS1, ribosome biogenesis factor pseudogene 19	20201124	-
9606	100131593	LOC100131593	-	-	-	8	8q22.3	SAP domain containing ribonucleoprotein pseudogene	pseudo	-	-	-	-	20201124	-
9606	100131597	LOC100131597	-	-	-	11	11p15.4	phosphorylated adaptor for RNA export pseudogene	pseudo	-	-	-	-	20201124	-
9606	100131604	DPP4-DT	-	-	HGNC:HGNC:40191|Ensembl:ENSG00000230918	2	2q24.2	DPP4 divergent transcript	ncRNA	DPP4-DT	DPP4 divergent transcript	O	-	20201124	-
9606	100131608	PRR23D1	-	PRR23D2	HGNC:HGNC:49420|Ensembl:ENSG00000255251	8	8p23.1	proline rich 23 domain containing 1	protein-coding	PRR23D1	proline rich 23 domain containing 1	O	proline-rich protein 23D1|Proline-rich protein 23D2|proline-rich protein 23C-like	20201124	-
9606	100131609	HNRNPA1P2	-	HNRPA1P2|dJ372B18.1	HGNC:HGNC:13958	6	6p21.32	heterogeneous nuclear ribonucleoprotein A1 pseudogene 2	pseudo	HNRNPA1P2	heterogeneous nuclear ribonucleoprotein A1 pseudogene 2	O	-	20201124	-
9606	100131611	PGAM4P2	-	-	HGNC:HGNC:42466|Ensembl:ENSG00000248488	4	4q26	phosphoglycerate mutase family member 4 pseudogene 2	pseudo	PGAM4P2	phosphoglycerate mutase family member 4 pseudogene 2	O	-	20201124	-
9606	100131614	RPS4XP22	-	RPS4P22|RPS4X_8_1621	HGNC:HGNC:36125|Ensembl:ENSG00000239830	19	19p13.2	ribosomal protein S4X pseudogene 22	pseudo	RPS4XP22	ribosomal protein S4X pseudogene 22	O	ribosomal protein S4, X-linked pseudogene	20201124	-
9606	100131616	CASP3P1	-	-	HGNC:HGNC:43596|Ensembl:ENSG00000237033	1	1p31.1	caspase 3 pseudogene 1	pseudo	CASP3P1	caspase 3 pseudogene 1	O	caspase 3, apoptosis-related cysteine peptidase pseudogene 1	20201124	-
9606	100131617	ETS2P1	-	-	HGNC:HGNC:55136	X	Xq26.3	ETS2 pseudogene 1	pseudo	ETS2P1	ETS2 pseudogene 1	O	ETS proto-oncogene 2, transcription factor|v-ets avian erythroblastosis virus E26 oncogene homolog 2 pseudogene|v-ets erythroblastosis virus E26 oncogene homolog 2 pseudogene	20201124	-
9606	100131623	NUTF2P6	-	-	HGNC:HGNC:50455|Ensembl:ENSG00000259710	15	15q14	nuclear transport factor 2 pseudogene 6	pseudo	NUTF2P6	nuclear transport factor 2 pseudogene 6	O	-	20201124	-
9606	100131624	WASF1P1	-	-	HGNC:HGNC:51533|Ensembl:ENSG00000227597	2	2q12.3	WASF1 pseudogene 1	pseudo	WASF1P1	WASF1 pseudogene 1	O	WAS protein family, member 1 pseudogene	20201124	-
9606	100131625	LOC100131625	-	-	-	9	9q22.33	ADP ribosylation factor like GTPase 8B pseudogene	pseudo	-	-	-	ADP-ribosylation factor-like 8B pseudogene	20201124	-
9606	100131626	LOC100131626	-	-	-	11	11q23.3	uncharacterized LOC100131626	ncRNA	-	-	-	-	20201124	-
9606	100131629	ARL2BPP7	-	-	HGNC:HGNC:39451	9	9q31.1	ADP ribosylation factor like GTPase 2 binding protein pseudogene 7	pseudo	ARL2BPP7	ADP ribosylation factor like GTPase 2 binding protein pseudogene 7	O	ADP-ribosylation factor like 2 binding protein pseudogene 7	20201124	-
9606	100131635	LOC100131635	-	-	Ensembl:ENSG00000228804	3	3q27.3	hCG1645011-like	ncRNA	-	-	-	-	20201124	-
9606	100131638	CCT4P2	-	CCT4-1P	HGNC:HGNC:35141|Ensembl:ENSG00000225569	X	Xq11.2	chaperonin containing TCP1 subunit 4 pseudogene 2	pseudo	CCT4P2	chaperonin containing TCP1 subunit 4 pseudogene 2	O	chaperonin containing TCP1, subunit 4 (delta) pseudogene 2	20201124	-
9606	100131641	RBM22P12	-	-	HGNC:HGNC:49207|Ensembl:ENSG00000260631	16	16p11.2	RNA binding motif protein 22 pseudogene 12	pseudo	RBM22P12	RNA binding motif protein 22 pseudogene 12	O	-	20201124	-
9606	100131655	ZNF236-DT	-	-	HGNC:HGNC:53779|Ensembl:ENSG00000264278	18	18q23	ZNF236 divergent transcript	ncRNA	ZNF236-DT	ZNF236 divergent transcript	O	-	20201124	-
9606	100131656	SDCBPP3	-	-	HGNC:HGNC:44687|Ensembl:ENSG00000232801	X	Xp11.4	syndecan binding protein pseudogene 3	pseudo	SDCBPP3	syndecan binding protein pseudogene 3	O	syndecan binding protein (syntenin) pseudogene 3	20201124	-
9606	100131661	FTLP5	-	-	HGNC:HGNC:37953	19	19p13.3	ferritin light chain pseudogene 5	pseudo	FTLP5	ferritin light chain pseudogene 5	O	ferritin, light polypeptide pseudogene 5	20201124	-
9606	100131671	SEC13P1	-	-	HGNC:HGNC:44529	3	3p22.3	SEC13 homolog, nuclear pore and COPII coat complex component pseudogene 1	pseudo	SEC13P1	SEC13 homolog, nuclear pore and COPII coat complex component pseudogene 1	O	SEC13 homolog pseudogene 1	20201124	-
9606	100131672	RPL21P87	-	RPL21_35_1007	HGNC:HGNC:36411|Ensembl:ENSG00000228053	9	9q31.3	ribosomal protein L21 pseudogene 87	pseudo	RPL21P87	ribosomal protein L21 pseudogene 87	O	-	20201124	-
9606	100131676	LOC100131676	-	-	-	12	12p13.31	clathrin light chain A pseudogene	pseudo	-	-	-	-	20201124	-
9606	100131678	CCNB3P1	-	-	HGNC:HGNC:50851|Ensembl:ENSG00000249616	5	5p14.1	cyclin B3 pseudogene 1	pseudo	CCNB3P1	cyclin B3 pseudogene 1	O	CCNB3 pseudogene 1	20201124	-
9606	100131680	LOC100131680	-	-	-	6	6q14.1	52 kDa repressor of the inhibitor of the protein kinase-like	pseudo	-	-	-	-	20201124	-
9606	100131685	LOC100131685	-	-	Ensembl:ENSG00000214147	3	3q28	ENAH, actin regulator pseudogene	pseudo	-	-	-	enabled homolog (Drosophila) pseudogene	20201124	-
9606	100131688	VN1R68P	-	-	HGNC:HGNC:37389|Ensembl:ENSG00000259979	16	16p11.2	vomeronasal 1 receptor 68 pseudogene	pseudo	VN1R68P	vomeronasal 1 receptor 68 pseudogene	O	-	20201124	-
9606	100131689	LOC100131689	-	-	-	14	14q22.1	pumilio domain-containing protein KIAA0020-like	pseudo	-	-	-	HBV X-transactivated gene 5 protein pseudogene	20201124	-
9606	100131691	MZF1-AS1	-	-	HGNC:HGNC:51271|Ensembl:ENSG00000267858	19	19q13.43	MZF1 antisense RNA 1	ncRNA	MZF1-AS1	MZF1 antisense RNA 1	O	-	20201124	-
9606	100131693	EIF4EP2	-	-	HGNC:HGNC:32428	17	17q21.33	eukaryotic translation initiation factor 4E pseudogene 2	pseudo	EIF4EP2	eukaryotic translation initiation factor 4E pseudogene 2	O	-	20201124	-
9606	100131695	RNF11P1	-	-	HGNC:HGNC:33988	2	2q32.2	ring finger protein 11 pseudogene 1	pseudo	RNF11P1	ring finger protein 11 pseudogene 1	O	-	20201124	-
9606	100131711	RFC3P1	-	-	HGNC:HGNC:44531|Ensembl:ENSG00000236158	3	3p22.3	replication factor C 3 pseudogene 1	pseudo	RFC3P1	replication factor C 3 pseudogene 1	O	replication factor C (activator 1) 3, 38kDa pseudogene 1	20201124	-
9606	100131713	RPL29P11	-	RPL29_2_362	HGNC:HGNC:36905	3	3p22.2	ribosomal protein L29 pseudogene 11	pseudo	RPL29P11	ribosomal protein L29 pseudogene 11	O	-	20201124	-
9606	100131725	LOC100131725	-	-	-	1	1q42.3	solute carrier family 39 member 14 pseudogene	pseudo	-	-	-	-	20201124	-
9606	100131726	FAM83A-AS1	-	HCCC11|HCCC11_v1|HCCC11_v2	HGNC:HGNC:48658|Ensembl:ENSG00000204949	8	8q24.13	FAM83A antisense RNA 1	ncRNA	FAM83A-AS1	FAM83A antisense RNA 1	O	HCC-related HCC-C11_v3	20201124	-
9606	100131730	RPL37AP7	-	RPL37A_4_1128	HGNC:HGNC:35888	11	11p14.1	ribosomal protein L37a pseudogene 7	pseudo	RPL37AP7	ribosomal protein L37a pseudogene 7	O	-	20201124	-
9606	100131733	USP30-AS1	-	-	HGNC:HGNC:40909	12	12q24.11	USP30 antisense RNA 1	ncRNA	USP30-AS1	USP30 antisense RNA 1	O	USP30 antisense RNA 1 (non-protein coding)	20201124	-
9606	100131736	LOC100131736	-	-	Ensembl:ENSG00000232337	2	2q24.2	DEAD-box helicase 18 pseudogene	pseudo	-	-	-	DEAD (Asp-Glu-Ala-Asp) box polypeptide 18 pseudogene	20201124	-
9606	100131740	CIR1P1	-	-	HGNC:HGNC:44011|Ensembl:ENSG00000253146	5	5q33.2	CIR1 pseudogene 1	pseudo	CIR1P1	CIR1 pseudogene 1	O	corepressor interacting with RBPJ, 1 pseudogene 1	20201124	-
9606	100131743	GAPDHP40	-	-	HGNC:HGNC:37797	5	5q33.3	glyceraldehyde 3 phosphate dehydrogenase pseudogene 40	pseudo	GAPDHP40	glyceraldehyde 3 phosphate dehydrogenase pseudogene 40	O	glyceraldehyde-3-phosphate dehydrogenase pseudogene	20201124	-
9606	100131747	LOC100131747	-	-	-	1	1q32.1	small EDRK-rich factor 2 pseudogene	pseudo	-	-	-	-	20201124	-
9606	100131755	ARMCX4	-	CXorf35|GASP4	MIM:301046|HGNC:HGNC:28615|Ensembl:ENSG00000196440	X	Xq22.1	armadillo repeat containing X-linked 4	protein-coding	ARMCX4	armadillo repeat containing X-linked 4	O	armadillo repeat-containing X-linked protein 4|armadillo repeat containing, X-linked 4 pseudogene	20201124	-
9606	100131759	RPL19P3	-	RPL19_1_59	HGNC:HGNC:36671|Ensembl:ENSG00000177452	1	1p31.3	ribosomal protein L19 pseudogene 3	pseudo	RPL19P3	ribosomal protein L19 pseudogene 3	O	-	20201124	-
9606	100131760	GXYLT1P5	-	-	HGNC:HGNC:50424|Ensembl:ENSG00000276128	9	9p11.1	GXYLT1 pseudogene 5	pseudo	GXYLT1P5	GXYLT1 pseudogene 5	O	glucoside xylosyltransferase 1 pseudogene 5	20201124	-
9606	100131761	RPS12P12	-	RPS12_5_662	HGNC:HGNC:36235|Ensembl:ENSG00000220920	6	6p22.3	ribosomal protein S12 pseudogene 12	pseudo	RPS12P12	ribosomal protein S12 pseudogene 12	O	-	20201124	-
9606	100131770	LOC100131770	-	-	-	8	8q13.1	TAF9 RNA polymerase II, TATA box binding protein (TBP)-associated factor, 32kDa pseudogene	pseudo	-	-	-	-	20201124	-
9606	100131775	PSMA2P2	-	-	HGNC:HGNC:43833	8	8q22.1	proteasome subunit alpha 2 pseudogene 2	pseudo	PSMA2P2	proteasome subunit alpha 2 pseudogene 2	O	proteasome (prosome, macropain) subunit, alpha type, 2 pseudogene 2	20201124	-
9606	100131777	DPPA2P4	-	-	HGNC:HGNC:44629	16	16q13	developmental pluripotency associated 2 pseudogene 4	pseudo	DPPA2P4	developmental pluripotency associated 2 pseudogene 4	O	-	20201124	-
9606	100131779	LOC100131779	-	-	Ensembl:ENSG00000256093	12	12q24.31	translocase of outer mitochondrial membrane 6 homolog (yeast) pseudogene	pseudo	-	-	-	-	20201124	-
9606	100131784	ARL2BPP8	-	-	HGNC:HGNC:39452	17	17q22	ADP ribosylation factor like GTPase 2 binding protein pseudogene 8	pseudo	ARL2BPP8	ADP ribosylation factor like GTPase 2 binding protein pseudogene 8	O	ADP-ribosylation factor like 2 binding protein pseudogene 8	20201124	-
9606	100131785	LOC100131785	-	-	Ensembl:ENSG00000223886	7	7q22.3	ring finger protein 181 pseudogene	pseudo	-	-	-	-	20201124	-
9606	100131787	RPS27P7	-	RPS27_3_126	HGNC:HGNC:35622	1	1q25.1	ribosomal protein S27 pseudogene 7	pseudo	RPS27P7	ribosomal protein S27 pseudogene 7	O	-	20201124	-
9606	100131788	RPL26P29	-	RPL26_14_1054	HGNC:HGNC:36135|Ensembl:ENSG00000234806	10	10q21.3	ribosomal protein L26 pseudogene 29	pseudo	RPL26P29	ribosomal protein L26 pseudogene 29	O	-	20201124	-
9606	100131789	VN1R46P	-	-	HGNC:HGNC:37366|Ensembl:ENSG00000253611	8	8p11.1	vomeronasal 1 receptor 46 pseudogene	pseudo	VN1R46P	vomeronasal 1 receptor 46 pseudogene	O	-	20201124	-
9606	100131796	DACOR1	-	LP2570|TCONS_00023265	HGNC:HGNC:51902	15	15q22.33	DNMT1-associated colon cancer repressed lncRNA 1	ncRNA	DACOR1	DNMT1-associated colon cancer repressed lncRNA 1	O	-	20190730	-
9606	100131797	RPL15P19	-	-	-	15	15q21.1	ribosomal protein L15 pseudogene	pseudo	-	-	-	-	20201124	-
9606	100131800	UBE2D3P4	-	-	HGNC:HGNC:39391	13	13q31.1	ubiquitin conjugating enzyme E2 D3 pseudogene 4	pseudo	UBE2D3P4	ubiquitin conjugating enzyme E2 D3 pseudogene 4	O	ubiquitin conjugating enzyme E2D 3 pseudogene 4|ubiquitin-conjugating enzyme E2D 3 (UBC4/5 homolog, yeast) pseudogene 4|ubiquitin-conjugating enzyme pseudogene	20201124	-
9606	100131801	PET100	-	C19orf79|MC4DN12	MIM:614770|HGNC:HGNC:40038|Ensembl:ENSG00000229833	19	19p13.2	PET100 cytochrome c oxidase chaperone	protein-coding	PET100	PET100 cytochrome c oxidase chaperone	O	protein PET100 homolog, mitochondrial|PET100 homolog	20201124	-
9606	100131805	RPL6P18	-	RPL6_13_667	HGNC:HGNC:36911|Ensembl:ENSG00000218476	6	6p22.3	ribosomal protein L6 pseudogene 18	pseudo	RPL6P18	ribosomal protein L6 pseudogene 18	O	-	20201124	-
9606	100131810	ADH5P3	-	-	HGNC:HGNC:22991|Ensembl:ENSG00000223694	1	1q43	ADH5 pseudogene 3	pseudo	ADH5P3	ADH5 pseudogene 3	O	alcohol dehydrogenase 5 (class III), chi polypeptide, pseudogene 3	20201124	-
9606	100131814	LINC00271	-	C6orf217|NCRNA00271	HGNC:HGNC:32526|Ensembl:ENSG00000231028	6	6q23.3	long intergenic non-protein coding RNA 271	ncRNA	LINC00271	long intergenic non-protein coding RNA 271	O	-	20201124	-
9606	100131816	UBE2DNL	-	-	HGNC:HGNC:28656|Ensembl:ENSG00000229547	X	Xq21.1	ubiquitin conjugating enzyme E2 D N-terminal like (pseudogene)	pseudo	UBE2DNL	ubiquitin conjugating enzyme E2 D N-terminal like (pseudogene)	O	ubiquitin conjugating enzyme E2D N-terminal like (pseudogene)|ubiquitin-conjugating enzyme E2D N-terminal like	20201124	-
9606	100131823	SUMO2P7	-	-	HGNC:HGNC:39017	17	17q21.33	SUMO2 pseudogene 7	pseudo	SUMO2P7	SUMO2 pseudogene 7	O	SMT3 suppressor of mif two 3 homolog 2 pseudogene 7	20201124	-
9606	100131825	CADM3-AS1	-	-	HGNC:HGNC:40812	1	1q23.2	CADM3 antisense RNA 1	ncRNA	CADM3-AS1	CADM3 antisense RNA 1	O	CTA-134P22.2	20201124	-
9606	100131827	ZNF717	-	OB1|X17|ZNF838	MIM:618405|HGNC:HGNC:29448|Ensembl:ENSG00000227124	3	3p12.3	zinc finger protein 717	protein-coding	ZNF717	zinc finger protein 717	O	zinc finger protein 717|krueppel-like factor X17|kruppel-like zinc finger factor X17|zinc finger protein 838	20201124	-
9606	100131828	CIR1P2	-	-	HGNC:HGNC:44012|Ensembl:ENSG00000250215	4	4q26	CIR1 pseudogene 2	pseudo	CIR1P2	CIR1 pseudogene 2	O	corepressor interacting with RBPJ, 1 pseudogene 2	20201124	-
9606	100131832	ZFP91P1	-	-	HGNC:HGNC:54652|Ensembl:ENSG00000274010	2	2q14.3	ZFP91 pseudogene 1	pseudo	ZFP91P1	ZFP91 pseudogene 1	O	ZFP91 zinc finger protein pseudogene	20201124	-
9606	100131842	HNRNPCP8	-	-	HGNC:HGNC:48819|Ensembl:ENSG00000254748	11	11q14.2	heterogeneous nuclear ribonucleoprotein C pseudogene 8	pseudo	HNRNPCP8	heterogeneous nuclear ribonucleoprotein C pseudogene 8	O	heterogeneous nuclear ribonucleoprotein C (C1/C2) pseudogene	20201124	-
9606	100131846	RPL23AP83	-	RPL23A_38_1781	HGNC:HGNC:35846|Ensembl:ENSG00000234135	X	Xp11.21	ribosomal protein L23a pseudogene 83	pseudo	RPL23AP83	ribosomal protein L23a pseudogene 83	O	-	20201124	-
9606	100131849	LOC100131849	-	-	-	8	8q22.2	WASH complex subunit 3 pseudogene	pseudo	-	-	-	coiled-coil domain containing 53 pseudogene	20201124	-
9606	100131852	CCDC12P1	-	-	HGNC:HGNC:54595	2	2p16.3	CCDC12 pseudogene 1	pseudo	CCDC12P1	CCDC12 pseudogene 1	O	coiled-coil domain containing 12 pseudogene	20201124	-
9606	100131855	CDRT15P5	-	C2orf27AP2	HGNC:HGNC:49813	9	9p21.1	CDRT15 pseudogene 5	pseudo	CDRT15P5	CDRT15 pseudogene 5	O	-	20201124	-
9606	100131859	LOC100131859	-	-	-	7	7q22.1	SAP domain containing ribonucleoprotein pseudogene	pseudo	-	-	-	-	20201124	-
9606	100131863	RPS18P5	-	RPS18|RPS18_1_389	HGNC:HGNC:36287|Ensembl:ENSG00000242299	3	3q12.3	ribosomal protein S18 pseudogene 5	pseudo	RPS18P5	ribosomal protein S18 pseudogene 5	O	-	20201124	-
9606	100131866	RPS2P9	-	RPS2_5_144	HGNC:HGNC:36704	1	1q32.1	ribosomal protein S2 pseudogene 9	pseudo	RPS2P9	ribosomal protein S2 pseudogene 9	O	-	20201124	-
9606	100131868	LOC100131868	-	-	-	3	3q29	serine/threonine-protein phosphatase 4 regulatory subunit 2-like	pseudo	-	-	-	-	20201124	-
9606	100131874	CFL1P3	-	CFLL3|CFLP3	HGNC:HGNC:1879	1	1p31.3	cofilin 1 pseudogene 3	pseudo	CFL1P3	cofilin 1 pseudogene 3	O	cofilin 1 (non-muscle) pseudogene 3|cofilin pseudogene 3|cofilin-like 3	20201124	-
9606	100131877	LOC100131877	-	-	-	9	9q32	small EDRK-rich factor 2 pseudogene	pseudo	-	-	-	-	20201124	-
9606	100131879	ZYG11AP1	-	-	HGNC:HGNC:38032	9	9q31.1	zyg-11 family member A, cell cycle regulator pseudogene 1	pseudo	ZYG11AP1	zyg-11 family member A, cell cycle regulator pseudogene 1	O	zyg-11 homolog A pseudogene 1	20201124	-
9606	100131881	EI24P3	-	-	HGNC:HGNC:44588	3	3p21.31	EI24 pseudogene 3	pseudo	EI24P3	EI24 pseudogene 3	O	EI24, autophagy associated transmembrane protein pseudogene 3|etoposide induced 2.4 mRNA pseudogene|etoposide induced 2.4 pseudogene 3	20201124	-
9606	100131884	LOC100131884	-	-	-	4	4q26	capicua transcriptional repressor pseudogene	pseudo	-	-	-	capicua homolog pseudogene	20201124	-
9606	100131890	LOC100131890	-	-	-	6	6q13	neugrin, neurite outgrowth associated pseudogene	pseudo	-	-	-	-	20201124	-
9606	100131893	RPL3P11	-	RPL3_7_963	HGNC:HGNC:35521|Ensembl:ENSG00000223568	9	9p23	ribosomal protein L3 pseudogene 11	pseudo	RPL3P11	ribosomal protein L3 pseudogene 11	O	-	20201124	-
9606	100131897	INSYN2B	-	C5orf57|FAM196B	HGNC:HGNC:37271|Ensembl:ENSG00000204767	5	5q35.1	inhibitory synaptic factor family member 2B	protein-coding	INSYN2B	inhibitory synaptic factor family member 2B	O	protein INSYN2B|family with sequence similarity 196 member B|protein FAM196B	20201124	-
9606	100131899	E2F4P1	-	-	HGNC:HGNC:38684	6	6p21.2	E2F transcription factor 4 pseudogene 1	pseudo	E2F4P1	E2F transcription factor 4 pseudogene 1	O	E2F transcription factor 4, p107/p130-binding pseudogene 1	20201124	-
9606	100131902	KRTAP25-1	-	KAP25.1	HGNC:HGNC:34003|Ensembl:ENSG00000232263	21	21q22.11	keratin associated protein 25-1	protein-coding	KRTAP25-1	keratin associated protein 25-1	O	keratin-associated protein 25-1	20201124	-
9606	100131905	RPS27P21	-	RPS27_9_1229	HGNC:HGNC:35826	12	12q12	ribosomal protein S27 pseudogene 21	pseudo	RPS27P21	ribosomal protein S27 pseudogene 21	O	-	20201124	-
9606	100131913	RPL5P20	-	RPL5_9_664	HGNC:HGNC:36660|Ensembl:ENSG00000218643	6	6p22.3	ribosomal protein L5 pseudogene 20	pseudo	RPL5P20	ribosomal protein L5 pseudogene 20	O	-	20201124	-
9606	100131918	LOC100131918	-	-	-	1	1q42.13	KIAA1191 pseudogene	pseudo	-	-	-	-	20201124	-
9606	100131921	SERF1AP1	-	-	HGNC:HGNC:44061|Ensembl:ENSG00000250813	4	4q28.3	small EDRK-rich factor 1A pseudogene 1	pseudo	SERF1AP1	small EDRK-rich factor 1A pseudogene 1	O	small EDRK-rich factor 1A (telomeric) pseudogene 1	20201124	-
9606	100131924	BLOC1S2P1	-	-	HGNC:HGNC:51427	X	Xq11.2	BLOC1S2 pseudogene 1	pseudo	BLOC1S2P1	BLOC1S2 pseudogene 1	O	biogenesis of lysosomal organelles complex-1, subunit 2 pseudogene 1	20201124	-
9606	100131932	RCC2P3	-	-	HGNC:HGNC:42379	7	7q33	regulator of chromosome condensation 2 pseudogene 3	pseudo	RCC2P3	regulator of chromosome condensation 2 pseudogene 3	O	-	20201124	-
9606	100131934	LETM1P2	-	-	HGNC:HGNC:33985	19	19q13.43	leucine zipper and EF-hand containing transmembrane protein 1 pseudogene 2	pseudo	LETM1P2	leucine zipper and EF-hand containing transmembrane protein 1 pseudogene 2	O	leucine zipper-EF-hand containing transmembrane protein 1 pseudogene|leucine zipper-EF-hand containing transmembrane protein 1, pseudogene 2	20201124	-
9606	100131935	GAPDHP41	-	-	HGNC:HGNC:37798|Ensembl:ENSG00000277172	6	6q11.1	glyceraldehyde 3 phosphate dehydrogenase pseudogene 41	pseudo	GAPDHP41	glyceraldehyde 3 phosphate dehydrogenase pseudogene 41	O	-	20201124	-
9606	100131939	LOC100131939	-	-	Ensembl:ENSG00000233196	1	1q31.1	parkin coregulated like pseudogene	pseudo	-	-	-	PARK2 coregulated like pseudogene	20201124	-
9606	100131940	SNX5P1	-	-	HGNC:HGNC:41512|Ensembl:ENSG00000249858	4	4q21.1	sorting nexin 5 pseudogene 1	pseudo	SNX5P1	sorting nexin 5 pseudogene 1	O	-	20201124	-
9606	100131943	LOC100131943	-	-	-	17	17p11.2	uncharacterized LOC100131943	ncRNA	-	-	-	-	20201124	-
9606	100131945	RPL35AP13	-	RPL35A_5_575	HGNC:HGNC:35916	5	5q13.2	ribosomal protein L35a pseudogene 13	pseudo	RPL35AP13	ribosomal protein L35a pseudogene 13	O	-	20201124	-
9606	100131947	PRPF38AP2	-	-	HGNC:HGNC:44693|Ensembl:ENSG00000236582	10	10p12.33	PRP38 domain containing A pseudogene 2	pseudo	PRPF38AP2	PRP38 domain containing A pseudogene 2	O	PRP38 pre-mRNA processing factor 38 domain containing A pseudogene	20201124	-
9606	100131950	LOC100131950	-	-	Ensembl:ENSG00000258587	14	14q24.3	methyltransferase like 5 pseudogene	pseudo	-	-	-	-	20201124	-
9606	100131953	ACTG1P22	-	-	HGNC:HGNC:51502	2	2p16.1	actin gamma 1 pseudogene 22	pseudo	ACTG1P22	actin gamma 1 pseudogene 22	O	-	20201124	-
9606	100131956	RPS3P5	-	RPS3_2_726	HGNC:HGNC:36869|Ensembl:ENSG00000219755	6	6q16.2	ribosomal protein S3 pseudogene 5	pseudo	RPS3P5	ribosomal protein S3 pseudogene 5	O	-	20201124	-
9606	100131958	RPL15P12	-	RPL15_6_949	HGNC:HGNC:35529	8	8q24.21	ribosomal protein L15 pseudogene 12	pseudo	RPL15P12	ribosomal protein L15 pseudogene 12	O	-	20201124	-
9606	100131961	ST13P19	-	-	HGNC:HGNC:38862|Ensembl:ENSG00000228110	1	1q32.2	ST13, Hsp70 interacting protein pseudogene 19	pseudo	ST13P19	ST13, Hsp70 interacting protein pseudogene 19	O	suppression of tumorigenicity 13 (colon carcinoma) (Hsp70 interacting protein) pseudogene 19	20201209	-
9606	100131962	LOC100131962	-	-	-	1	1q21.1	ubiquitin conjugating enzyme E2 D4 (putative) pseudogene	pseudo	-	-	-	ubiquitin-conjugating enzyme E2D 4 (putative) pseudogene	20201124	-
9606	100131964	RPL7L1P3	-	-	HGNC:HGNC:39485	7	7q11.23	ribosomal protein L7 like 1 pseudogene 3	pseudo	RPL7L1P3	ribosomal protein L7 like 1 pseudogene 3	O	-	20201124	-
9606	100131971	RPS26P54	-	RPS26_21_1607	HGNC:HGNC:36868	18	18q21.32	ribosomal protein S26 pseudogene 54	pseudo	RPS26P54	ribosomal protein S26 pseudogene 54	O	-	20201124	-
9606	100131977	LOC100131977	-	-	-	3	3q27.1	prickle planar cell polarity protein 1 pseudogene	pseudo	-	-	-	prickle homolog 1 (Drosophila) pseudogene	20201124	-
9606	100131980	ZNF705G	-	-	HGNC:HGNC:37134|Ensembl:ENSG00000215372	8	8p23.1	zinc finger protein 705G	protein-coding	ZNF705G	zinc finger protein 705G	O	putative zinc finger protein 705G	20201213	-
9606	100131981	UBE2V1P9	-	-	HGNC:HGNC:44894|Ensembl:ENSG00000229667	X	Xq21.31	UBE2V1 pseudogene 9	pseudo	UBE2V1P9	UBE2V1 pseudogene 9	O	ubiquitin conjugating enzyme E2 V1 pseudogene 9|ubiquitin conjugating enzyme E2 variant 1 pseudogene 9|ubiquitin-conjugating enzyme E2 variant 2 pseudogene	20201124	-
9606	100131983	HNRNPA1P25	-	-	HGNC:HGNC:39543	X	Xq13.2	heterogeneous nuclear ribonucleoprotein A1 pseudogene 25	pseudo	HNRNPA1P25	heterogeneous nuclear ribonucleoprotein A1 pseudogene 25	O	-	20201124	-
9606	100131984	SOWAHCP1	-	ANKRD57P1	HGNC:HGNC:37984	Y	Yq11.21	SOWAHC pseudogene 1	pseudo	SOWAHCP1	SOWAHC pseudogene 1	O	ankyrin repeat domain 57 pseudogene 1	20201124	-
9606	100131991	RPL29P8	-	RPL29_1_300	HGNC:HGNC:37026	2	2q31.1	ribosomal protein L29 pseudogene 8	pseudo	RPL29P8	ribosomal protein L29 pseudogene 8	O	-	20201124	-
9606	100131995	UQCRHP3	-	-	HGNC:HGNC:38046	10	10q11.21	ubiquinol-cytochrome c reductase hinge protein pseudogene 3	pseudo	UQCRHP3	ubiquinol-cytochrome c reductase hinge protein pseudogene 3	O	-	20201124	-
9606	100131997	FAM27E3	-	-	HGNC:HGNC:28655|Ensembl:ENSG00000274026	9	9q21.11	family with sequence similarity 27 member E3	ncRNA	FAM27E3	family with sequence similarity 27 member E3	O	-	20201124	-
9606	100131998	RRN3P3	-	-	HGNC:HGNC:37620	16	16p12.2	RRN3 pseudogene 3	pseudo	RRN3P3	RRN3 pseudogene 3	O	RNA polymerase I transcription factor homolog pseudogene 3|RRN3 RNA polymerase I transcription factor homolog pseudogene|RRN3 homolog, RNA polymerase I transcription factor pseudogene 3	20201124	-
9606	100132004	LOC100132004	-	-	-	9	9p11.2	ankyrin repeat domain 30B pseudogene	pseudo	-	-	-	putative ankyrin repeat domain-containing protein 30B-like	20201124	-
9606	100132009	LOC100132009	-	-	-	19	19q13.43	pentatricopeptide repeat domain 3 pseudogene	pseudo	-	-	-	-	20201124	-
9606	100132015	TEX13D	-	-	HGNC:HGNC:52278|Ensembl:ENSG00000282419	X	Xq25	TEX13 family member D	protein-coding	TEX13D	TEX13 family member D	O	testis-expressed protein 13D	20201124	-
9606	100132031	DNM1P28	-	DNM1DN3-1|DNM1DN3-3|DNM1DN3.1|DNM1DN3.3|DNM1DN3@	HGNC:HGNC:35175	15	15q13.2	dynamin 1 pseudogene 28	pseudo	DNM1P28	dynamin 1 pseudogene 28	O	DNM1 pseudogene 28|DNM1DN3.1 duplicon|DNM1DN3.3 duplicon	20201124	-
9606	100132036	NDUFB4P2	-	-	HGNC:HGNC:45250|Ensembl:ENSG00000251306	5	5q11.2	NADH:ubiquinone oxidoreductase subunit B4 pseudogene 2	pseudo	NDUFB4P2	NADH:ubiquinone oxidoreductase subunit B4 pseudogene 2	O	NADH dehydrogenase (ubiquinone) 1 beta subcomplex, 4, 15kDa pseudogene 2	20201124	-
9606	100132037	RPS29P10	-	RPS29_1_224	HGNC:HGNC:37006|Ensembl:ENSG00000226884	2	2p15	ribosomal protein S29 pseudogene 10	pseudo	RPS29P10	ribosomal protein S29 pseudogene 10	O	-	20201124	-
9606	100132039	LOC100132039	-	-	-	5	5q13.3	spermine synthase pseudogene	pseudo	-	-	-	-	20201124	-
9606	100132047	RPL22P6	-	RPL22_1_94	HGNC:HGNC:36473|Ensembl:ENSG00000268993	1	1p11.2	ribosomal protein L22 pseudogene 6	pseudo	RPL22P6	ribosomal protein L22 pseudogene 6	O	-	20201124	-
9606	100132049	RPS19P4	-	RPS19_2_563	HGNC:HGNC:35778	5	5q11.2	ribosomal protein S19 pseudogene 4	pseudo	RPS19P4	ribosomal protein S19 pseudogene 4	O	-	20201124	-
9606	100132053	RPL30P8	-	RPL30_4_741	HGNC:HGNC:36058	6	6q21	ribosomal protein L30 pseudogene 8	pseudo	RPL30P8	ribosomal protein L30 pseudogene 8	O	-	20201124	-
9606	100132056	DHFRP5	-	-	HGNC:HGNC:52355	6	6q11.1	dihydrofolate reductase pseudogene 5	pseudo	DHFRP5	dihydrofolate reductase pseudogene 5	O	-	20201124	-
9606	100132057	PDE4DIPP6	-	-	HGNC:HGNC:55097|Ensembl:ENSG00000231551	1	1q21.2	PDE4DIP pseudogene 6	pseudo	PDE4DIPP6	PDE4DIP pseudogene 6	O	-	20201124	-
9606	100132058	GPS2P2	-	-	HGNC:HGNC:49623|Ensembl:ENSG00000230951	3	3q27.3	G protein pathway suppressor 2 pseudogene 2	pseudo	GPS2P2	G protein pathway suppressor 2 pseudogene 2	O	-	20201124	-
9606	100132061	RPL9P14	-	RPL9_3_318	HGNC:HGNC:36816|Ensembl:ENSG00000185078	2	2q33.3	ribosomal protein L9 pseudogene 14	pseudo	RPL9P14	ribosomal protein L9 pseudogene 14	O	-	20201124	-
9606	100132062	LOC100132062	-	-	-	5	5q35.3	uncharacterized LOC100132062	ncRNA	-	-	-	-	20201124	-
9606	100132066	ALG1L3P	-	-	HGNC:HGNC:44372|Ensembl:ENSG00000251087	4	4p16.1	ALG1 like 3, pseudogene	pseudo	ALG1L3P	ALG1 like 3, pseudogene	O	asparagine-linked glycosylation 1 homolog pseudogene|asparagine-linked glycosylation 1-like 3, pseudogene|asparagine-linked glycosylation 1-like pseudogene|beta-1,4-mannosyltransferase pseudogene	20201209	-
9606	100132073	CCNB2P1	-	-	HGNC:HGNC:50850|Ensembl:ENSG00000214998	7	7p21.3	cyclin B2 pseudogene 1	pseudo	CCNB2P1	cyclin B2 pseudogene 1	O	CCNB2 pseudogene 1	20201124	-
9606	100132074	FOXO6	-	-	MIM:611457|HGNC:HGNC:24814	1	1p34.2	forkhead box O6	protein-coding	FOXO6	forkhead box O6	O	forkhead box protein O6	20201124	-
9606	100132076	RDXP3	-	-	HGNC:HGNC:54912|Ensembl:ENSG00000238247	X	Xp21.3	RDX pseudogene 3	pseudo	RDXP3	RDX pseudogene 3	O	radixin pseudogene	20201124	-
9606	100132077	LOC100132077	-	-	-	9	9q22.32	uncharacterized LOC100132077	ncRNA	-	-	-	-	20201124	-
9606	100132078	LOC100132078	-	-	Ensembl:ENSG00000255428	11	11q23.1	uncharacterized LOC100132078	ncRNA	-	-	-	-	20201124	-
9606	100132079	KARS1P3	-	KARSP3	HGNC:HGNC:39209	16	16q22.1	lysyl-tRNA synthetase 1 pseudogene 3	pseudo	KARS1P3	lysyl-tRNA synthetase 1 pseudogene 3	O	lysyl-tRNA synthetase pseudogene 3	20201124	-
9606	100132086	AK6P1	-	-	HGNC:HGNC:51678|Ensembl:ENSG00000256614	12	12p11.1	adenylate kinase 6 pseudogene 1	pseudo	AK6P1	adenylate kinase 6 pseudogene 1	O	-	20201124	-
9606	100132090	LOC100132090	-	-	-	4	4q35.1	survival of motor neuron 1, telomeric pseudogene	pseudo	-	-	-	-	20201124	-
9606	100132100	DNM1P32	-	DNM1DN4-5|DNM1DN4.5|DNM1DN4@	HGNC:HGNC:35179	15	15q13.3	dynamin 1 pseudogene 32	pseudo	DNM1P32	dynamin 1 pseudogene 32	O	DNM1 pseudogene 32|DNM1DN4.5 duplicon	20201124	-
9606	100132101	HERC2P7	-	-	HGNC:HGNC:4875	15	15q11.2	hect domain and RLD 2 pseudogene 7	pseudo	HERC2P7	hect domain and RLD 2 pseudogene 7	O	-	20201124	-
9606	100132103	FAM66E	-	-	HGNC:HGNC:18735|Ensembl:ENSG00000225725	8	8p23.1	family with sequence similarity 66 member E	ncRNA	FAM66E	family with sequence similarity 66 member E	O	-	20201124	-
9606	100132104	AK4P2	-	-	HGNC:HGNC:39066	5	5q11.2	adenylate kinase 4 pseudogene 2	pseudo	AK4P2	adenylate kinase 4 pseudogene 2	O	adenylate kinase 3-like 1 pseudogene	20201124	-
9606	100132108	LOC100132108	-	-	-	1	1q22	proteasome 26S subunit, non-ATPase 7 pseudogene	pseudo	-	-	-	proteasome (prosome, macropain) 26S subunit, non-ATPase, 7 pseudogene	20201124	-
9606	100132111	C2CD4D-AS1	-	-	HGNC:HGNC:54045	1	1q21.3	C2CD4D and THEM5 antisense RNA 1	ncRNA	C2CD4D-AS1	C2CD4D and THEM5 antisense RNA 1	O	-	20201124	-
9606	100132115	RBM22P11	-	RBM22P8	HGNC:HGNC:39704	X	Xp11.22	RNA binding motif protein 22 pseudogene 11	pseudo	RBM22P11	RNA binding motif protein 22 pseudogene 11	O	RNA binding motif protein 22 pseudogene 8	20201124	-
9606	100132116	ACTA2-AS1	-	UC001kfo|ZXF1|uc001kfo.1	HGNC:HGNC:45169|Ensembl:ENSG00000180139	10	10q23.31	ACTA2 antisense RNA 1	ncRNA	ACTA2-AS1	ACTA2 antisense RNA 1	O	-	20201220	-
9606	100132121	ETF1P3	-	SUP45L4	HGNC:HGNC:3480	X	Xq12	eukaryotic translation termination factor 1 pseudogene 3	pseudo	ETF1P3	eukaryotic translation termination factor 1 pseudogene 3	O	sup45 (yeast omnipotent suppressor 45) homolog-like 4	20201124	-
9606	100132122	RPL35AP5	-	RPL35A_2_150	HGNC:HGNC:35570	1	1q32.1	ribosomal protein L35a pseudogene 5	pseudo	RPL35AP5	ribosomal protein L35a pseudogene 5	O	-	20201124	-
9606	100132124	TSPY17P	-	-	HGNC:HGNC:37713|Ensembl:ENSG00000232620	Y	Yp11.2	testis specific protein Y-linked 17, pseudogene	pseudo	TSPY17P	testis specific protein Y-linked 17, pseudogene	O	-	20201124	-
9606	100132126	LOC100132126	-	-	Ensembl:ENSG00000258262	12	12q22	mitochondrial carrier 2 pseudogene	pseudo	-	-	-	mitochondrial carrier homolog 2 (C. elegans) pseudogene	20201124	-
9606	100132127	RPL39P14	-	RPL39_6_311	HGNC:HGNC:36609	2	2q33.1	ribosomal protein L39 pseudogene 14	pseudo	RPL39P14	ribosomal protein L39 pseudogene 14	O	-	20201124	-
9606	100132132	DSTNP5	-	-	HGNC:HGNC:44549	2	2q33.3	DSTN pseudogene 5	pseudo	DSTNP5	DSTN pseudogene 5	O	destrin, actin depolymerizing factor pseudogene 5	20201124	-
9606	100132142	RPS3AP4	-	-	HGNC:HGNC:23562|Ensembl:ENSG00000259105	14	14q13.2	RPS3A pseudogene 4	pseudo	RPS3AP4	RPS3A pseudogene 4	O	ribosomal protein S3A pseudogene 4	20201124	-
9606	100132146	FAM240A	-	-	HGNC:HGNC:52390|Ensembl:ENSG00000283473	3	3p21.31	family with sequence similarity 240 member A	protein-coding	FAM240A	family with sequence similarity 240 member A	O	protein FAM240A	20201124	-
9606	100132147	LINC01783	-	-	HGNC:HGNC:52573|Ensembl:ENSG00000233421	1	1p36.13	long intergenic non-protein coding RNA 1783	ncRNA	LINC01783	long intergenic non-protein coding RNA 1783	O	-	20201124	-
9606	100132153	TUBB2BP1	-	-	HGNC:HGNC:42332|Ensembl:ENSG00000216819	6	6p25.2	tubulin beta 2B class IIb pseudogene 1	pseudo	TUBB2BP1	tubulin beta 2B class IIb pseudogene 1	O	tubulin, beta 2B pseudogene	20201124	-
9606	100132154	LOC100132154	-	-	-	9	9q13	ankyrin repeat domain 30B pseudogene	pseudo	-	-	-	BC065763/abParts fusion|putative ankyrin repeat domain-containing protein 30B-like	20201124	-
9606	100132159	CALML3-AS1	-	-	HGNC:HGNC:44682	10	10p15.1	CALML3 antisense RNA 1	ncRNA	CALML3-AS1	CALML3 antisense RNA 1	O	-	20201124	-
9606	100132163	PHKA2-AS1	-	-	HGNC:HGNC:44110	X	Xp22.13	PHKA2 antisense RNA 1	ncRNA	PHKA2-AS1	PHKA2 antisense RNA 1	O	PHKA2 antisense RNA 1 (non-protein coding)	20201124	-
9606	100132166	IL9RP4	-	-	HGNC:HGNC:6034	18	18p11.32	interleukin 9 receptor pseudogene 4	pseudo	IL9RP4	interleukin 9 receptor pseudogene 4	O	-	20201124	-
9606	100132169	WASIR2	-	NCRNA00286A	HGNC:HGNC:38609|Ensembl:ENSG00000231439	16	16p13.3	WASH and IL9R antisense RNA 2	ncRNA	WASIR2	WASH and IL9R antisense RNA 2	O	WASH and IL9R antisense RNA 2 (non-protein coding)|non-protein coding RNA 286A	20201124	-
9606	100132172	LOC100132172	-	-	Ensembl:ENSG00000256674	11	11q23.2	histone deacetylase 2 pseudogene	pseudo	-	-	-	-	20201124	-
9606	100132173	PPP1R26P3	-	KIAA0649P3	HGNC:HGNC:42017	22	22q11.21	protein phosphatase 1 regulatory subunit 26 pseudogene 3	pseudo	PPP1R26P3	protein phosphatase 1 regulatory subunit 26 pseudogene 3	O	-	20201124	-
9606	100132174	LINC01987	-	-	HGNC:HGNC:52819|Ensembl:ENSG00000267790	17	17q25.3	long intergenic non-protein coding RNA 1987	ncRNA	LINC01987	long intergenic non-protein coding RNA 1987	O	-	20201124	-
9606	100132179	LOC100132179	-	-	-	1	1q41	solute carrier family 35 member E3 pseudogene	pseudo	-	-	-	-	20201124	-
9606	100132195	TRIM60P13	-	-	HGNC:HGNC:38485	13	13q31.2	tripartite motif containing 60 pseudogene 13	pseudo	TRIM60P13	tripartite motif containing 60 pseudogene 13	O	-	20201124	-
9606	100132199	RPL36AP44	-	RPL36A_21_1441	HGNC:HGNC:36986	15	15q22.2	ribosomal protein L36a pseudogene 44	pseudo	RPL36AP44	ribosomal protein L36a pseudogene 44	O	-	20201124	-
9606	100132201	ZSWIM5P2	-	-	HGNC:HGNC:43769	17	17p11.2	zinc finger SWIM-type containing 5 pseudogene 2	pseudo	ZSWIM5P2	zinc finger SWIM-type containing 5 pseudogene 2	O	-	20201124	-
9606	100132202	LOC100132202	-	-	Ensembl:ENSG00000227717	15	15q13.1	golgin subfamily A member 6-like protein 22	protein-coding	-	-	-	golgin subfamily A member 6-like protein 22	20201124	-
9606	100132204	DNM1P29	-	DNM1DN3-2|DNM1DN3.2|DNM1DN3@	HGNC:HGNC:35176|Ensembl:ENSG00000274966	15	15q13.2	dynamin 1 pseudogene 29	pseudo	DNM1P29	dynamin 1 pseudogene 29	O	DNM1 pseudogene 29|DNM1DN3.2 duplicon	20201124	-
9606	100132215	LOC100132215	-	-	Ensembl:ENSG00000231609	2	2p15	uncharacterized LOC100132215	ncRNA	-	-	-	-	20201124	-
9606	100132223	LOC100132223	-	-	-	3	3q26.33	actin beta pseudogene	pseudo	-	-	-	-	20201124	-
9606	100132229	LOC100132229	-	-	-	8	8p21.2	nuclear pore associated protein 1 pseudogene	pseudo	-	-	-	Putative UPF0607 protein ENSP00000382826	20201124	-
9606	100132234	LINC00543	-	-	HGNC:HGNC:43678|Ensembl:ENSG00000260704	13	13q12.2	long intergenic non-protein coding RNA 543	ncRNA	LINC00543	long intergenic non-protein coding RNA 543	O	-	20201124	-
9606	100132239	LOC100132239	-	-	-	6	6p22.3	calcium activated nucleotidase 1 pseudogene	pseudo	-	-	-	-	20201124	-
9606	100132242	LOC100132242	-	-	Ensembl:ENSG00000218107	6	6p21.1	exosome component 8 pseudogene	pseudo	-	-	-	-	20201124	-
9606	100132247	NPIPB5	-	-	HGNC:HGNC:37233|Ensembl:ENSG00000243716	16	16p12.2	nuclear pore complex interacting protein family member B5	protein-coding	NPIPB5	nuclear pore complex interacting protein family member B5	O	nuclear pore complex-interacting protein family member B5|nuclear pore complex interacting protein related	20201124	-
9606	100132249	LOC100132249	-	-	-	9	9q13	uncharacterized LOC100132249	ncRNA	-	-	-	-	20201124	-
9606	100132251	ABHD17AP9	-	FAM108A10P	HGNC:HGNC:38510	16	16p11.2	ABHD17A pseudogene 9	pseudo	ABHD17AP9	ABHD17A pseudogene 9	O	abhydrolase domain containing 17A pseudogene 9|family with sequence similarity 108, member A10, pseudogene	20201124	-
9606	100132260	CDYLP1	-	-	HGNC:HGNC:52805	3	3p24.3	CDYL pseudogene 1	pseudo	CDYLP1	CDYL pseudogene 1	O	chromodomain Y-like pseudogene 1	20201124	-
9606	100132264	RNFT1P2	-	-	HGNC:HGNC:44388	1	1p31.1	ring finger protein, transmembrane 1 pseudogene 2	pseudo	RNFT1P2	ring finger protein, transmembrane 1 pseudogene 2	O	-	20201124	-
9606	100132265	RPL32P15	-	RPL32_5_690	HGNC:HGNC:36119	6	6p21.1	ribosomal protein L32 pseudogene 15	pseudo	RPL32P15	ribosomal protein L32 pseudogene 15	O	-	20201124	-
9606	100132268	FKBP4P6	-	FKBP4P4|FKBP4P5	HGNC:HGNC:50375|Ensembl:ENSG00000268234	9	9p11.1	FKBP prolyl isomerase 4 pseudogene 6	pseudo	FKBP4P6	FKBP prolyl isomerase 4 pseudogene 6	O	FK506 binding protein 4 pseudogene 5|FK506 binding protein 4 pseudogene 6|FK506 binding protein 4, 59kDa pseudogene 4|FK506 binding protein 4, 59kDa pseudogene 5|FK506 binding protein 4, 59kDa pseudogene 6	20201124	-
9606	100132273	NDUFA6-DT	-	NDUFA6-AS1	HGNC:HGNC:45273|Ensembl:ENSG00000237037	22	22q13.2	NDUFA6 divergent transcript	ncRNA	NDUFA6-DT	NDUFA6 divergent transcript	O	NDUFA6 antisense RNA 1 (head to head)	20201124	-
9606	100132280	LOC100132280	-	-	Ensembl:ENSG00000253107	8	8q23.2	ataxin 3 pseudogene	pseudo	-	-	-	-	20201124	-
9606	100132285	KIR2DS2	-	183ActI|CD158J|CD158b|KIR-2DS2|KIR2DL1|NKAT-5|NKAT5|cl-49	MIM:604953|HGNC:HGNC:6334	19	19q13.4	killer cell immunoglobulin like receptor, two Ig domains and short cytoplasmic tail 2	protein-coding	KIR2DS2	killer cell immunoglobulin like receptor, two Ig domains and short cytoplasmic tail 2	O	killer cell immunoglobulin-like receptor 2DS2|CD158 antigen-like family member J|KIR2DS2 Killer-cell Immunoglobulin-like Receptor|MHC class I NK cell receptor|NK receptor 183 ActI|killer cell immunoglobulin-like receptor KIR2DS2|killer cell immunoglobulin-like receptor, two domains, short cytoplasmic tail, 2|killer-cell Ig-like receptor|killer-cell immunoglobulin-like receptor two domains short tail 2 protein|natural killer associated transcript 5|natural killer cell inhibitory receptor|p58 killer cell inhibitory receptor KIR-K7a|p58 natural killer cell receptor clone CL-49	20201213	-
9606	100132286	NDUFB8P3	-	-	HGNC:HGNC:33979	11	11p13	NADH:ubiquinone oxidoreductase subunit B8 pseudogene 3	pseudo	NDUFB8P3	NADH:ubiquinone oxidoreductase subunit B8 pseudogene 3	O	NADH dehydrogenase (ubiquinone) 1 beta subcomplex, 8, 19kDa pseudogene|NADH dehydrogenase (ubiquinone) 1 beta subcomplex, 8, pseudogene 3	20201124	-
9606	100132287	LOC100132287	-	-	-	1	1p36.33	uncharacterized LOC100132287	ncRNA	-	-	-	-	20201124	-
9606	100132288	TEKT4P2	-	MAFIPL|TEKT4P	HGNC:HGNC:40046|Ensembl:ENSG00000188681	21	21p11.2	tektin 4 pseudogene 2	pseudo	TEKT4P2	tektin 4 pseudogene 2	O	Tektin-4 like protein LOC389833	20201124	-
9606	100132289	ABCB10P4	-	-	HGNC:HGNC:31130|Ensembl:ENSG00000260053	15	15q13.1	ABCB10 pseudogene 4	pseudo	ABCB10P4	ABCB10 pseudogene 4	O	ATP binding cassette subfamily B member 10 pseudogene 4|ATP-binding cassette, sub-family B (MDR/TAP), member 10 pseudogene 4	20201124	-
9606	100132291	RPS27P29	-	RPS27_17_1641	HGNC:HGNC:36516	19	19p12	ribosomal protein S27 pseudogene 29	pseudo	RPS27P29	ribosomal protein S27 pseudogene 29	O	-	20201124	-
9606	100132295	PPP1R26P4	-	KIAA0649P4	HGNC:HGNC:42018	22	22q11.21	protein phosphatase 1 regulatory subunit 26 pseudogene 4	pseudo	PPP1R26P4	protein phosphatase 1 regulatory subunit 26 pseudogene 4	O	-	20201124	-
9606	100132304	FAM236B	-	-	HGNC:HGNC:52640|Ensembl:ENSG00000268994	X	Xq13.1	family with sequence similarity 236 member B	protein-coding	FAM236B	family with sequence similarity 236 member B	O	protein FAM236B|family with sequence similarity 235 member B	20201124	-
9606	100132306	FAM91A4P	-	-	HGNC:HGNC:51524	1	1p11.2	family with sequence similarity 91 member A4, pseudogene	pseudo	FAM91A4P	family with sequence similarity 91 member A4, pseudogene	O	-	20201124	-
9606	100132308	SLC29A4P2	-	-	HGNC:HGNC:43782|Ensembl:ENSG00000214660	7	7q11.21	solute carrier family 29 member 4 pseudogene 2	pseudo	SLC29A4P2	solute carrier family 29 member 4 pseudogene 2	O	solute carrier family 29 (nucleoside transporters), member 4 pseudogene 2	20201209	-
9606	100132310	FCF1P11	-	-	HGNC:HGNC:44623	7	7q34	FCF1 pseudogene 11	pseudo	FCF1P11	FCF1 pseudogene 11	O	FCF1 small subunit processome component homolog pseudogene 11	20201124	-
9606	100132311	RPL38P3	-	RPL38_2_479	HGNC:HGNC:35980	4	4q12	RPL38 pseudogene 3	pseudo	RPL38P3	RPL38 pseudogene 3	O	ribosomal protein L38 pseudogene 3	20201124	-
9606	100132321	NIPA2P1	-	-	HGNC:HGNC:42041|Ensembl:ENSG00000225843	7	7q21.13	NIPA2 pseudogene 1	pseudo	NIPA2P1	NIPA2 pseudogene 1	O	NIPA magnesium transporter 2 pseudogene 1|non imprinted in Prader-Willi/Angelman syndrome 2 pseudogene 1	20201124	-
9606	100132322	SAR1AP4	-	-	HGNC:HGNC:37638	X	Xq13.3	secretion associated Ras related GTPase 1A pseudogene 4	pseudo	SAR1AP4	secretion associated Ras related GTPase 1A pseudogene 4	O	SAR1 homolog A pseudogene 4	20201124	-
9606	100132330	LOC100132330	-	-	-	2	2p11.2	mal, T-cell differentiation protein-like pseudogene	pseudo	-	-	-	-	20201124	-
9606	100132332	CNOT7P2	-	-	HGNC:HGNC:44249	1	1p13.1	CCR4-NOT transcription complex subunit 7 pseudogene 2	pseudo	CNOT7P2	CCR4-NOT transcription complex subunit 7 pseudogene 2	O	-	20201124	-
9606	100132340	CYP4F59P	-	-	HGNC:HGNC:39947	9	9q21.11	cytochrome P450 family 4 subfamily F member 59, pseudogene	pseudo	CYP4F59P	cytochrome P450 family 4 subfamily F member 59, pseudogene	O	CYP4F-se14[6:8]|cytochrome P450, family 4, subfamily F, polypeptide 59, pseudogene	20201124	-
9606	100132341	CLUHP3	-	C16orf67|KIAA0664L3|KIAA0664P3|URLC3	HGNC:HGNC:28447|Ensembl:ENSG00000131797	16	16p11.2	clustered mitochondria homolog pseudogene 3	pseudo	CLUHP3	clustered mitochondria homolog pseudogene 3	O	KIAA0664-like 3|clustered mitochondria (cluA/CLU1) homolog pseudogene 3|up-regulated in lung cancer 3	20201124	-
9606	100132346	HSPE1P7	-	-	HGNC:HGNC:49327	16	16q23.1	heat shock protein family E (Hsp10) member 1 pseudogene 7	pseudo	HSPE1P7	heat shock protein family E (Hsp10) member 1 pseudogene 7	O	heat shock 10kDa protein 1 (chaperonin 10) pseudogene|heat shock 10kDa protein 1 pseudogene 7	20201124	-
9606	100132352	FRG1HP	-	-	HGNC:HGNC:51767	9	9p11.2	FSHD region gene 1 family member H, pseudogene	pseudo	FRG1HP	FSHD region gene 1 family member H, pseudogene	O	FSHD region gene 1 pseudogene	20201124	-
9606	100132354	LINC01512	-	HI-LNC77	HGNC:HGNC:51201	6	6p21.1	long intergenic non-protein coding RNA 1512	ncRNA	LINC01512	long intergenic non-protein coding RNA 1512	O	Human Islet Long Non Coding RNA 77|TCONS_00011120	20201124	-
9606	100132355	SLC25A1P4	-	-	HGNC:HGNC:43848	16	16p11.2	solute carrier family 25 member 1 pseudogene 4	pseudo	SLC25A1P4	solute carrier family 25 member 1 pseudogene 4	O	solute carrier family 25 (mitochondrial carrier; citrate transporter), member 1 pseudogene 4	20201124	-
9606	100132356	LOC100132356	-	-	-	5	5p12	uncharacterized LOC100132356	ncRNA	-	-	-	-	20201124	-
9606	100132358	EEF1A1P34	-	-	HGNC:HGNC:37912|Ensembl:ENSG00000233324	20	20p11.23	eukaryotic translation elongation factor 1 alpha 1 pseudogene 34	pseudo	EEF1A1P34	eukaryotic translation elongation factor 1 alpha 1 pseudogene 34	O	-	20201124	-
9606	100132372	RPS10P28	-	RPS10_14_1658	HGNC:HGNC:35511	19	19q13.2	ribosomal protein S10 pseudogene 28	pseudo	RPS10P28	ribosomal protein S10 pseudogene 28	O	-	20201124	-
9606	100132376	RPS29P8	-	RPS29_5_283	HGNC:HGNC:36915	2	2q23.1	ribosomal protein S29 pseudogene 8	pseudo	RPS29P8	ribosomal protein S29 pseudogene 8	O	-	20201124	-
9606	100132380	AGGF1P1	-	-	HGNC:HGNC:38051	4	4q35.2	angiogenic factor with G-patch and FHA domains 1 pseudogene 1	pseudo	AGGF1P1	angiogenic factor with G-patch and FHA domains 1 pseudogene 1	O	-	20201124	-
9606	100132382	RPS14P4	-	RPS14_2_264	HGNC:HGNC:36419	2	2q13	ribosomal protein S14 pseudogene 4	pseudo	RPS14P4	ribosomal protein S14 pseudogene 4	O	-	20201124	-
9606	100132386	KRTAP4-9	-	KAP4.9	HGNC:HGNC:18910|Ensembl:ENSG00000212722	17	17q21.2	keratin associated protein 4-9	protein-coding	KRTAP4-9	keratin associated protein 4-9	O	keratin-associated protein 4-9|keratin-associated protein 4.9|ultrahigh sulfur keratin-associated protein 4.9	20201124	-
9606	100132396	ZNF705B	-	-	HGNC:HGNC:32284|Ensembl:ENSG00000215356	8	8p23.1	zinc finger protein 705B	protein-coding	ZNF705B	zinc finger protein 705B	O	zinc finger protein 705B|Putative zinc finger protein 705D-like protein LOC100132396|putative zinc finger protein 705B	20201213	-
9606	100132399	GAGE12D	-	GAGE-12B	MIM:300728|HGNC:HGNC:31904|Ensembl:ENSG00000227488	X	Xp11.23	G antigen 12D	protein-coding	GAGE12D	G antigen 12D	O	G antigen 12B/C/D/E|GAGE-12D|g antigen 12C/D/E	20201124	-
9606	100132400	RPS15AP28	-	RPS15A_16_1058	HGNC:HGNC:36381|Ensembl:ENSG00000229197	10	10q22.1	ribosomal protein S15a pseudogene 28	pseudo	RPS15AP28	ribosomal protein S15a pseudogene 28	O	-	20201124	-
9606	100132402	PGGT1BP2	-	-	HGNC:HGNC:45112	10	10q22.3	protein geranylgeranyltransferase type I subunit beta pseudogene 2	pseudo	PGGT1BP2	protein geranylgeranyltransferase type I subunit beta pseudogene 2	O	protein geranylgeranyltransferase type I, beta subunit pseudogene 2	20201124	-
9606	100132403	FAM157B	-	-	HGNC:HGNC:34080	9	9q34.3	family with sequence similarity 157 member B	ncRNA	FAM157B	family with sequence similarity 157 member B	O	family with sequence similarity 157 member B (non-protein coding)	20201124	-
9606	100132406	NBPF10	-	AB6|AG1|NBPF9	MIM:614000|HGNC:HGNC:31992|Ensembl:ENSG00000271425	1	1q21.1	NBPF member 10	protein-coding	NBPF10	NBPF member 10	O	neuroblastoma breakpoint family member 10	20201124	-
9606	100132413	GKN3P	-	-	HGNC:HGNC:37701	2	2p13.3	gastrokine 3, pseudogene	pseudo	GKN3P	gastrokine 3, pseudogene	O	gastrokine-3	20201124	-
9606	100132415	SOCS5P4	-	-	HGNC:HGNC:44600|Ensembl:ENSG00000227536	X	Xq13.1	suppressor of cytokine signaling 5 pseudogene 4	pseudo	SOCS5P4	suppressor of cytokine signaling 5 pseudogene 4	O	-	20201209	-
9606	100132417	FCGR1CP	-	CD64c|FCGR1C|FCRIC|IGFR1|IGFRC	MIM:601503|HGNC:HGNC:3615|Ensembl:ENSG00000265531	1	1q21.1	Fc fragment of IgG receptor Ic, pseudogene	pseudo	FCGR1CP	Fc fragment of IgG receptor Ic, pseudogene	O	Fc fragment of IgG, high affinity Ic, receptor (CD64), pseudogene|Fc fragment of IgG, high affinity Ic, receptor for (CD64)|immunoglobulin gamma Fc receptor 1C	20201124	-
9606	100132420	ANKRD36P1	-	-	HGNC:HGNC:37759	Y	Yq11.23	ankyrin repeat domain 36 pseudogene 1	pseudo	ANKRD36P1	ankyrin repeat domain 36 pseudogene 1	O	-	20201124	-
9606	100132421	DUX4L18	-	DUXY2	HGNC:HGNC:37716|Ensembl:ENSG00000259029	Y	Yq11.21	double homeobox 4 like 18 (pseudogene)	pseudo	DUX4L18	double homeobox 4 like 18 (pseudogene)	O	-	20201124	-
9606	100132441	GXYLT1P4	-	-	HGNC:HGNC:50423|Ensembl:ENSG00000275026	9	9q21.11	GXYLT1 pseudogene 4	pseudo	GXYLT1P4	GXYLT1 pseudogene 4	O	glucoside xylosyltransferase 1 pseudogene 4	20201124	-
9606	100132450	IQSEC3P1	-	-	HGNC:HGNC:49848	12	12p13.33	IQ motif and Sec7 domain 3 pseudogene 1	pseudo	IQSEC3P1	IQ motif and Sec7 domain 3 pseudogene 1	O	-	20201124	-
9606	100132456	GUSBP7	-	-	HGNC:HGNC:42321	5	5q21.1	GUSB pseudogene 7	pseudo	GUSBP7	GUSB pseudogene 7	O	glucuronidase, beta pseudogene 7	20201124	-
9606	100132463	CLDN24	-	CLDN21	HGNC:HGNC:37200|Ensembl:ENSG00000185758	4	4q35.1	claudin 24	protein-coding	CLDN24	claudin 24	O	putative claudin-24|claudin 21	20201124	-
9606	100132464	FAM99B	-	-	HGNC:HGNC:32369|Ensembl:ENSG00000205865	11	11p15.5	family with sequence similarity 99 member B	ncRNA	FAM99B	family with sequence similarity 99 member B	O	family with sequence similarity 99 member B (non-protein coding)	20201124	-
9606	100132467	RNF2P1	-	RNF2P	HGNC:HGNC:33987	9	9p24.1	ring finger protein 2 pseudogene 1	pseudo	RNF2P1	ring finger protein 2 pseudogene 1	O	-	20201124	-
9606	100132476	KRTAP4-7	-	KAP4.7|KRTAP4.7	HGNC:HGNC:18898|Ensembl:ENSG00000240871	17	17q21.2	keratin associated protein 4-7	protein-coding	KRTAP4-7	keratin associated protein 4-7	O	putative keratin-associated protein 4-X|Ultrahigh sulfur keratin-associated protein 4.7	20201124	-
9606	100132479	RPL22P5	-	RPL22_2_96	HGNC:HGNC:37022|Ensembl:ENSG00000268074	1	1q21.1	ribosomal protein L22 pseudogene 5	pseudo	RPL22P5	ribosomal protein L22 pseudogene 5	O	-	20201124	-
9606	100132487	PTCD2P2	-	-	HGNC:HGNC:45168|Ensembl:ENSG00000234256	10	10q23.31	pentatricopeptide repeat domain 2 pseudogene 2	pseudo	PTCD2P2	pentatricopeptide repeat domain 2 pseudogene 2	O	-	20201124	-
9606	100132488	RPS27P6	-	RPS27_2_83	HGNC:HGNC:36163	1	1p13.3	ribosomal protein S27 pseudogene 6	pseudo	RPS27P6	ribosomal protein S27 pseudogene 6	O	-	20201124	-
9606	100132496	RPS24P9	-	RPS24_5_400	HGNC:HGNC:35711	3	3q21.2	ribosomal protein S24 pseudogene 9	pseudo	RPS24P9	ribosomal protein S24 pseudogene 9	O	-	20201124	-
9606	100132498	CENPNP1	-	-	HGNC:HGNC:54592|Ensembl:ENSG00000233671	2	2p11.2	CENPN pseudogene 1	pseudo	CENPNP1	CENPN pseudogene 1	O	centromere protein N pseudogene	20201124	-
9606	100132499	RPS29P16	-	RPS29_11_830	HGNC:HGNC:35560	7	7q22.1	ribosomal protein S29 pseudogene 16	pseudo	RPS29P16	ribosomal protein S29 pseudogene 16	O	-	20201124	-
9606	100132501	LINC01415	-	TCONS_00026208	HGNC:HGNC:50709	18	18q21.2	long intergenic non-protein coding RNA 1415	ncRNA	LINC01415	long intergenic non-protein coding RNA 1415	O	-	20201124	-
9606	100132504	TSPY19P	-	-	HGNC:HGNC:37998|Ensembl:ENSG00000234583	Y	Yp11.2	testis specific protein Y-linked 19, pseudogene	pseudo	TSPY19P	testis specific protein Y-linked 19, pseudogene	O	-	20201124	-
9606	100132509	ZNF114P1	-	-	HGNC:HGNC:23771	21	21q11.2	zinc finger protein 114 pseudogene 1	pseudo	ZNF114P1	zinc finger protein 114 pseudogene 1	O	-	20201124	-
9606	100132510	GLRXP3	-	GLRXL	HGNC:HGNC:34049	5	5q34	glutaredoxin pseudogene 3	pseudo	GLRXP3	glutaredoxin pseudogene 3	O	glutaredoxin (thioltransferase) pseudogene 3	20201124	-
9606	100132520	MTRF1LP1	-	-	HGNC:HGNC:50611|Ensembl:ENSG00000256091	11	11q23.2	mitochondrial translational release factor 1 like pseudogene 1	pseudo	MTRF1LP1	mitochondrial translational release factor 1 like pseudogene 1	O	-	20201124	-
9606	100132524	LOC100132524	-	-	Ensembl:ENSG00000249380	5	5p13.2	UBX domain protein 2A pseudogene	pseudo	-	-	-	-	20201124	-
9606	100132526	FGD5P1	-	-	HGNC:HGNC:44498|Ensembl:ENSG00000275340	3	3p25.1	FYVE, RhoGEF and PH domain containing 5 pseudogene 1	pseudo	FGD5P1	FYVE, RhoGEF and PH domain containing 5 pseudogene 1	O	-	20201124	-
9606	100132529	TAT-AS1	-	-	HGNC:HGNC:51369|Ensembl:ENSG00000260886	16	16q22.2	TAT antisense RNA 1	ncRNA	TAT-AS1	TAT antisense RNA 1	O	-	20201124	-
9606	100132534	PDHA1P1	-	-	HGNC:HGNC:44636|Ensembl:ENSG00000270772	3	3p14.3	PDHA1 pseudogene 1	pseudo	PDHA1P1	PDHA1 pseudogene 1	O	pyruvate dehydrogenase (lipoamide) alpha 1 pseudogene 1|pyruvate dehydrogenase alpha 1 pseudogene 1	20201124	-
9606	100132537	DOCK11P1	-	-	HGNC:HGNC:31719|Ensembl:ENSG00000259000	14	14q21.2	dedicator of cytokinesis 11 pseudogene 1	pseudo	DOCK11P1	dedicator of cytokinesis 11 pseudogene 1	O	-	20201124	-
9606	100132541	GXYLT1P3	-	-	HGNC:HGNC:50422	9	9p11.2	GXYLT1 pseudogene 3	pseudo	GXYLT1P3	GXYLT1 pseudogene 3	O	glucoside xylosyltransferase 1 pseudogene 3	20201124	-
9606	100132543	LOC100132543	-	-	-	12	12p11.21	family with sequence similarity 98 member B pseudogene	pseudo	-	-	-	-	20201124	-
9606	100132547	RPL26P33	-	RPL26_16_1236	HGNC:HGNC:36755|Ensembl:ENSG00000244266	12	12q13.12	ribosomal protein L26 pseudogene 33	pseudo	RPL26P33	ribosomal protein L26 pseudogene 33	O	-	20201124	-
9606	100132562	YPEL5P2	-	-	HGNC:HGNC:50556|Ensembl:ENSG00000271557	11	11p11.2	YPEL5 pseudogene 2	pseudo	YPEL5P2	YPEL5 pseudogene 2	O	yippee-like 5 pseudogene 2	20201124	-
9606	100132565	GOLGA8F	-	-	HGNC:HGNC:32378|Ensembl:ENSG00000153684	15	15q13.1	golgin A8 family member F	protein-coding	GOLGA8F	golgin A8 family member F	O	golgin A8 family member F|golgi autoantigen, golgin subfamily a, 8F|golgin A8 family, member F pseudogene|golgin-like hypothetical protein LOC440321	20201124	-
9606	100132570	LOC100132570	-	-	-	17	17q21.31	chromosome 17 open reading frame 58 pseudogene	pseudo	-	-	-	-	20201124	-
9606	100132571	LOC100132571	-	-	-	1	1q21.3	short coiled-coil protein pseudogene	pseudo	-	-	-	-	20201124	-
9606	100132580	RBMXP4	-	-	HGNC:HGNC:34028	4	4q25	RBMX pseudogene 4	pseudo	RBMXP4	RBMX pseudogene 4	O	RNA binding motif protein, X-linked pseudogene 4	20201124	-
9606	100132591	SERBP1P4	-	-	HGNC:HGNC:44631|Ensembl:ENSG00000230275	X	Xq21.31	SERPINE1 mRNA binding protein 1 pseudogene 4	pseudo	SERBP1P4	SERPINE1 mRNA binding protein 1 pseudogene 4	O	-	20201124	-
9606	100132594	PGAM1P5	-	-	HGNC:HGNC:42452|Ensembl:ENSG00000257150	12	12q22	phosphoglycerate mutase 1 pseudogene 5	pseudo	PGAM1P5	phosphoglycerate mutase 1 pseudogene 5	O	-	20201124	-
9606	100132596	XGY2	-	XG|XGPY|XGPY2	HGNC:HGNC:34022	Y	Yp11.2	XG pseudogene, Y-linked 2	pseudo	XGY2	XG pseudogene, Y-linked 2	O	Xg blood group pseudogene	20201213	-
9606	100132597	EIF3EP2	-	-	HGNC:HGNC:37919|Ensembl:ENSG00000224674	2	2q24.2	eukaryotic translation initiation factor 3 subunit E pseudogene 2	pseudo	EIF3EP2	eukaryotic translation initiation factor 3 subunit E pseudogene 2	O	-	20201124	-
9606	100132598	ZNF965P	-	-	HGNC:HGNC:42025	13	13q11	zinc finger protein 965, pseudogene	pseudo	ZNF965P	zinc finger protein 965, pseudogene	O	-	20201124	-
9606	100132599	LOC100132599	-	-	Ensembl:ENSG00000278720	9	9q21.11	zinc finger protein 114 pseudogene	pseudo	-	-	-	-	20201124	-
9606	100132601	GAPDHP68	-	GAPDHL13|GAPDL13	HGNC:HGNC:4146	7	7p21.3	glyceraldehyde 3 phosphate dehydrogenase pseudogene 68	pseudo	GAPDHP68	glyceraldehyde 3 phosphate dehydrogenase pseudogene 68	O	glyceraldehyde-3-phosphate dehydrogenase-like 13, pseudogene	20201124	-
9606	100132606	AGGF1P7	-	-	HGNC:HGNC:51740|Ensembl:ENSG00000260994	16	16p11.1	angiogenic factor with G-patch and FHA domains 1 pseudogene 7	pseudo	AGGF1P7	angiogenic factor with G-patch and FHA domains 1 pseudogene 7	O	-	20201124	-
9606	100132609	LOC100132609	-	-	Ensembl:ENSG00000232905	9	9q32	programmed cell death 2 pseudogene	pseudo	-	-	-	-	20201124	-
9606	100132612	LINC02312	-	-	HGNC:HGNC:53231|Ensembl:ENSG00000258869	14	14q32.2	long intergenic non-protein coding RNA 2312	ncRNA	LINC02312	long intergenic non-protein coding RNA 2312	O	-	20201124	-
9606	100132615	SPRING1P1	-	-	HGNC:HGNC:44986	10	10q11.21	SPRING1 pseudogene 1	pseudo	SPRING1P1	SPRING1 pseudogene 1	O	SREBF pathway regulator in golgi 1 pseudogene	20201124	-
9606	100132617	SNX18P23	-	-	HGNC:HGNC:39631	4	4p11	sorting nexin 18 pseudogene 23	pseudo	SNX18P23	sorting nexin 18 pseudogene 23	O	-	20201124	-
9606	100132618	ZRANB2-AS1	-	-	HGNC:HGNC:43594	1	1p31.1	ZRANB2 antisense RNA 1	ncRNA	ZRANB2-AS1	ZRANB2 antisense RNA 1	O	ZRANB2 antisense RNA 1 (non-protein coding)	20201124	-
9606	100132619	ATP5F1AP10	-	ATP5A1P10	HGNC:HGNC:37668	9	9q21.11	ATP synthase F1 subunit alpha pseudogene 10	pseudo	ATP5F1AP10	ATP synthase F1 subunit alpha pseudogene 10	O	ATP synthase, H+ transporting, mitochondrial F1 complex, alpha subunit 1 pseudogene 10	20201124	-
9606	100132621	MTFR2P2	-	MTFR2P1	HGNC:HGNC:54774	22	22q13.1	MTFR2 pseudogene 2	pseudo	MTFR2P2	MTFR2 pseudogene 2	O	family with sequence similarity 54, member A pseudogene|mitochondrial fission regulator 2 pseudogene	20201124	-
9606	100132626	LOC100132626	-	-	-	1	1q41	RNA guanine-7 methyltransferase activating subunit pseudogene	pseudo	-	-	-	RNMT activating mRNA cap methyltransferase subunit pseudogene|family with sequence similarity 103 member A1 pseudogene	20201124	-
9606	100132630	CICP3	-	-	HGNC:HGNC:37742	1	1p36.33	capicua transcriptional repressor pseudogene 3	pseudo	CICP3	capicua transcriptional repressor pseudogene 3	O	capicua homolog pseudogene 3	20201124	-
9606	100132641	BTF3P14	-	-	HGNC:HGNC:38571|Ensembl:ENSG00000262609	17	17p13.2	basic transcription factor 3 pseudogene 14	pseudo	BTF3P14	basic transcription factor 3 pseudogene 14	O	-	20201124	-
9606	100132644	LOC100132644	-	-	-	15	15q22.2	ribosomal protein L7a pseudogene	pseudo	-	-	-	-	20201124	-
9606	100132645	RPL17P41	-	RPL17_26_1572	HGNC:HGNC:36292|Ensembl:ENSG00000213179	17	17q24.2	ribosomal protein L17 pseudogene 41	pseudo	RPL17P41	ribosomal protein L17 pseudogene 41	O	-	20201124	-
9606	100132647	LOC100132647	-	-	Ensembl:ENSG00000263733	18	18q22.3	signal peptide peptidase like 3 pseudogene	pseudo	-	-	-	-	20201124	-
9606	100132651	LOC100132651	-	-	-	4	4q13.2	UBX domain protein 2A pseudogene	pseudo	-	-	-	-	20201124	-
9606	100132656	FKBP4P1	-	-	HGNC:HGNC:44038	4	4q26	FKBP prolyl isomerase 4 pseudogene 1	pseudo	FKBP4P1	FKBP prolyl isomerase 4 pseudogene 1	O	FK506 binding protein 4 pseudogene 1|FK506 binding protein 4, 59kDa pseudogene 1	20201124	-
9606	100132658	NSA2P3	-	-	HGNC:HGNC:54582	X	Xq22.1	NSA2 pseudogene 3	pseudo	NSA2P3	NSA2 pseudogene 3	O	NSA2 ribosome biogenesis homolog pseudogene	20201124	-
9606	100132659	LOC100132659	-	-	Ensembl:ENSG00000220537	6	6q14.1	single stranded DNA binding protein 2 pseudogene	pseudo	-	-	-	-	20201124	-
9606	100132669	LOC100132669	-	-	Ensembl:ENSG00000225304	2	2q33.3	carboxymethylenebutenolidase homolog (Pseudomonas) pseudogene	pseudo	-	-	-	-	20201124	-
9606	100132672	GXYLT1P6	-	-	HGNC:HGNC:50425|Ensembl:ENSG00000235310	9	9q13	GXYLT1 pseudogene 6	pseudo	GXYLT1P6	GXYLT1 pseudogene 6	O	glucoside xylosyltransferase 1 pseudogene 6	20201124	-
9606	100132673	RPS2P28	-	RPS2_13_694	HGNC:HGNC:35780|Ensembl:ENSG00000179157	6	6p21.1	ribosomal protein S2 pseudogene 28	pseudo	RPS2P28	ribosomal protein S2 pseudogene 28	O	-	20201124	-
9606	100132677	BSN-DT	-	BSN-AS2	HGNC:HGNC:42445|Ensembl:ENSG00000226913	3	3p21.31	BSN divergent transcript	ncRNA	BSN-DT	BSN divergent transcript	O	BSN antisense RNA 2 (head to head)|BSN antisense RNA 2 (non-protein coding)	20201124	-
9606	100132678	RPL7AP45	-	RPL7A_15_979	HGNC:HGNC:35935|Ensembl:ENSG00000275160	9	9p11.2	ribosomal protein L7a pseudogene 45	pseudo	RPL7AP45	ribosomal protein L7a pseudogene 45	O	-	20201124	-
9606	100132681	NFU1P1	-	-	HGNC:HGNC:44553	3	3p22.1	NFU1 iron-sulfur cluster scaffold pseudogene 1	pseudo	NFU1P1	NFU1 iron-sulfur cluster scaffold pseudogene 1	O	NFU1 iron-sulfur cluster scaffold homolog pseudogene 1	20201124	-
9606	100132683	PDCL3P3	-	-	HGNC:HGNC:44504	3	3p24.3	PDCL3 pseudogene 3	pseudo	PDCL3P3	PDCL3 pseudogene 3	O	phosducin-like 3 pseudogene 3	20201124	-
9606	100132686	LOC100132686	-	-	Ensembl:ENSG00000268472	11	11q23.1	uncharacterized LOC100132686	ncRNA	-	-	-	-	20201124	-
9606	100132698	LOC100132698	-	-	Ensembl:ENSG00000257731	14	14q11.2	single stranded DNA binding protein 4 pseudogene	pseudo	-	-	-	-	20201124	-
9606	100132699	NFU1P2	-	-	HGNC:HGNC:44554	1	1p21.3	NFU1 iron-sulfur cluster scaffold pseudogene 2	pseudo	NFU1P2	NFU1 iron-sulfur cluster scaffold pseudogene 2	O	NFU1 iron-sulfur cluster scaffold homolog pseudogene 2	20201124	-
9606	100132707	PAXIP1-AS2	-	PAXIP1OS	HGNC:HGNC:48958	7	7q36.2	PAXIP1 antisense RNA 2	ncRNA	PAXIP1-AS2	PAXIP1 antisense RNA 2	O	PAXIP1 opposite strand	20201124	-
9606	100132708	CYP4F30P	-	C2orf14	HGNC:HGNC:25270|Ensembl:ENSG00000214081	2	2q21.1	cytochrome P450 family 4 subfamily F member 30, pseudogene	pseudo	CYP4F30P	cytochrome P450 family 4 subfamily F member 30, pseudogene	O	4F-se9[6:7:8]|cytochrome P450, family 4, subfamily F, polypeptide 30, pseudogene	20201124	-
9606	100132712	NAMPTP2	-	-	HGNC:HGNC:51314|Ensembl:ENSG00000249229	5	5q31.3	nicotinamide phosphoribosyltransferase pseudogene 2	pseudo	NAMPTP2	nicotinamide phosphoribosyltransferase pseudogene 2	O	-	20201124	-
9606	100132722	RPL15P21	-	RPL15_8_1514	HGNC:HGNC:36190	17	17p12	ribosomal protein L15 pseudogene 21	pseudo	RPL15P21	ribosomal protein L15 pseudogene 21	O	-	20201124	-
9606	100132723	LOC100132723	-	-	Ensembl:ENSG00000213727	22	22q11.1	single stranded DNA binding protein 4 pseudogene	pseudo	-	-	-	-	20201124	-
9606	100132724	DCAF13P3	-	-	HGNC:HGNC:43868	15	15q21.2	DDB1 and CUL4 associated factor 13 pseudogene 3	pseudo	DCAF13P3	DDB1 and CUL4 associated factor 13 pseudogene 3	O	WD repeats and SOF1 domain containing pseudogene	20201124	-
9606	100132733	ANKRD20A13P	-	-	HGNC:HGNC:43604	1	1q21.1	ankyrin repeat domain 20 family member A13, pseudogene	pseudo	ANKRD20A13P	ankyrin repeat domain 20 family member A13, pseudogene	O	-	20201124	-
9606	100132735	FILNC1	-	-	HGNC:HGNC:53755|Ensembl:ENSG00000231426	6	6q24.1	FOXO induced long non-coding RNA 1	ncRNA	FILNC1	FOXO induced long non-coding RNA 1	O	-	20201124	-
9606	100132736	PIMREGP3	-	-	HGNC:HGNC:54614	6	6q15	PIMREG pseudogene 3	pseudo	PIMREGP3	PIMREG pseudogene 3	O	PICALM interacting mitotic regulator pseudogene|family with sequence similarity 64 member A pseudogene	20201124	-
9606	100132741	LOC100132741	-	-	-	X	Xq13.1	uncharacterized LOC100132741	ncRNA	-	-	-	-	20201124	-
9606	100132742	RPL17P7	-	RPL17L|RPL17_3_82	HGNC:HGNC:36005|Ensembl:ENSG00000244716	1	1p13.3	ribosomal protein L17 pseudogene 7	pseudo	RPL17P7	ribosomal protein L17 pseudogene 7	O	-	20201209	-
9606	100132753	RFKP2	-	-	HGNC:HGNC:39182	3	3q13.2	riboflavin kinase pseudogene 2	pseudo	RFKP2	riboflavin kinase pseudogene 2	O	-	20201124	-
9606	100132759	VN1R7P	-	ORLP1|PHB4C5	HGNC:HGNC:8496	21	21p11.2	vomeronasal 1 receptor 7 pseudogene	pseudo	VN1R7P	vomeronasal 1 receptor 7 pseudogene	O	olfactory receptor-like pseudogene 1|pheromone receptor pseudogene	20201124	-
9606	100132762	LOC100132762	-	-	Ensembl:ENSG00000226946	2	2q24.2	chromosome 17 open reading frame 80 pseudogene	pseudo	-	-	-	-	20201124	-
9606	100132766	PABPC1P8	-	-	HGNC:HGNC:37988	10	10q11.21	poly(A) binding protein cytoplasmic 1 pseudogene 8	pseudo	PABPC1P8	poly(A) binding protein cytoplasmic 1 pseudogene 8	O	-	20201124	-
9606	100132772	RAB28P3	-	-	HGNC:HGNC:50382	9	9p11.1	RAB28, member RAS oncogene family pseudogene 3	pseudo	RAB28P3	RAB28, member RAS oncogene family pseudogene 3	O	-	20201124	-
9606	100132773	LOC100132773	-	-	-	5	5p15.33	serine/threonine-protein phosphatase 4 regulatory subunit 2-like	pseudo	-	-	-	-	20201124	-
9606	100132774	KDM4A-AS1	-	-	HGNC:HGNC:40528	1	1p34.2-p34.1	KDM4A antisense RNA 1	ncRNA	KDM4A-AS1	KDM4A antisense RNA 1	O	KDM4A antisense RNA 1 (non-protein coding)	20201124	-
9606	100132778	NACAP6	-	-	HGNC:HGNC:49493|Ensembl:ENSG00000248403	5	5p15.1	NACA pseudogene 6	pseudo	NACAP6	NACA pseudogene 6	O	nascent polypeptide associated complex alpha subunit pseudogene 6|nascent-polypeptide-associated complex alpha polypeptide pseudogene 6	20201124	-
9606	100132781	LOC100132781	-	-	-	9	9q22.33	cyclin Y like 1 pseudogene	pseudo	-	-	-	-	20201124	-
9606	100132789	LOC100132789	-	-	-	5	5p13.1	transmembrane protein 126A pseudogene	pseudo	-	-	-	-	20201124	-
9606	100132795	RPL12P32	-	RPL12_12_1226	HGNC:HGNC:36597	12	12p11.21	ribosomal protein L12 pseudogene 32	pseudo	RPL12P32	ribosomal protein L12 pseudogene 32	O	-	20201124	-
9606	100132796	NIFKP6	-	MKI67IPP6	HGNC:HGNC:44954	19	19q13.41	nucleolar protein interacting with the FHA domain of MKI67 pseudogene 6	pseudo	NIFKP6	nucleolar protein interacting with the FHA domain of MKI67 pseudogene 6	O	MKI67 (FHA domain) interacting nucleolar phosphoprotein pseudogene 6	20201124	-
9606	100132797	LOC100132797	-	-	-	12	12q12	FMR1 autosomal homolog 1 pseudogene	pseudo	-	-	-	fragile X mental retardation, autosomal homolog 1 pseudogene	20201124	-
9606	100132803	HNRNPH1P1	-	-	HGNC:HGNC:48751|Ensembl:ENSG00000220305	6	6q25.3	heterogeneous nuclear ribonucleoprotein H1 pseudogene 1	pseudo	HNRNPH1P1	heterogeneous nuclear ribonucleoprotein H1 pseudogene 1	O	heterogeneous nuclear ribonucleoprotein H1 (H) pseudogene	20201124	-
9606	100132808	RBMX2P2	-	-	HGNC:HGNC:39924	X	Xq27.2	RBMX2 pseudogene 2	pseudo	RBMX2P2	RBMX2 pseudogene 2	O	RNA binding motif protein, X-linked 2 pseudogene 2	20201124	-
9606	100132812	NACAP10	-	-	HGNC:HGNC:53906|Ensembl:ENSG00000254253	8	8q13.2	NACA pseudogene 10	pseudo	NACAP10	NACA pseudogene 10	O	nascent polypeptide-associated complex alpha subunit 2 pseudogene	20201124	-
9606	100132813	LOC100132813	-	-	-	8	8q23.2	uncharacterized LOC100132813	ncRNA	-	-	-	-	20201124	-
9606	100132815	IPO5P1	-	-	HGNC:HGNC:49687	19	19p12	importin 5 pseudogene 1	pseudo	IPO5P1	importin 5 pseudogene 1	O	-	20201124	-
9606	100132817	LOC100132817	-	-	-	15	15q11.2	C-x9-C motif containing 2 pseudogene	pseudo	-	-	-	COX assembly mitochondrial protein 2 homolog pseudogene	20201124	-
9606	100132824	TUBAP11	-	-	HGNC:HGNC:54878|Ensembl:ENSG00000259751	15	15q14	tubulin alpha pseudogene 11	pseudo	TUBAP11	tubulin alpha pseudogene 11	O	-	20201124	-
9606	100132830	LOC100132830	-	-	-	6	6q16.1	zinc finger CCCH-type containing 14 pseudogene	pseudo	-	-	-	-	20201124	-
9606	100132831	TNIP2P1	-	-	HGNC:HGNC:54936	X	Xp11.4	TNIP2 pseudogene 1	pseudo	TNIP2P1	TNIP2 pseudogene 1	O	A20-binding inhibitor of NF-kappaB activation 2 pseudogene|TNFAIP3 interacting protein 2 pseudogene	20201124	-
9606	100132832	PMS2P9	-	PMS2L17|PMS2LP1|PMSR5	HGNC:HGNC:9135	7	7q11.23	PMS1 homolog 2, mismatch repair system component pseudogene 9	pseudo	PMS2P9	PMS1 homolog 2, mismatch repair system component pseudogene 9	O	PMS2 postmeiotic segregation increased 2 pseudogene|postmeiotic segregation increased 2 pseudogene 9|postmeiotic segregation increased 2-like 17|postmeiotic segregation increased 2-like pseudogene 1	20201124	-
9606	100132834	LOC100132834	-	-	Ensembl:ENSG00000276127	6	6q13	coiled-coil domain containing 112 pseudogene	pseudo	-	-	-	-	20201124	-
9606	100132841	NMNAT1P4	-	-	HGNC:HGNC:49166	4	4q31.21	NMNAT1 pseudogene 4	pseudo	NMNAT1P4	NMNAT1 pseudogene 4	O	nicotinamide nucleotide adenylyltransferase 1 pseudogene	20201124	-
9606	100132849	ATP5POP1	-	-	HGNC:HGNC:54673|Ensembl:ENSG00000159186	2	2q33.3	ATP5PO pseudogene 1	pseudo	ATP5POP1	ATP5PO pseudogene 1	O	ATP synthase peripheral stalk subunit OSCP pseudogene|ATP synthase, H+ transporting, mitochondrial F1 complex, O subunit pseudogene	20201124	-
9606	100132857	LOC100132857	-	-	Ensembl:ENSG00000235071	X	Xp22.2	heat shock protein 90 alpha family class B member 1 pseudogene	pseudo	-	-	-	heat shock protein 90kDa alpha (cytosolic), class B member 1 pseudogene|heat shock protein 90kDa alpha family class B member 1 pseudogene	20201124	-
9606	100132863	HMGB1P37	-	-	HGNC:HGNC:39184	9	9q33.2	high mobility group box 1 pseudogene 37	pseudo	HMGB1P37	high mobility group box 1 pseudogene 37	O	SP100 nuclear antigen pseudogene	20201124	-
9606	100132865	LOC100132865	-	-	-	1	1p36.21	PRAME family member 17-like	pseudo	-	-	-	-	20201124	-
9606	100132871	RAB28P4	-	-	HGNC:HGNC:51548	9	9q21.11	RAB28, member RAS oncogene family pseudogene 4	pseudo	RAB28P4	RAB28, member RAS oncogene family pseudogene 4	O	-	20201124	-
9606	100132874	LOC100132874	-	-	Ensembl:ENSG00000284471	9	9q13	uncharacterized LOC100132874	ncRNA	-	-	-	-	20201124	-
9606	100132891	MSC-AS1	-	-	HGNC:HGNC:48724|Ensembl:ENSG00000235531	8	8q13.3-q21.11	MSC antisense RNA 1	ncRNA	MSC-AS1	MSC antisense RNA 1	O	-	20201124	-
9606	100132906	RPL13AP10	-	RPL13A_2_89	HGNC:HGNC:36864	1	1p13.2	ribosomal protein L13a pseudogene 10	pseudo	RPL13AP10	ribosomal protein L13a pseudogene 10	O	-	20201124	-
9606	100132911	DPH3P1	-	C20orf143|DPH3B|ZCSL1	HGNC:HGNC:16136	20	20q13.33	diphthamide biosynthesis 3 pseudogene 1	pseudo	DPH3P1	diphthamide biosynthesis 3 pseudogene 1	O	CSL-type zinc finger-containing protein 1|DPH3 homolog B (KTI11, S. cerevisiae)|putative DPH3 homolog B|zinc finger, CSL domain containing 1	20201124	-
9606	100132916	SHISAL2B	-	FAM159B	HGNC:HGNC:34236|Ensembl:ENSG00000145642	5	5q12.3	shisa like 2B	protein-coding	SHISAL2B	shisa like 2B	O	protein shisa-like-2B|family with sequence similarity 159 member B|membrane protein FAM159B	20201124	-
9606	100132917	RAP1BP3	-	-	HGNC:HGNC:49782	6	6q22.1	RAP1B pseudogene 3	pseudo	RAP1BP3	RAP1B pseudogene 3	O	RAP1B, member of RAS oncogene family pseudogene 3	20201124	-
9606	100132918	EIF4EP3	-	-	HGNC:HGNC:51461	3	3q26.33	eukaryotic translation initiation factor 4E pseudogene 3	pseudo	EIF4EP3	eukaryotic translation initiation factor 4E pseudogene 3	O	-	20201124	-
9606	100132920	CICP4	-	-	HGNC:HGNC:37753	20	20q13.33	capicua transcriptional repressor pseudogene 4	pseudo	CICP4	capicua transcriptional repressor pseudogene 4	O	capicua homolog pseudogene 4	20201124	-
9606	100132922	RPL6P11	-	-	Ensembl:ENSG00000250475	4	4q32.1	ribosomal protein L6 pseudogene	pseudo	-	-	-	-	20201124	-
9606	100132923	FAM66D	-	-	HGNC:HGNC:24159	8	8p23.1	family with sequence similarity 66 member D	ncRNA	FAM66D	family with sequence similarity 66 member D	O	-	20201124	-
9606	100132924	RPL13AP19	-	RPL13A_6_1040	HGNC:HGNC:35855|Ensembl:ENSG00000228754	10	10q11.23	ribosomal protein L13a pseudogene 19	pseudo	RPL13AP19	ribosomal protein L13a pseudogene 19	O	-	20201124	-
9606	100132929	FAM25BP	-	FAM25A|FAM25B|FAM25C|FAM25G	HGNC:HGNC:23584	10	10q11.22	protein FAM25	pseudo	FAM25BP	family with sequence similarity 25 member B, pseudogene	O	Protein FAM25C|protein FAM25B	20201124	-
9606	100132932	FAM197Y9	-	-	HGNC:HGNC:37477|Ensembl:ENSG00000234830	Y	Yp11.2	family with sequence similarity 197 Y-linked member 9	ncRNA	FAM197Y9	family with sequence similarity 197 Y-linked member 9	O	-	20201124	-
9606	100132938	AQP7P4	-	-	HGNC:HGNC:32056	9	9q13	aquaporin 7 pseudogene 4	pseudo	AQP7P4	aquaporin 7 pseudogene 4	O	-	20201124	-
9606	100132940	PRELID3BP6	-	-	HGNC:HGNC:49068	5	5p12	PRELI domain containing 3B pseudogene 6	pseudo	PRELID3BP6	PRELI domain containing 3B pseudogene 6	O	slowmo homolog 2 pseudogene	20201124	-
9606	100132948	FAM27C	-	FAM27A|FAM27A1|FAM27A3|bA7G23.5	HGNC:HGNC:23668|Ensembl:ENSG00000231527	9	9q13	family with sequence similarity 27 member C	ncRNA	FAM27C	family with sequence similarity 27 member C	O	family with sequence similarity 27, member A	20201124	-
9606	100132949	RBM17P3	-	-	HGNC:HGNC:50368|Ensembl:ENSG00000237207	9	9p11.2	RNA binding motif protein 17 pseudogene 3	pseudo	RBM17P3	RNA binding motif protein 17 pseudogene 3	O	-	20201124	-
9606	100132961	RPS21P2	-	RPS21_1_254	HGNC:HGNC:36191	2	2q12.2	ribosomal protein S21 pseudogene 2	pseudo	RPS21P2	ribosomal protein S21 pseudogene 2	O	-	20201124	-
9606	100132963	SMIM9	-	CXorf68	HGNC:HGNC:41915|Ensembl:ENSG00000203870	X	Xq28	small integral membrane protein 9	protein-coding	SMIM9	small integral membrane protein 9	O	small integral membrane protein 9	20201124	-
9606	100132965	GYG1P1	-	-	HGNC:HGNC:39712|Ensembl:ENSG00000251633	8	8q21.11	glycogenin 1 pseudogene 1	pseudo	GYG1P1	glycogenin 1 pseudogene 1	O	glycogenin 1 pseudogene 2	20201209	-
9606	100132967	FAM223A	-	CXorf52|LINC00204A|NCRNA00204|NCRNA00204A|SPCX	HGNC:HGNC:30612|Ensembl:ENSG00000279245	X	Xq28	family with sequence similarity 223 member A	ncRNA	FAM223A	family with sequence similarity 223 member A	O	family with sequence similarity 223 member A (non-protein coding)|long intergenic non-protein coding RNA 204A	20201124	-
9606	100132972	SYPL1P2	-	-	HGNC:HGNC:53547|Ensembl:ENSG00000265683	17	17q11.1	synaptophysin like 1 pseudogene 2	pseudo	SYPL1P2	synaptophysin like 1 pseudogene 2	O	-	20201124	-
9606	100132973	ELOCP29	-	TCEB1P29	HGNC:HGNC:49170	19	19p13.2	elongin C pseudogene 29	pseudo	ELOCP29	elongin C pseudogene 29	O	transcription elongation factor B (SIII), polypeptide 1 (15kDa, elongin C) pseudogene|transcription elongation factor B (SIII), polypeptide 1 pseudogene 29|transcription elongation factor B subunit 1 pseudogene 29	20201124	-
9606	100132977	LOC100132977	-	-	-	17	17p11.2	chromosome 2 open reading frame 27B pseudogene	pseudo	-	-	-	-	20201124	-
9606	100132978	ATP6V0CP1	-	ATCD1	HGNC:HGNC:31323	17	17p13.2	ATPase H+ transporting V0 subunit c pseudogene 1	pseudo	ATP6V0CP1	ATPase H+ transporting V0 subunit c pseudogene 1	O	ATP synthase subunit C domain containing 1 pseudogene|ATPase H+ transporting subunit c pseudogene 1|ATPase, H+ transporting, lysosomal 16kDa, V0 subunit c (ATP6VOC) pseudogene|ATPase, H+ transporting, lysosomal 16kDa, V0 subunit c pseudogene 1	20201124	-
9606	100132979	GOLGA8DP	-	GOLGA8D	HGNC:HGNC:32376|Ensembl:ENSG00000175676	15	15q11.2	golgin A8 family member D, pseudogene	pseudo	GOLGA8DP	golgin A8 family member D, pseudogene	O	golgi autoantigen, golgin subfamily a, 8D	20201124	-
9606	100132987	LINC00856	-	-	HGNC:HGNC:45111|Ensembl:ENSG00000230417	10	10q22.3	long intergenic non-protein coding RNA 856	ncRNA	LINC00856	long intergenic non-protein coding RNA 856	O	-	20201124	-
9606	100132988	RPL37AP3	-	RPL37A_1_734	HGNC:HGNC:36222|Ensembl:ENSG00000231559	6	6q21	ribosomal protein L37a pseudogene 3	pseudo	RPL37AP3	ribosomal protein L37a pseudogene 3	O	-	20201124	-
9606	100132992	HMGN1P30	-	-	HGNC:HGNC:39374	18	18q21.31	high mobility group nucleosome binding domain 1 pseudogene 30	pseudo	HMGN1P30	high mobility group nucleosome binding domain 1 pseudogene 30	O	-	20201124	-
9606	100132993	RPS21P3	-	RPS21_2_494	HGNC:HGNC:36847	4	4q21.21	ribosomal protein S21 pseudogene 3	pseudo	RPS21P3	ribosomal protein S21 pseudogene 3	O	-	20201124	-
9606	100132994	CXorf49B	-	CXorf49	HGNC:HGNC:34229|Ensembl:ENSG00000215113	X	Xq13.1	chromosome X open reading frame 49B	protein-coding	CXorf49B	chromosome X open reading frame 49B	O	uncharacterized protein CXorf49	20201124	-
9606	100132995	RPS8P3	-	HsT2707|RPS8_7_1602	HGNC:HGNC:31000|Ensembl:ENSG00000215457	18	18q21.2	ribosomal protein S8 pseudogene 3	pseudo	RPS8P3	ribosomal protein S8 pseudogene 3	O	-	20201124	-
9606	100133005	RASA4DP	-	-	HGNC:HGNC:44226	7	7q22.1	RAS p21 protein activator 4CD, pseudogene	pseudo	RASA4DP	RAS p21 protein activator 4CD, pseudogene	O	RAS p21 protein activator 4 pseudogene	20201124	-
9606	100133007	LOC100133007	-	-	-	6	6q12	DENN domain containing 1C pseudogene	pseudo	-	-	-	-	20201124	-
9606	100133012	CHEK2P1	-	CHEK2L1	HGNC:HGNC:37999	Y	Yq11.21	CHEK2 pseudogene 1	pseudo	CHEK2P1	CHEK2 pseudogene 1	O	CHK2 checkpoint homolog pseudogene|CHK2 checkpoint homolog-like 1|checkpoint kinase 2 pseudogene 1	20201124	-
9606	100133024	AMD1P1	-	-	HGNC:HGNC:44898|Ensembl:ENSG00000228339	10	10p12.31	adenosylmethionine decarboxylase 1 pseudogene 1	pseudo	AMD1P1	adenosylmethionine decarboxylase 1 pseudogene 1	O	-	20201124	-
9606	100133029	LOC100133029	-	-	Ensembl:ENSG00000235055	1	1p31.3	sirtuin 5 pseudogene	pseudo	-	-	-	-	20201124	-
9606	100133036	FAM95B1	-	-	HGNC:HGNC:32318|Ensembl:ENSG00000223839	9	9p11.2	family with sequence similarity 95 member B1	ncRNA	FAM95B1	family with sequence similarity 95 member B1	O	-	20201124	-
9606	100133037	RPL7P4	-	Em:AB023049.2|RPL7_10_678	HGNC:HGNC:21634|Ensembl:ENSG00000230449	6	6p21.33	ribosomal protein L7 pseudogene 4	pseudo	RPL7P4	ribosomal protein L7 pseudogene 4	O	-	20201124	-
9606	100133038	RPL18AP7	-	RPL18A_2_364	HGNC:HGNC:35607|Ensembl:ENSG00000232439	3	3p22.2	ribosomal protein L18a pseudogene 7	pseudo	RPL18AP7	ribosomal protein L18a pseudogene 7	O	-	20201124	-
9606	100133040	PPP1R26P5	-	KIAA0649P5	HGNC:HGNC:42019	22	22q11.21	protein phosphatase 1 regulatory subunit 26 pseudogene 5	pseudo	PPP1R26P5	protein phosphatase 1 regulatory subunit 26 pseudogene 5	O	-	20201124	-
9606	100133044	BCRP8	-	-	HGNC:HGNC:39076|Ensembl:ENSG00000236794	22	22q11.23	BCR pseudogene 8	pseudo	BCRP8	BCR pseudogene 8	O	breakpoint cluster region pseudogene 8	20201124	-
9606	100133050	LOC100133050	-	-	-	5	5q21.1	glucuronidase beta pseudogene	pseudo	-	-	-	-	20201124	-
9606	100133053	CXorf51B	-	CXorf51A	HGNC:HGNC:42787|Ensembl:ENSG00000235699	X	Xq27.3	chromosome X open reading frame 51B	protein-coding	CXorf51B	chromosome X open reading frame 51B	O	uncharacterized protein LOC100133053	20201124	-
9606	100133054	RPS9P3	-	RPS9_1_598	HGNC:HGNC:36635|Ensembl:ENSG00000241597	5	5q21.1	ribosomal protein S9 pseudogene 3	pseudo	RPS9P3	ribosomal protein S9 pseudogene 3	O	-	20201124	-
9606	100133059	CENPNP2	-	-	HGNC:HGNC:54593	2	2q13	CENPN pseudogene 2	pseudo	CENPNP2	CENPN pseudogene 2	O	centromere protein N pseudogene	20201124	-
9606	100133062	FAM217AP1	-	-	HGNC:HGNC:49613	9	9p24.3	family with sequence similarity 217 member A pseudogene 1	pseudo	FAM217AP1	family with sequence similarity 217 member A pseudogene 1	O	-	20201124	-
9606	100133064	PPP1R26P2	-	KIAA0649P2	HGNC:HGNC:42016|Ensembl:ENSG00000273643	22	22q11.21	protein phosphatase 1 regulatory subunit 26 pseudogene 2	pseudo	PPP1R26P2	protein phosphatase 1 regulatory subunit 26 pseudogene 2	O	-	20201124	-
9606	100133073	LOC100133073	-	-	-	8	8p22	abraxas 1, BRCA1 A complex subunit pseudogene	pseudo	-	-	-	family with sequence similarity 175 member A pseudogene	20201124	-
9606	100133074	SLC25A5P9	-	-	HGNC:HGNC:35468	5	5q13.3	solute carrier family 25 member 5 pseudogene 9	pseudo	SLC25A5P9	solute carrier family 25 member 5 pseudogene 9	O	solute carrier family 25 (mitochondrial carrier; adenine nucleotide translocator), member 5 pseudogene 9	20201124	-
9606	100133077	LOC100133077	-	-	Ensembl:ENSG00000203987	9	9q34.3	uncharacterized LOC100133077	ncRNA	-	-	-	-	20201124	-
9606	100133079	SLC25A1P2	-	-	HGNC:HGNC:43847	7	7q11.21	solute carrier family 25 member 1 pseudogene 2	pseudo	SLC25A1P2	solute carrier family 25 member 1 pseudogene 2	O	solute carrier family 25 (mitochondrial carrier; citrate transporter), member 1 pseudogene 2	20201124	-
9606	100133087	VN1R18P	-	-	HGNC:HGNC:37334|Ensembl:ENSG00000275423	2	2p16.3	vomeronasal 1 receptor 18 pseudogene	pseudo	VN1R18P	vomeronasal 1 receptor 18 pseudogene	O	-	20201124	-
9606	100133091	LOC100133091	-	-	Ensembl:ENSG00000205485	7	7q11.23	uncharacterized LOC100133091	ncRNA	-	-	-	-	20201124	-
9606	100133092	LOC100133092	-	-	-	7	7q11.21	PAGE family member 4 pseudogene	pseudo	-	-	-	P antigen family, member 4 (prostate associated) pseudogene	20201124	-
9606	100133093	FAM25G	-	FAM25A|FAM25B|FAM25C|bA301J7.4	HGNC:HGNC:23590|Ensembl:ENSG00000189090	10	10q11.22	family with sequence similarity 25 member G	protein-coding	FAM25G	family with sequence similarity 25 member G	O	protein FAM25G|Protein FAM25C|protein FAM25	20201124	-
9606	100133100	RPL6P8	-	RPL6_8_430	HGNC:HGNC:37044	3	3q25.33	ribosomal protein L6 pseudogene 8	pseudo	RPL6P8	ribosomal protein L6 pseudogene 8	O	-	20201124	-
9606	100133102	LOC100133102	-	-	Ensembl:ENSG00000218766	6	6q14.3	Rac family small GTPase 2 pseudogene	pseudo	-	-	-	ras-related C3 botulinum toxin substrate 2 (rho family, small GTP binding protein Rac2) pseudogene	20201124	-
9606	100133103	RPL7L1P13	-	-	HGNC:HGNC:44212	4	4q25	ribosomal protein L7 like 1 pseudogene 13	pseudo	RPL7L1P13	ribosomal protein L7 like 1 pseudogene 13	O	-	20201124	-
9606	100133108	RPL13P10	-	RPL13_2_647	HGNC:HGNC:35943|Ensembl:ENSG00000241870	5	5q35.3	ribosomal protein L13 pseudogene 10	pseudo	RPL13P10	ribosomal protein L13 pseudogene 10	O	-	20201124	-
9606	100133121	FAM27B	-	FAM27A2	HGNC:HGNC:23667	9	9q21.11	family with sequence similarity 27 member B	ncRNA	FAM27B	family with sequence similarity 27 member B	O	-	20201124	-
9606	100133122	RBPJP7	-	-	HGNC:HGNC:37487	9	9q13	RBPJ pseudogene 7	pseudo	RBPJP7	RBPJ pseudogene 7	O	-	20201124	-
9606	100133123	LINC01203	-	-	HGNC:HGNC:49634|Ensembl:ENSG00000226985	X	Xp22.2	long intergenic non-protein coding RNA 1203	ncRNA	LINC01203	long intergenic non-protein coding RNA 1203	O	-	20201124	-
9606	100133127	LOC100133127	-	-	Ensembl:ENSG00000261362	16	16p13.11	geminin, DNA replication inhibitor pseudogene 1	pseudo	-	-	-	-	20201124	-
9606	100133128	DEFB108F	-	DEFB108P5	HGNC:HGNC:38062|Ensembl:ENSG00000188438	4	4p16.1	defensin beta 108F (pseudogene)	pseudo	DEFB108F	defensin beta 108F (pseudogene)	O	beta-defensin 108B-like|defensin beta 108 pseudogene 5	20201124	-
9606	100133137	LOC100133137	-	-	Ensembl:ENSG00000260933	16	16p12.3	geminin, DNA replication inhibitor pseudogene 2	pseudo	-	-	-	-	20201124	-
9606	100133139	RPL12P41	-	RPL12_21_1660	HGNC:HGNC:35999	19	19q13.32	ribosomal protein L12 pseudogene 41	pseudo	RPL12P41	ribosomal protein L12 pseudogene 41	O	-	20201124	-
9606	100133147	LOC100133147	-	-	-	8	8q24.12	glucosamine-phosphate N-acetyltransferase 1 pseudogene	pseudo	-	-	-	-	20201124	-
9606	100133150	LOC100133150	-	-	-	3	3q29	uncharacterized LOC100133150	pseudo	-	-	-	-	20201124	-
9606	100133161	LINC01001	-	-	HGNC:HGNC:38540	11	11p15.5	long intergenic non-protein coding RNA 1001	ncRNA	LINC01001	long intergenic non-protein coding RNA 1001	O	-	20201124	-
9606	100133162	RPL32P34	-	RPL32_22_1617	HGNC:HGNC:35903	19	19p13.3	ribosomal protein L32 pseudogene 34	pseudo	RPL32P34	ribosomal protein L32 pseudogene 34	O	-	20201124	-
9606	100133163	BCRP7	-	-	HGNC:HGNC:39075|Ensembl:ENSG00000215544	22	22q11.21	BCR pseudogene 7	pseudo	BCRP7	BCR pseudogene 7	O	breakpoint cluster region pseudogene 7	20201124	-
9606	100133165	LOC100133165	-	-	-	15	15q11.2	Dexi homolog (mouse) pseudogene	pseudo	-	-	-	-	20201124	-
9606	100133168	CCR12P	-	GPR183P1	HGNC:HGNC:39812	13	13q32.3	C-C motif chemokine receptor 12, pseudogene	pseudo	CCR12P	C-C motif chemokine receptor 12, pseudogene	O	G protein-coupled receptor 183 pseudogene 1|chemokine (C-C motif) receptor 12, pseudogene	20201124	-
9606	100133170	RPL11P1	-	RPL11_1_236	HGNC:HGNC:37021|Ensembl:ENSG00000227394	2	2p14	ribosomal protein L11 pseudogene 1	pseudo	RPL11P1	ribosomal protein L11 pseudogene 1	O	-	20201124	-
9606	100133172	FAM66A	-	-	HGNC:HGNC:30444	8	8p23.1	family with sequence similarity 66 member A	ncRNA	FAM66A	family with sequence similarity 66 member A	O	-	20201124	-
9606	100133177	LOC100133177	-	-	-	7	7p12.1	uncharacterized LOC100133177	pseudo	-	-	-	-	20201124	-
9606	100133180	DDX3P1	-	DDX3YP1	HGNC:HGNC:42171	X	Xq13.2	DEAD-box helicase 3 pseudogene 1	pseudo	DDX3P1	DEAD-box helicase 3 pseudogene 1	O	DEAD (Asp-Glu-Ala-Asp) box polypeptide 3, Y-linked pseudogene 1|DEAD (Asp-Glu-Ala-Asp) box polypeptide 3, pseudogene 1	20201124	-
9606	100133190	ADIRF-AS1	-	-	HGNC:HGNC:45127	10	10q23.2	ADIRF antisense RNA 1	ncRNA	ADIRF-AS1	ADIRF antisense RNA 1	O	-	20201213	-
9606	100133193	RPL32P28	-	RPL32_18_1316	HGNC:HGNC:36328	13	13q21.31	ribosomal protein L32 pseudogene 28	pseudo	RPL32P28	ribosomal protein L32 pseudogene 28	O	-	20201124	-
9606	100133203	RAB28P1	-	-	HGNC:HGNC:50380	9	9p12	RAB28, member RAS oncogene family pseudogene 1	pseudo	RAB28P1	RAB28, member RAS oncogene family pseudogene 1	O	-	20201124	-
9606	100133204	C9orf147	-	-	HGNC:HGNC:31438	9	9q32	chromosome 9 putative open reading frame 147	protein-coding	C9orf147	chromosome 9 putative open reading frame 147	O	uncharacterized protein LOC100133204	20201124	-
9606	100133205	LINC00240	-	C6orf41|NCRNA00240|bA373D17.1	HGNC:HGNC:18772|Ensembl:ENSG00000224843	6	6p22.2	long intergenic non-protein coding RNA 240	ncRNA	LINC00240	long intergenic non-protein coding RNA 240	O	-	20201220	-
9606	100133206	RBM22P5	-	-	HGNC:HGNC:39698	9	9q21.13	RNA binding motif protein 22 pseudogene 5	pseudo	RBM22P5	RNA binding motif protein 22 pseudogene 5	O	-	20201124	-
9606	100133210	COX6B1P7	-	-	HGNC:HGNC:37677|Ensembl:ENSG00000225242	1	1p31.3	cytochrome c oxidase subunit 6B1 pseudogene 7	pseudo	COX6B1P7	cytochrome c oxidase subunit 6B1 pseudogene 7	O	cytochrome c oxidase subunit VIb polypeptide 1 (ubiquitous) pseudogene 7	20201124	-
9606	100133211	RRAS2P1	-	-	HGNC:HGNC:54561	1	1p32.3	RRAS2 pseudogene 1	pseudo	RRAS2P1	RRAS2 pseudogene 1	O	RAS related 2 pseudogene|related RAS viral (r-ras) oncogene homolog 2 pseudogene	20201124	-
9606	100133212	ABHD17AP7	-	FAM108A8P	HGNC:HGNC:38508	16	16p11.2	ABHD17A pseudogene 7	pseudo	ABHD17AP7	ABHD17A pseudogene 7	O	abhydrolase domain containing 17A pseudogene 7|family with sequence similarity 108, member A8, pseudogene	20201124	-
9606	100133220	GOLGA6L3	-	-	HGNC:HGNC:37441|Ensembl:ENSG00000188388	15	15q25.3	golgin A6 family like 3	protein-coding	GOLGA6L3	golgin A6 family like 3	O	putative golgin subfamily A member 6-like protein 3|golgi autoantigen, golgin subfamily a, 6-like 3	20201124	-
9606	100133222	RPL39P27	-	RPL39_13_1220	HGNC:HGNC:36114	12	12p12.1	ribosomal protein L39 pseudogene 27	pseudo	RPL39P27	ribosomal protein L39 pseudogene 27	O	-	20201124	-
9606	100133225	LOC100133225	-	-	Ensembl:ENSG00000268652	19	19q13.41	zinc finger DHHC-type palmitoyltransferase 7 pseudogene	pseudo	-	-	-	zinc finger DHHC-type containing 7 pseudogene	20201124	-
9606	100133234	SBF1P1	-	-	HGNC:HGNC:31098|Ensembl:ENSG00000248522	8	8q12.1	SET binding factor 1 pseudogene 1	pseudo	SBF1P1	SET binding factor 1 pseudogene 1	O	-	20201124	-
9606	100133235	RPL26P14	-	RPL26_7_282	HGNC:HGNC:36184	2	2q22.3	ribosomal protein L26 pseudogene 14	pseudo	RPL26P14	ribosomal protein L26 pseudogene 14	O	-	20201124	-
9606	100133244	LOC100133244	-	-	-	17	17q12	leucine rich repeat containing 37, member A3 pseudogene	pseudo	-	-	-	leucine rich repeat containing 37A pseudogene	20201124	-
9606	100133251	PRR23D2	-	PRR23D1	HGNC:HGNC:49396|Ensembl:ENSG00000255378	8	8p23.1	proline rich 23 domain containing 2	protein-coding	PRR23D2	proline rich 23 domain containing 2	O	proline-rich protein 23D2|Proline-rich protein 23D1|proline-rich protein 23C-like	20201124	-
9606	100133252	LOC100133252	-	-	Ensembl:ENSG00000232716	7	7q32.3	zinc finger protein 131 pseudogene	pseudo	-	-	-	-	20201209	-
9606	100133255	RPS14P5	-	RPS14_3_249	HGNC:HGNC:36087	2	2p11.2	ribosomal protein S14 pseudogene 5	pseudo	RPS14P5	ribosomal protein S14 pseudogene 5	O	-	20201124	-
9606	100133259	CBX1P5	-	CBX9	HGNC:HGNC:21006	3	3q26.1	chromobox 1 pseudogene 5	pseudo	CBX1P5	chromobox 1 pseudogene 5	O	chromobox homolog 1 (HP1 beta homolog Drosophila ) pseudogene|chromobox homolog 1 pseudogene 5|chromobox homolog 9	20201124	-
9606	100133261	CHORDC1P3	-	-	HGNC:HGNC:54689	4	4q32.3	CHORDC1 pseudogene 3	pseudo	CHORDC1P3	CHORDC1 pseudogene 3	O	cysteine and histidine rich domain containing 1 pseudogene|cysteine and histidine-rich domain (CHORD) containing 1 pseudogene	20201124	-
9606	100133262	ATP6V0E1P3	-	-	HGNC:HGNC:41937	2	2p22.3	ATPase H+ transporting V0 subunit e1 pseudogene 3	pseudo	ATP6V0E1P3	ATPase H+ transporting V0 subunit e1 pseudogene 3	O	ATPase, H+ transporting, lysosomal 9kDa, V0 subunit e1 pseudogene 3	20201124	-
9606	100133265	BMS1P7	-	BMS1LP7|bA164N7.1	HGNC:HGNC:23655|Ensembl:ENSG00000270025	10	10q11.22	BMS1 pseudogene 7	pseudo	BMS1P7	BMS1 pseudogene 7	O	BMS1, ribosome biogenesis factor pseudogene 7|BMS1L pseudogene 7	20201124	-
9606	100133267	DEFB130B	-	-	HGNC:HGNC:39814|Ensembl:ENSG00000233050	8	8p23.1	defensin beta 130B	protein-coding	DEFB130B	defensin beta 130B	O	beta-defensin 130B|beta-defensin 130-like|defensin, beta 130-like	20201124	-
9606	100133268	HAUS6P2	-	-	HGNC:HGNC:43765	20	20q11.21	HAUS augmin like complex subunit 6 pseudogene 2	pseudo	HAUS6P2	HAUS augmin like complex subunit 6 pseudogene 2	O	-	20201124	-
9606	100133273	RPL21P80	-	RPL21_32_892	HGNC:HGNC:35697|Ensembl:ENSG00000243181	8	8p12	ribosomal protein L21 pseudogene 80	pseudo	RPL21P80	ribosomal protein L21 pseudogene 80	O	-	20201124	-
9606	100133284	LOC100133284	-	-	-	13	13q12.13	striatin, calmodulin binding protein pseudogene	pseudo	-	-	-	-	20201124	-
9606	100133285	PCDH8P1	-	-	HGNC:HGNC:39937	13	13q14.3	protocadherin 8 pseudogene 1	pseudo	PCDH8P1	protocadherin 8 pseudogene 1	O	-	20201124	-
9606	100133286	LOC100133286	-	-	Ensembl:ENSG00000230212	21	21q22.12	uncharacterized LOC100133286	ncRNA	-	-	-	-	20201124	-
9606	100133294	RPL34P16	-	RPL34_4_651	HGNC:HGNC:37033|Ensembl:ENSG00000217239	6	6p25.1	ribosomal protein L34 pseudogene 16	pseudo	RPL34P16	ribosomal protein L34 pseudogene 16	O	-	20201124	-
9606	100133307	CYP1D1P	-	CYP1A8P|CYP1D1	HGNC:HGNC:39968|Ensembl:ENSG00000228024	9	9q21.13	cytochrome P450 family 1 subfamily D member 1, pseudogene	pseudo	CYP1D1P	cytochrome P450 family 1 subfamily D member 1, pseudogene	O	cytochrome P450, family 1, subfamily D pseudogene|cytochrome P450, family 1, subfamily D, polypeptide 1, pseudogene	20201124	-
9606	100133308	RSU1P2	-	-	HGNC:HGNC:44391	10	10q11.21	Ras suppressor protein 1 pseudogene 2	pseudo	RSU1P2	Ras suppressor protein 1 pseudogene 2	O	-	20201124	-
9606	100133309	EIF4A2P3	-	-	HGNC:HGNC:45100|Ensembl:ENSG00000254589	11	11q12.1	eukaryotic translation initiation factor 4A2 pseudogene 3	pseudo	EIF4A2P3	eukaryotic translation initiation factor 4A2 pseudogene 3	O	-	20201124	-
9606	100133310	HMGB1P28	-	-	HGNC:HGNC:39119	4	4p13	high mobility group box 1 pseudogene 28	pseudo	HMGB1P28	high mobility group box 1 pseudogene 28	O	-	20201124	-
9606	100133311	HOXA-AS3	-	HOXA6as	MIM:618706|HGNC:HGNC:43748|Ensembl:ENSG00000254369	7	7p15.2	HOXA cluster antisense RNA 3	ncRNA	HOXA-AS3	HOXA cluster antisense RNA 3	O	HOXA cluster antisense RNA 3 (non-protein coding)	20201124	-
9606	100133314	SETP1	-	SETP|SETP19	HGNC:HGNC:19279	14	14q11.2	SET pseudogene 1	pseudo	SETP1	SET pseudogene 1	O	SET pseudogene 19	20201124	-
9606	100133315	LOC100133315	-	-	-	11	11q13.4	XRCC1 N-terminal domain containing 1-like	protein-coding	-	-	-	putative short transient receptor potential channel 2-like protein|XRCC1 N-terminal domain containing 1-like protein|trpC2-like protein	20201213	-
9606	100133316	LOC100133316	-	-	Ensembl:ENSG00000224297	9	9q21.13	required for meiotic nuclear division 1 homolog (S. cerevisiae) pseudogene	pseudo	-	-	-	-	20201124	-
9606	100133319	PRO1804	-	-	Ensembl:ENSG00000278873	17	17q24.3	uncharacterized LOC100133319	ncRNA	-	-	-	-	20201124	-
9606	100133321	KLF17P1	-	-	HGNC:HGNC:41521	12	12q14.1	Kruppel like factor 17 pseudogene 1	pseudo	KLF17P1	Kruppel like factor 17 pseudogene 1	O	-	20201124	-
9606	100133326	LOC100133326	-	-	-	3	3q29	serine/threonine-protein phosphatase 4 regulatory subunit 2-like	pseudo	-	-	-	-	20201124	-
9606	100133330	RBM17P1	-	-	HGNC:HGNC:50366|Ensembl:ENSG00000226625	9	9p12	RNA binding motif protein 17 pseudogene 1	pseudo	RBM17P1	RNA binding motif protein 17 pseudogene 1	O	-	20201209	-
9606	100133461	LINC02171	-	-	HGNC:HGNC:53033|Ensembl:ENSG00000250632	4	4p16.3	long intergenic non-protein coding RNA 2171	ncRNA	LINC02171	long intergenic non-protein coding RNA 2171	O	-	20201124	-
9606	100133545	MRPL23-AS1	-	-	HGNC:HGNC:42812|Ensembl:ENSG00000226416	11	11p15.5	MRPL23 antisense RNA 1	ncRNA	MRPL23-AS1	MRPL23 antisense RNA 1	O	MRPL23 antisense RNA 1 (non-protein coding)	20201124	-
9606	100133612	LINC01134	-	-	HGNC:HGNC:49449|Ensembl:ENSG00000236423	1	1p36.32	long intergenic non-protein coding RNA 1134	ncRNA	LINC01134	long intergenic non-protein coding RNA 1134	O	-	20201124	-
9606	100133668	RPS27P24	-	RPS27_10_1247	HGNC:HGNC:37005	12	12q14.2	ribosomal protein S27 pseudogene 24	pseudo	RPS27P24	ribosomal protein S27 pseudogene 24	O	-	20201124	-
9606	100133669	LY6E-DT	-	-	HGNC:HGNC:53728	8	8q24.3	LY6E divergent transcript	ncRNA	LY6E-DT	LY6E divergent transcript	O	-	20201124	-
9606	100133791	ERV18-1	-	-	HGNC:HGNC:41524	15	15q21.3	endogenous retrovirus group 18 member 1	other	ERV18-1	endogenous retrovirus group 18 member 1	O	-	20200624	-
9606	100133920	LOC100133920	-	-	Ensembl:ENSG00000261522	2	2q11.1	methylenetetrahydrofolate dehydrogenase (NADP+ dependent) 1 like pseudogene	pseudo	-	-	-	-	20201124	-
9606	100133941	CD24	-	CD24A	MIM:600074|HGNC:HGNC:1645|Ensembl:ENSG00000272398	6	6q21	CD24 molecule	protein-coding	CD24	CD24 molecule	O	signal transducer CD24|CD24 antigen (small cell lung carcinoma cluster 4 antigen)	20201213	-
9606	100133957	UXT-AS1	-	-	HGNC:HGNC:49239|Ensembl:ENSG00000267064	X	Xp11.23	UXT antisense RNA 1	ncRNA	UXT-AS1	UXT antisense RNA 1	O	-	20201124	-
9606	100133985	LINC01816	-	-	HGNC:HGNC:52621|Ensembl:ENSG00000231327	2	2p13.3	long intergenic non-protein coding RNA 1816	ncRNA	LINC01816	long intergenic non-protein coding RNA 1816	O	-	20201124	-
9606	100133991	MAP3K14-AS1	-	-	HGNC:HGNC:44359	17	17q21.31	MAP3K14 antisense RNA 1	ncRNA	MAP3K14-AS1	MAP3K14 antisense RNA 1	O	-	20201124	-
9606	100134015	UBOX5-AS1	-	-	HGNC:HGNC:44111|Ensembl:ENSG00000235958	20	20p13	UBOX5 antisense RNA 1	ncRNA	UBOX5-AS1	UBOX5 antisense RNA 1	O	UBOX5 antisense RNA 1 (non-protein coding)	20201124	-
9606	100134040	LOC100134040	-	-	MIM:615171	7	7q36.1	uncharacterized LOC100134040	ncRNA	-	-	-	-	20201124	-
9606	100134229	KDM7A-DT	-	JHDM1D-AS1	HGNC:HGNC:48959|Ensembl:ENSG00000260231	7	7q34	KDM7A divergent transcript	ncRNA	KDM7A-DT	KDM7A divergent transcript	O	JHDM1D antisense RNA 1 (head to head)	20201124	-
9606	100134259	LINC01119	-	-	HGNC:HGNC:49262|Ensembl:ENSG00000239332	2	2p21	long intergenic non-protein coding RNA 1119	ncRNA	LINC01119	long intergenic non-protein coding RNA 1119	O	-	20201124	-
9606	100134317	LOC100134317	-	-	-	19	19q13.12	uncharacterized LOC100134317	ncRNA	-	-	-	CTD-3162L10.1	20201124	-
9606	100134362	LOC100134362	-	-	-	10	10q26.3	60S ribosomal protein L19-like	pseudo	-	-	-	-	20201124	-
9606	100134368	LOC100134368	-	-	Ensembl:ENSG00000236829	16	16p13.3	uncharacterized LOC100134368	ncRNA	-	-	-	-	20201124	-
9606	100134391	LOC100134391	-	-	Ensembl:ENSG00000263574	17	17q25.1	uncharacterized LOC100134391	ncRNA	-	-	-	CTD-2532D12.4	20201124	-
9606	100134423	LOC100134423	-	-	-	21	-	uncharacterized LOC100134423	ncRNA	-	-	-	-	20201124	-
9606	100134444	KCNJ18	-	KIR2.6|TTPP2	MIM:613236|HGNC:HGNC:39080|Ensembl:ENSG00000260458	17	17p11.2	potassium inwardly rectifying channel subfamily J member 18	protein-coding	KCNJ18	potassium inwardly rectifying channel subfamily J member 18	O	inward rectifier potassium channel 18|inward rectifier K(+) channel Kir2.6|inwardly rectifying potassium channel 18|potassium channel, inwardly rectifying subfamily J, member 18|potassium voltage-gated channel subfamily J member 18|thyrotoxic periodic paralysis susceptibility ion channel	20201124	-
9606	100134507	LOC100134507	-	-	-	7	7q31.33	metaxin 2 pseudogene	pseudo	-	-	-	-	20201124	-
9606	100134713	NDUFB2-AS1	-	-	HGNC:HGNC:40396|Ensembl:ENSG00000240889	7	7q34	NDUFB2 antisense RNA 1	ncRNA	NDUFB2-AS1	NDUFB2 antisense RNA 1	O	NDUFB2 antisense RNA 1 (non-protein coding)	20201124	-
9606	100134868	LOC100134868	-	-	-	20	20p11.1	uncharacterized LOC100134868	ncRNA	-	-	-	-	20201124	-
9606	100134869	UBE2Q2P2	-	UBE2Q2P3|UBE2QP2	HGNC:HGNC:37440	15	15q25.2	ubiquitin conjugating enzyme E2 Q2 pseudogene 2	pseudo	UBE2Q2P2	ubiquitin conjugating enzyme E2 Q2 pseudogene 2	O	ubiquitin conjugating enzyme E2Q family member 2 pseudogene 2|ubiquitin-conjugating enzyme E2Q family member 2 pseudogene 3|ubiquitin-conjugating enzyme E2Q family pseudogene 2	20201124	-
9606	100134934	TEN1	-	C17orf106	MIM:613130|HGNC:HGNC:37242|Ensembl:ENSG00000257949	17	17q25.1	TEN1 subunit of CST complex	protein-coding	TEN1	TEN1 subunit of CST complex	O	CST complex subunit TEN1|TEN1 telomerase capping complex subunit homolog|TEN1, CST complex subunit|protein telomeric pathways with STN1 homolog|telomere length regulation protein TEN1 homolog|telomeric pathways in association with Stn1, number 1	20201124	-
9606	100134938	UPK3BL1	-	UPK3BL|UPLP	HGNC:HGNC:37278|Ensembl:ENSG00000267368	7	7q22.1	uroplakin 3B like 1	protein-coding	UPK3BL1	uroplakin 3B like 1	O	uroplakin-3b-like protein 1|uroplakin 3C protein|uroplakin-3-like protein|uroplakin-like protein	20201124	-
9606	100135063	GTF3AP6	-	-	HGNC:HGNC:49749	7	7q31.31	general transcription factor IIIA pseudogene 6	pseudo	GTF3AP6	general transcription factor IIIA pseudogene 6	O	-	20201124	-
9606	100135064	GTF3AP1	-	-	HGNC:HGNC:49744	9	9p24.1	general transcription factor IIIA pseudogene 1	pseudo	GTF3AP1	general transcription factor IIIA pseudogene 1	O	-	20201124	-
9606	100135756	ATG3P1	-	AGP3|ATG3P|dJ54G6.1	HGNC:HGNC:31123	20	20q12	autophagy related 3 pseudogene 1	pseudo	ATG3P1	autophagy related 3 pseudogene 1	O	ATG3 autophagy related 3 homolog pseudogene 1	20201124	-
9606	100137047	JMJD7	-	-	HGNC:HGNC:34397|Ensembl:ENSG00000243789	15	15q15.1	jumonji domain containing 7	protein-coding	JMJD7	jumonji domain containing 7	O	bifunctional peptidase and (3S)-lysyl hydroxylase JMJD7|L-lysine (3S)-hydroxylase JMJD7|jmjC domain-containing protein 7|jumonji domain-containing protein 7	20201124	-
9606	100137049	PLA2G4B	-	HsT16992|cPLA2-beta	MIM:606088|HGNC:HGNC:9036|Ensembl:ENSG00000243708	15	15q15.1	phospholipase A2 group IVB	protein-coding	PLA2G4B	phospholipase A2 group IVB	O	cytosolic phospholipase A2 beta|phospholipase A2, group IVB (cytosolic)	20201213	-
9606	100141515	C17orf99	-	IL-40|UNQ464	HGNC:HGNC:34490|Ensembl:ENSG00000187997	17	17q25.3	chromosome 17 open reading frame 99	protein-coding	C17orf99	chromosome 17 open reading frame 99	O	protein IL-40|GLPG464|interleukin-40|uncharacterized protein C17orf99	20201124	-
9606	100142659	CTAGE8	-	CTAGE4	HGNC:HGNC:37294|Ensembl:ENSG00000244693	7	7q35	CTAGE family member 8	protein-coding	CTAGE8	CTAGE family member 8	O	cTAGE family member 8|CTAGE family, member 4 pseudogene|Cutaneous T-cell lymphoma-associated antigen 8|Protein cTAGE-4|Protein cTAGE-8|cTAGE family member 4	20201124	-
9606	100144434	ETL4	-	EPOLM|ETOLM	MIM:611631	9	9q21-q22	epilepsy, occipitotemporal lobe, and migraine with aura	unknown	-	-	-	-	20170408	-
9606	100144435	VTRNA3-1P	-	HVG4|HVGX|VAULTRC4|VTRNA3P|hvg-4	HGNC:HGNC:23027|Ensembl:ENSG00000199422	X	Xp11.22	vault RNA 3-1, pseudogene	pseudo	VTRNA3-1P	vault RNA 3-1, pseudogene	O	vault RNA 3 (pseudogene)|vault RNA component 4 pseudogene	20201124	-
9606	100144494	KDELC1P1	-	-	HGNC:HGNC:39193	5	5q23.3	KDEL motif containing 1 pseudogene 1	pseudo	KDELC1P1	KDEL motif containing 1 pseudogene 1	O	KDEL (Lys-Asp-Glu-Leu) containing 1 pseudogene 1|KDELC1 pseudogene	20201124	-
9606	100144595	LOC100144595	-	-	Ensembl:ENSG00000224675	2	2q24.1	uncharacterized LOC100144595	ncRNA	-	-	-	-	20201124	-
9606	100144596	LINC00029	-	C20orf51|NCRNA00029	HGNC:HGNC:16184	20	20q13.33	long intergenic non-protein coding RNA 29	ncRNA	LINC00029	long intergenic non-protein coding RNA 29	O	-	20201124	-
9606	100144597	LINC01056	-	-	HGNC:HGNC:49050|Ensembl:ENSG00000237119	20	20q13.33	long intergenic non-protein coding RNA 1056	ncRNA	LINC01056	long intergenic non-protein coding RNA 1056	O	-	20201124	-
9606	100144602	EPHA5-AS1	-	-	HGNC:HGNC:50602|Ensembl:ENSG00000250846	4	4q13.2	EPHA5 antisense RNA 1	ncRNA	EPHA5-AS1	EPHA5 antisense RNA 1	O	-	20201124	-
9606	100144603	CHKB-DT	-	CHKB-AS1	HGNC:HGNC:40146|Ensembl:ENSG00000205559	22	22q13.33	CHKB divergent transcript	ncRNA	CHKB-DT	CHKB divergent transcript	O	CHKB antisense RNA 1 (head to head)|CTA-384D8.20	20201124	-
9606	100144604	LINC00930	-	-	HGNC:HGNC:48620	15	15q26.1	long intergenic non-protein coding RNA 930	ncRNA	LINC00930	long intergenic non-protein coding RNA 930	O	-	20201124	-
9606	100144631	PPP6CP	-	-	HGNC:HGNC:34077	X	Xq23	protein phosphatase 6 catalytic subunit pseudogene	pseudo	PPP6CP	protein phosphatase 6 catalytic subunit pseudogene	O	-	20201124	-
9606	100144632	HPBP	-	-	-	-	-	phosphate binding apolipoprotein	ncRNA	-	-	-	-	20190324	-
9606	100144748	KLLN	-	CWS4|KILLIN	MIM:612105|HGNC:HGNC:37212|Ensembl:ENSG00000227268	10	10q23.31	killin, p53 regulated DNA replication inhibitor	protein-coding	KLLN	killin, p53 regulated DNA replication inhibitor	O	killin	20201124	-
9606	100147744	RNU7-1	-	RNU7|U7.1	MIM:617876|HGNC:HGNC:34033|Ensembl:ENSG00000238923	12	12p13.31	RNA, U7 small nuclear 1	snRNA	RNU7-1	RNA, U7 small nuclear 1	O	RNA, small nuclear U7|RNA, small nuclear U7.1	20201124	-
9606	100147745	RNU7-2P	-	U7.2	HGNC:HGNC:34098|Ensembl:ENSG00000251905	2	2q22.3	RNA, U7 small nuclear 2 pseudogene	pseudo	RNU7-2P	RNA, U7 small nuclear 2 pseudogene	O	RNA, small nuclear U7.2 pseudogene	20201124	-
9606	100147746	RNU7-3P	-	U7.3	HGNC:HGNC:34099|Ensembl:ENSG00000252244	6	6q25.1	RNA, U7 small nuclear 3 pseudogene	pseudo	RNU7-3P	RNA, U7 small nuclear 3 pseudogene	O	RNA, small nuclear U7.3 pseudogene	20201124	-
9606	100147747	RNU7-4P	-	RNU7-132P|U7.4	HGNC:HGNC:34100|Ensembl:ENSG00000252770	12	12q15	RNA, U7 small nuclear 4 pseudogene	pseudo	RNU7-4P	RNA, U7 small nuclear 4 pseudogene	O	RNA, U7 small nuclear 132 pseudogene|RNA, small nuclear U7.4 pseudogene	20201124	-
9606	100147748	RNU7-5P	-	U7.5	HGNC:HGNC:34101	15	15q21.1	RNA, U7 small nuclear 5 pseudogene	pseudo	RNU7-5P	RNA, U7 small nuclear 5 pseudogene	O	-	20201124	-
9606	100147749	RNU7-6P	-	U7.6	HGNC:HGNC:34102|Ensembl:ENSG00000252654	20	20q13.2	RNA, U7 small nuclear 6 pseudogene	pseudo	RNU7-6P	RNA, U7 small nuclear 6 pseudogene	O	RNA, small nuclear U7.6 pseudogene	20201124	-
9606	100147750	RNU5B-2P	-	-	HGNC:HGNC:34182	3	3p22.1	RNA, U5B small nuclear 2, pseudogene	pseudo	RNU5B-2P	RNA, U5B small nuclear 2, pseudogene	O	RNA, U5B small nuclear pseudogene 2	20201124	-
9606	100147751	RNU5B-3P	-	-	HGNC:HGNC:34183	3	3p21.31	RNA, U5B small nuclear 3, pseudogene	pseudo	RNU5B-3P	RNA, U5B small nuclear 3, pseudogene	O	RNA, U5B small nuclear pseudogene 3	20201124	-
9606	100147752	RNU5B-4P	-	-	HGNC:HGNC:34184|Ensembl:ENSG00000200378	5	5q31.2	RNA, U5B small nuclear 4, pseudogene	pseudo	RNU5B-4P	RNA, U5B small nuclear 4, pseudogene	O	RNA, U5B small nuclear pseudogene 4	20201124	-
9606	100147753	RNU5B-5P	-	-	HGNC:HGNC:34185	9	9q33.3	RNA, U5B small nuclear 5, pseudogene	pseudo	RNU5B-5P	RNA, U5B small nuclear 5, pseudogene	O	RNA, U5B small nuclear pseudogene 5	20201124	-
9606	100147754	RNU5B-6P	-	-	HGNC:HGNC:34186	10	10q25.1	RNA, U5B small nuclear 6, pseudogene	pseudo	RNU5B-6P	RNA, U5B small nuclear 6, pseudogene	O	RNA, U5B small nuclear pseudogene 6	20201124	-
9606	100147755	RNU7-7P	-	U7.7	HGNC:HGNC:34103|Ensembl:ENSG00000238606	X	Xp11.4	RNA, U7 small nuclear 7 pseudogene	pseudo	RNU7-7P	RNA, U7 small nuclear 7 pseudogene	O	RNA, small nuclear U7.7 pseudogene	20201124	-
9606	100147756	RNU7-8P	-	RNU7-139P|U7.8	HGNC:HGNC:34104|Ensembl:ENSG00000251767	1	1p31.1	RNA, U7 small nuclear 8 pseudogene	pseudo	RNU7-8P	RNA, U7 small nuclear 8 pseudogene	O	RNA, U7 small nuclear 139 pseudogene|RNA, small nuclear U7.8 pseudogene	20201124	-
9606	100147757	RNU7-9P	-	U7.9	HGNC:HGNC:34105	2	2q36.3	RNA, U7 small nuclear 9 pseudogene	pseudo	RNU7-9P	RNA, U7 small nuclear 9 pseudogene	O	RNA, small nuclear U7.9 pseudogene	20201124	-
9606	100147758	RNU7-10P	-	U7.10	HGNC:HGNC:34106|Ensembl:ENSG00000271841	3	3p24.3	RNA, U7 small nuclear 10 pseudogene	pseudo	RNU7-10P	RNA, U7 small nuclear 10 pseudogene	O	RNA, small nuclear U7.10 pseudogene	20201124	-
9606	100147759	RNU7-11P	-	U7.11	HGNC:HGNC:34107|Ensembl:ENSG00000252796	4	4p14	RNA, U7 small nuclear 11 pseudogene	pseudo	RNU7-11P	RNA, U7 small nuclear 11 pseudogene	O	RNA, small nuclear U7.11 pseudogene	20201124	-
9606	100147760	RNU7-12P	-	RNU7-100P|U7.12	HGNC:HGNC:34108|Ensembl:ENSG00000251839	10	10p12.1	RNA, U7 small nuclear 12 pseudogene	pseudo	RNU7-12P	RNA, U7 small nuclear 12 pseudogene	O	RNA, U7 small nuclear 100 pseudogene|RNA, small nuclear U7.12 pseudogene	20201124	-
9606	100147761	RNU7-13P	-	U7.13	HGNC:HGNC:34109|Ensembl:ENSG00000252222	1	1q25.3	RNA, U7 small nuclear 13 pseudogene	pseudo	RNU7-13P	RNA, U7 small nuclear 13 pseudogene	O	RNA, small nuclear U7.13 pseudogene	20201124	-
9606	100147762	RNU7-14P	-	U7.14	HGNC:HGNC:34110|Ensembl:ENSG00000238468	20	20q13.2	RNA, U7 small nuclear 14 pseudogene	pseudo	RNU7-14P	RNA, U7 small nuclear 14 pseudogene	O	RNA, small nuclear U7.14 pseudogene	20201124	-
9606	100147763	RNU7-15P	-	U7.15	HGNC:HGNC:34111	5	5q31.1	RNA, U7 small nuclear 15 pseudogene	pseudo	RNU7-15P	RNA, U7 small nuclear 15 pseudogene	O	RNA, small nuclear U7.15 pseudogene	20201124	-
9606	100147764	RNU7-16P	-	U7.16	HGNC:HGNC:34112	7	7q32.1	RNA, U7 small nuclear 16 pseudogene	pseudo	RNU7-16P	RNA, U7 small nuclear 16 pseudogene	O	RNA, small nuclear U7.16 pseudogene	20201124	-
9606	100147765	RNU7-17P	-	U7.17	HGNC:HGNC:34113	18	18q11.2	RNA, U7 small nuclear 17 pseudogene	pseudo	RNU7-17P	RNA, U7 small nuclear 17 pseudogene	O	RNA, small nuclear U7.17 pseudogene	20201124	-
9606	100147766	RNU7-18P	-	RNU7-142P|U7.18	HGNC:HGNC:34114|Ensembl:ENSG00000252174	3	3q29	RNA, U7 small nuclear 18 pseudogene	pseudo	RNU7-18P	RNA, U7 small nuclear 18 pseudogene	O	RNA, U7 small nuclear 142 pseudogene|RNA, small nuclear U7.18 pseudogene	20201124	-
9606	100147767	RNU7-19P	-	U7.19	HGNC:HGNC:34115|Ensembl:ENSG00000238959	3	3p13	RNA, U7 small nuclear 19 pseudogene	pseudo	RNU7-19P	RNA, U7 small nuclear 19 pseudogene	O	RNA, small nuclear U7.19 pseudogene	20201124	-
9606	100147768	RNU7-20P	-	U7.20	HGNC:HGNC:34116|Ensembl:ENSG00000251712	7	7q36.1	RNA, U7 small nuclear 20 pseudogene	pseudo	RNU7-20P	RNA, U7 small nuclear 20 pseudogene	O	RNA, small nuclear U7.20 pseudogene	20201124	-
9606	100147769	RNU7-21P	-	U7.21	HGNC:HGNC:34117|Ensembl:ENSG00000238558	9	9q34.13	RNA, U7 small nuclear 21 pseudogene	pseudo	RNU7-21P	RNA, U7 small nuclear 21 pseudogene	O	RNA, small nuclear U7.21 pseudogene	20201124	-
9606	100147770	RNU7-22P	-	U7.22	HGNC:HGNC:34118|Ensembl:ENSG00000252482	10	10p11.22	RNA, U7 small nuclear 22 pseudogene	pseudo	RNU7-22P	RNA, U7 small nuclear 22 pseudogene	O	RNA, small nuclear U7.22 pseudogene	20201124	-
9606	100147771	RNU7-23P	-	U7.23	HGNC:HGNC:34119|Ensembl:ENSG00000239099	11	11q13.2	RNA, U7 small nuclear 23 pseudogene	pseudo	RNU7-23P	RNA, U7 small nuclear 23 pseudogene	O	RNA, small nuclear U7.23 pseudogene	20201124	-
9606	100147773	TMCO1-AS1	-	-	HGNC:HGNC:54046	1	1q24.1	TMCO1 antisense RNA 1	ncRNA	TMCO1-AS1	TMCO1 antisense RNA 1	O	-	20201124	-
9606	100147811	CBX1P2	-	-	HGNC:HGNC:38656	X	Xp22.2	chromobox 1 pseudogene 2	pseudo	CBX1P2	chromobox 1 pseudogene 2	O	chromobox homolog 1 (HP1 beta homolog Drosophila ) pseudogene|chromobox homolog 1 pseudogene 2	20201124	-
9606	100147812	RNU7-25P	-	U7.25	HGNC:HGNC:34121|Ensembl:ENSG00000252353	18	18p11.31	RNA, U7 small nuclear 25 pseudogene	pseudo	RNU7-25P	RNA, U7 small nuclear 25 pseudogene	O	RNA, small nuclear U7.25 pseudogene	20201124	-
9606	100147813	RNU7-26P	-	U7.26	HGNC:HGNC:34122|Ensembl:ENSG00000238610	6	6p22.1	RNA, U7 small nuclear 26 pseudogene	pseudo	RNU7-26P	RNA, U7 small nuclear 26 pseudogene	O	RNA, small nuclear U7.26 pseudogene	20201124	-
9606	100147814	RNU7-27P	-	U7.27	HGNC:HGNC:34123|Ensembl:ENSG00000238750	7	7q32.1	RNA, U7 small nuclear 27 pseudogene	pseudo	RNU7-27P	RNA, U7 small nuclear 27 pseudogene	O	RNA, small nuclear U7.27 pseudogene	20201124	-
9606	100147815	RNU7-28P	-	U7.28	HGNC:HGNC:34124|Ensembl:ENSG00000252568	11	11p15.4	RNA, U7 small nuclear 28 pseudogene	pseudo	RNU7-28P	RNA, U7 small nuclear 28 pseudogene	O	RNA, small nuclear U7.28 pseudogene	20201124	-
9606	100147816	RNU7-29P	-	U7.29	HGNC:HGNC:34125	1	1p35.3	RNA, U7 small nuclear 29 pseudogene	pseudo	RNU7-29P	RNA, U7 small nuclear 29 pseudogene	O	RNA, small nuclear U7.29 pseudogene	20201124	-
9606	100147817	RNU7-30P	-	U7.30	HGNC:HGNC:34126|Ensembl:ENSG00000252644	14	14q32.11	RNA, U7 small nuclear 30 pseudogene	pseudo	RNU7-30P	RNA, U7 small nuclear 30 pseudogene	O	RNA, small nuclear U7.30 pseudogene	20201124	-
9606	100147818	RNU7-31P	-	U7.31	HGNC:HGNC:34127	17	17p13.2	RNA, U7 small nuclear 31 pseudogene	pseudo	RNU7-31P	RNA, U7 small nuclear 31 pseudogene	O	RNA, small nuclear U7.31 pseudogene	20201124	-
9606	100147819	RNU7-32P	-	U7.32	HGNC:HGNC:34128	3	3q26.2	RNA, U7 small nuclear 32 pseudogene	pseudo	RNU7-32P	RNA, U7 small nuclear 32 pseudogene	O	RNA, small nuclear U7.32 pseudogene	20201124	-
9606	100147820	RNU7-33P	-	U7.33	HGNC:HGNC:34129	4	4p16.3	RNA, U7 small nuclear 33 pseudogene	pseudo	RNU7-33P	RNA, U7 small nuclear 33 pseudogene	O	RNA, small nuclear U7.33 pseudogene	20201124	-
9606	100147821	RNU7-34P	-	U7.34	HGNC:HGNC:34130|Ensembl:ENSG00000238904	5	5q23.1	RNA, U7 small nuclear 34 pseudogene	pseudo	RNU7-34P	RNA, U7 small nuclear 34 pseudogene	O	RNA, small nuclear U7.34 pseudogene	20201124	-
9606	100147822	RNU7-35P	-	U7.35	HGNC:HGNC:34131|Ensembl:ENSG00000252983	7	7p14.1	RNA, U7 small nuclear 35 pseudogene	pseudo	RNU7-35P	RNA, U7 small nuclear 35 pseudogene	O	RNA, small nuclear U7.35 pseudogene	20201124	-
9606	100147823	RNU7-36P	-	RNU7-112P|U7.36	HGNC:HGNC:34132	9	9p13.3	RNA, U7 small nuclear 36 pseudogene	pseudo	RNU7-36P	RNA, U7 small nuclear 36 pseudogene	O	RNA, U7 small nuclear 112 pseudogene|RNA, small nuclear U7.36 pseudogene	20201124	-
9606	100147824	RNU7-37P	-	U7.37	HGNC:HGNC:34133	X	Xp11.22	RNA, U7 small nuclear 37 pseudogene	pseudo	RNU7-37P	RNA, U7 small nuclear 37 pseudogene	O	RNA, small nuclear U7.37 pseudogene	20201124	-
9606	100147825	RNU7-38P	-	U7.38	HGNC:HGNC:34134|Ensembl:ENSG00000238446	10	10q22.1	RNA, U7 small nuclear 38 pseudogene	pseudo	RNU7-38P	RNA, U7 small nuclear 38 pseudogene	O	RNA, small nuclear U7.38 pseudogene	20201124	-
9606	100147826	RNU7-39P	-	U7.39	HGNC:HGNC:34135	12	12q13.12	RNA, U7 small nuclear 39 pseudogene	pseudo	RNU7-39P	RNA, U7 small nuclear 39 pseudogene	O	RNA, small nuclear U7.39 pseudogene	20201124	-
9606	100147827	RNU7-40P	-	U7.40	HGNC:HGNC:34136|Ensembl:ENSG00000252206	12	12q13.3	RNA, U7 small nuclear 40 pseudogene	pseudo	RNU7-40P	RNA, U7 small nuclear 40 pseudogene	O	RNA, small nuclear U7.40 pseudogene	20201124	-
9606	100147828	RNU7-41P	-	U7.41	HGNC:HGNC:34137|Ensembl:ENSG00000251726	14	14q13.2	RNA, U7 small nuclear 41 pseudogene	pseudo	RNU7-41P	RNA, U7 small nuclear 41 pseudogene	O	RNA, small nuclear U7.41 pseudogene	20201124	-
9606	100147829	RNU7-42P	-	U7.42	HGNC:HGNC:34138|Ensembl:ENSG00000275504	16	16q22.1	RNA, U7 small nuclear 42 pseudogene	pseudo	RNU7-42P	RNA, U7 small nuclear 42 pseudogene	O	RNA, small nuclear U7.42 pseudogene	20201124	-
9606	100147830	RNU7-43P	-	RNU7-118P|U7.43	HGNC:HGNC:34139|Ensembl:ENSG00000252363	17	17p13.1	RNA, U7 small nuclear 43 pseudogene	pseudo	RNU7-43P	RNA, U7 small nuclear 43 pseudogene	O	RNA, U7 small nuclear 118 pseudogene|RNA, small nuclear U7.43 pseudogene	20201124	-
9606	100147831	RNU7-44P	-	U7.44	HGNC:HGNC:34140	2	2q31.1	RNA, U7 small nuclear 44 pseudogene	pseudo	RNU7-44P	RNA, U7 small nuclear 44 pseudogene	O	RNA, small nuclear U7.44 pseudogene	20201124	-
9606	100147832	RNU7-45P	-	U7.45	HGNC:HGNC:34141|Ensembl:ENSG00000238829	2	2q33.1	RNA, U7 small nuclear 45 pseudogene	pseudo	RNU7-45P	RNA, U7 small nuclear 45 pseudogene	O	RNA, small nuclear U7.45 pseudogene	20201124	-
9606	100147833	RNU7-46P	-	U7.46	HGNC:HGNC:34142|Ensembl:ENSG00000238830	2	2q11.2	RNA, U7 small nuclear 46 pseudogene	pseudo	RNU7-46P	RNA, U7 small nuclear 46 pseudogene	O	RNA, small nuclear U7.46 pseudogene	20201124	-
9606	100147834	RNU7-47P	-	U7.47	HGNC:HGNC:34143|Ensembl:ENSG00000251787	3	3q23	RNA, U7 small nuclear 47 pseudogene	pseudo	RNU7-47P	RNA, U7 small nuclear 47 pseudogene	O	RNA, small nuclear U7.47 pseudogene	20201124	-
9606	100147835	RNU7-48P	-	U7.48	HGNC:HGNC:34144|Ensembl:ENSG00000238386	6	6q13	RNA, U7 small nuclear 48 pseudogene	pseudo	RNU7-48P	RNA, U7 small nuclear 48 pseudogene	O	RNA, small nuclear U7.48 pseudogene	20201124	-
9606	100147836	RNU7-49P	-	U7.49	HGNC:HGNC:34145|Ensembl:ENSG00000251991	11	11p15.2	RNA, U7 small nuclear 49 pseudogene	pseudo	RNU7-49P	RNA, U7 small nuclear 49 pseudogene	O	RNA, small nuclear U7.49 pseudogene	20201124	-
9606	100147837	RNU7-50P	-	U7.50	HGNC:HGNC:34146|Ensembl:ENSG00000238304	11	11p15.4	RNA, U7 small nuclear 50 pseudogene	pseudo	RNU7-50P	RNA, U7 small nuclear 50 pseudogene	O	RNA, small nuclear U7.50 pseudogene	20201124	-
9606	100151640	EXOSC3P1	-	-	HGNC:HGNC:33989	21	21q22.11	exosome component 3 pseudogene 1	pseudo	EXOSC3P1	exosome component 3 pseudogene 1	O	-	20201124	-
9606	100151641	PHKG1P4	-	-	HGNC:HGNC:33918	7	7p11.2	phosphorylase kinase catalytic subunit gamma 1 pseudogene 4	pseudo	PHKG1P4	phosphorylase kinase catalytic subunit gamma 1 pseudogene 4	O	phosphorylase kinase gamma subunit 1 pseudogene 4|phosphorylase kinase, gamma 1 (muscle) pseudogene|phosphorylase kinase, gamma 1 pseudogene 4	20201124	-
9606	100151642	ATG12P1	-	ATG12P	HGNC:HGNC:21466	17	17q25.1	autophagy related 12 pseudogene 1	pseudo	ATG12P1	autophagy related 12 pseudogene 1	O	ATG12 autophagy related 12 homolog pseudogene 1	20201124	-
9606	100151643	KRTAP20-4	-	KAP20.4	HGNC:HGNC:34002|Ensembl:ENSG00000206105	21	21q22.11	keratin associated protein 20-4	protein-coding	KRTAP20-4	keratin associated protein 20-4	O	putative keratin-associated protein 20-4	20201124	-
9606	100151644	OTSC8	-	-	MIM:612096	9	9p13.1-q21.11	otosclerosis 8	unknown	-	-	-	-	20191002	-
9606	100151645	USF1P1	-	USF1P	HGNC:HGNC:23773|Ensembl:ENSG00000226501	21	21q22.11	upstream transcription factor 1 pseudogene 1	pseudo	USF1P1	upstream transcription factor 1 pseudogene 1	O	-	20201124	-
9606	100151646	LETM1P3	-	-	HGNC:HGNC:33986	8	8q22.2	leucine zipper and EF-hand containing transmembrane protein 1 pseudogene 3	pseudo	LETM1P3	leucine zipper and EF-hand containing transmembrane protein 1 pseudogene 3	O	leucine zipper-EF-hand containing transmembrane protein 1 pseudogene|leucine zipper-EF-hand containing transmembrane protein 1, pseudogene 3	20201124	-
9606	100151647	RNU7-51P	-	U7.51	HGNC:HGNC:34147|Ensembl:ENSG00000252369	14	14q31.1	RNA, U7 small nuclear 51 pseudogene	pseudo	RNU7-51P	RNA, U7 small nuclear 51 pseudogene	O	-	20201124	-
9606	100151648	RNU7-52P	-	U7.52	HGNC:HGNC:34148|Ensembl:ENSG00000251981	17	17q23.2	RNA, U7 small nuclear 52 pseudogene	pseudo	RNU7-52P	RNA, U7 small nuclear 52 pseudogene	O	-	20201124	-
9606	100151649	RNU7-53P	-	U7.53	HGNC:HGNC:34149|Ensembl:ENSG00000252514	5	5q23.3	RNA, U7 small nuclear 53 pseudogene	pseudo	RNU7-53P	RNA, U7 small nuclear 53 pseudogene	O	-	20201124	-
9606	100151650	RNU7-54P	-	U7.54	HGNC:HGNC:34150|Ensembl:ENSG00000238590	7	7q32.1	RNA, U7 small nuclear 54 pseudogene	pseudo	RNU7-54P	RNA, U7 small nuclear 54 pseudogene	O	-	20201124	-
9606	100151651	RNU7-56P	-	U7.56	HGNC:HGNC:34152|Ensembl:ENSG00000238709	X	Xp22.2	RNA, U7 small nuclear 56 pseudogene	pseudo	RNU7-56P	RNA, U7 small nuclear 56 pseudogene	O	-	20201124	-
9606	100151652	RNU7-57P	-	U7.57	HGNC:HGNC:34153|Ensembl:ENSG00000238365	1	1q21.3	RNA, U7 small nuclear 57 pseudogene	pseudo	RNU7-57P	RNA, U7 small nuclear 57 pseudogene	O	-	20201124	-
9606	100151653	RNU7-58P	-	U7.58	HGNC:HGNC:34154	11	11q12.1	RNA, U7 small nuclear 58 pseudogene	pseudo	RNU7-58P	RNA, U7 small nuclear 58 pseudogene	O	-	20201124	-
9606	100151654	RNU7-59P	-	U7.59	HGNC:HGNC:34155|Ensembl:ENSG00000238880	11	11q14.1	RNA, U7 small nuclear 59 pseudogene	pseudo	RNU7-59P	RNA, U7 small nuclear 59 pseudogene	O	-	20201124	-
9606	100151655	RNU7-60P	-	U7.60	HGNC:HGNC:34156|Ensembl:ENSG00000251747	12	12p13.2	RNA, U7 small nuclear 60 pseudogene	pseudo	RNU7-60P	RNA, U7 small nuclear 60 pseudogene	O	-	20201124	-
9606	100151656	RNU7-61P	-	U7.61	HGNC:HGNC:34157|Ensembl:ENSG00000251706	16	16p11.2	RNA, U7 small nuclear 61 pseudogene	pseudo	RNU7-61P	RNA, U7 small nuclear 61 pseudogene	O	-	20201124	-
9606	100151657	RNU7-62P	-	U7.62	HGNC:HGNC:34158	1	1p31.3	RNA, U7 small nuclear 62 pseudogene	pseudo	RNU7-62P	RNA, U7 small nuclear 62 pseudogene	O	-	20201124	-
9606	100151658	RNU7-63P	-	U7.63	HGNC:HGNC:34159|Ensembl:ENSG00000238417	16	16p13.2	RNA, U7 small nuclear 63 pseudogene	pseudo	RNU7-63P	RNA, U7 small nuclear 63 pseudogene	O	-	20201124	-
9606	100151661	CBX5P1	-	-	HGNC:HGNC:38659	3	3p11.1	chromobox 5 pseudogene 1	pseudo	CBX5P1	chromobox 5 pseudogene 1	O	chromobox homolog 5 (HP1 alpha homolog, Drosophila) pseudogene|chromobox homolog 5 pseudogene 1	20201124	-
9606	100151662	RNU7-64P	-	U7.64	HGNC:HGNC:34160	2	2p11.2	RNA, U7 small nuclear 64 pseudogene	pseudo	RNU7-64P	RNA, U7 small nuclear 64 pseudogene	O	-	20201124	-
9606	100151663	RNU7-65P	-	U7.65	HGNC:HGNC:34161|Ensembl:ENSG00000252457	6	6p12.3	RNA, U7 small nuclear 65 pseudogene	pseudo	RNU7-65P	RNA, U7 small nuclear 65 pseudogene	O	-	20201124	-
9606	100151664	RNU7-66P	-	U7.66	HGNC:HGNC:34162|Ensembl:ENSG00000238949	6	6q12	RNA, U7 small nuclear 66 pseudogene	pseudo	RNU7-66P	RNA, U7 small nuclear 66 pseudogene	O	-	20201124	-
9606	100151665	RNU7-67P	-	U7.67	HGNC:HGNC:34163|Ensembl:ENSG00000239115	8	8q22.3	RNA, U7 small nuclear 67 pseudogene	pseudo	RNU7-67P	RNA, U7 small nuclear 67 pseudogene	O	-	20201124	-
9606	100151666	RNU7-69P	-	U7.69	HGNC:HGNC:34165|Ensembl:ENSG00000252178	X	Xq25	RNA, U7 small nuclear 69 pseudogene	pseudo	RNU7-69P	RNA, U7 small nuclear 69 pseudogene	O	-	20201124	-
9606	100151667	RNU7-70P	-	U7.70	HGNC:HGNC:34166|Ensembl:ENSG00000252750	1	1p13.2	RNA, U7 small nuclear 70 pseudogene	pseudo	RNU7-70P	RNA, U7 small nuclear 70 pseudogene	O	-	20201124	-
9606	100151668	RNU7-71P	-	U7.71	HGNC:HGNC:34167|Ensembl:ENSG00000251868	16	16q22.3	RNA, U7 small nuclear 71 pseudogene	pseudo	RNU7-71P	RNA, U7 small nuclear 71 pseudogene	O	-	20201124	-
9606	100151669	RNU7-72P	-	U7.72	HGNC:HGNC:34168	20	20q13.13	RNA, U7 small nuclear 72 pseudogene	pseudo	RNU7-72P	RNA, U7 small nuclear 72 pseudogene	O	-	20201124	-
9606	100151670	RNU7-73P	-	U7.73	HGNC:HGNC:34169|Ensembl:ENSG00000239105	3	3p22.2	RNA, U7 small nuclear 73 pseudogene	pseudo	RNU7-73P	RNA, U7 small nuclear 73 pseudogene	O	-	20201124	-
9606	100151671	RNU7-74P	-	U7.74	HGNC:HGNC:34170|Ensembl:ENSG00000239010	4	4p14	RNA, U7 small nuclear 74 pseudogene	pseudo	RNU7-74P	RNA, U7 small nuclear 74 pseudogene	O	-	20201124	-
9606	100151672	RNU7-75P	-	U7.75	HGNC:HGNC:34171|Ensembl:ENSG00000251880	5	5p13.2	RNA, U7 small nuclear 75 pseudogene	pseudo	RNU7-75P	RNA, U7 small nuclear 75 pseudogene	O	-	20201124	-
9606	100151673	RNU7-76P	-	U7.76	HGNC:HGNC:34172	7	7p12.3	RNA, U7 small nuclear 76 pseudogene	pseudo	RNU7-76P	RNA, U7 small nuclear 76 pseudogene	O	-	20201124	-
9606	100151674	RNU7-77P	-	U7.77	HGNC:HGNC:34173|Ensembl:ENSG00000253054	10	10p11.21	RNA, U7 small nuclear 77 pseudogene	pseudo	RNU7-77P	RNA, U7 small nuclear 77 pseudogene	O	-	20201124	-
9606	100151675	RNU7-78P	-	U7.78	HGNC:HGNC:34174	1	1q25.1	RNA, U7 small nuclear 78 pseudogene	pseudo	RNU7-78P	RNA, U7 small nuclear 78 pseudogene	O	-	20201124	-
9606	100151676	RNU7-79P	-	U7.79	HGNC:HGNC:34175|Ensembl:ENSG00000251891	15	15q25.3	RNA, U7 small nuclear 79 pseudogene	pseudo	RNU7-79P	RNA, U7 small nuclear 79 pseudogene	O	-	20201124	-
9606	100151677	RNU7-80P	-	U7.80	HGNC:HGNC:34176|Ensembl:ENSG00000238778	1	1p31.3	RNA, U7 small nuclear 80 pseudogene	pseudo	RNU7-80P	RNA, U7 small nuclear 80 pseudogene	O	-	20201124	-
9606	100151678	RNU7-81P	-	U7.81	HGNC:HGNC:34177|Ensembl:ENSG00000252507	2	2p16.1	RNA, U7 small nuclear 81 pseudogene	pseudo	RNU7-81P	RNA, U7 small nuclear 81 pseudogene	O	-	20201124	-
9606	100151679	RNU7-82P	-	RNU7-163P|U7.82	HGNC:HGNC:34178|Ensembl:ENSG00000238924	3	3q26.1	RNA, U7 small nuclear 82 pseudogene	pseudo	RNU7-82P	RNA, U7 small nuclear 82 pseudogene	O	RNA, U7 small nuclear 163 pseudogene	20201124	-
9606	100151680	RNU7-83P	-	U7.83	HGNC:HGNC:34179	7	7q31.1	RNA, U7 small nuclear 83 pseudogene	pseudo	RNU7-83P	RNA, U7 small nuclear 83 pseudogene	O	-	20201124	-
9606	100151681	RNU7-84P	-	U7.84	HGNC:HGNC:34180|Ensembl:ENSG00000251892	8	8q23.1	RNA, U7 small nuclear 84 pseudogene	pseudo	RNU7-84P	RNA, U7 small nuclear 84 pseudogene	O	-	20201124	-
9606	100151682	RNU7-85P	-	U7.85	HGNC:HGNC:34181	8	8q21.13	RNA, U7 small nuclear 85 pseudogene	pseudo	RNU7-85P	RNA, U7 small nuclear 85 pseudogene	O	-	20201124	-
9606	100151683	RNU4ATAC	-	LWS|MOPD1|RFMN|RNU4ATAC1|TALS|U4ATAC	MIM:601428|HGNC:HGNC:34016|Ensembl:ENSG00000264229	2	2q14.2	RNA, U4atac small nuclear (U12-dependent splicing)	snRNA	RNU4ATAC	RNA, U4atac small nuclear (U12-dependent splicing)	O	-	20201124	-
9606	100151684	RNU6ATAC	-	RNU6ATAC1|U6ATAC	MIM:601429|HGNC:HGNC:34017|Ensembl:ENSG00000221676	9	9q34.2	RNA, U6atac small nuclear (U12-dependent splicing)	snRNA	RNU6ATAC	RNA, U6atac small nuclear (U12-dependent splicing)	O	RNA, U6atac small nuclear 1	20201124	-
9606	100151685	RNU6ATAC2P	-	-	HGNC:HGNC:34092|Ensembl:ENSG00000210678	5	5q11.2	RNA, U6atac small nuclear 2, pseudogene	pseudo	RNU6ATAC2P	RNA, U6atac small nuclear 2, pseudogene	O	-	20201124	-
9606	100151686	RNU6ATAC3P	-	-	HGNC:HGNC:34093|Ensembl:ENSG00000210709	17	17q21.32	RNA, U6atac small nuclear 3, pseudogene	pseudo	RNU6ATAC3P	RNA, U6atac small nuclear 3, pseudogene	O	-	20201124	-
9606	100151687	RNU6ATAC4P	-	-	HGNC:HGNC:34094|Ensembl:ENSG00000210181	3	3p22.2	RNA, U6atac small nuclear 4, pseudogene	pseudo	RNU6ATAC4P	RNA, U6atac small nuclear 4, pseudogene	O	-	20201124	-
9606	100151688	RNU6ATAC5P	-	-	HGNC:HGNC:34095|Ensembl:ENSG00000210839	4	4q13.3	RNA, U6atac small nuclear 5, pseudogene	pseudo	RNU6ATAC5P	RNA, U6atac small nuclear 5, pseudogene	O	-	20201124	-
9606	100158257	NF1P7	-	NF1L7	HGNC:HGNC:34230	14	14q11.2	neurofibromin 1 pseudogene 7	pseudo	NF1P7	neurofibromin 1 pseudogene 7	O	neurofibromin 1-like 7	20201124	-
9606	100158258	NEK2P3	-	-	HGNC:HGNC:37817	14	14q11.2	NEK2 pseudogene 3	pseudo	NEK2P3	NEK2 pseudogene 3	O	NIMA (never in mitosis gene a)-related kinase 2 pseudogene	20201124	-
9606	100158262	SCARNA9L	-	-	HGNC:HGNC:33559	X	Xp22.12	small Cajal body-specific RNA 9 like	ncRNA	SCARNA9L	small Cajal body-specific RNA 9 like	O	small Cajal body-specific RNA 9-like (retrotransposed)	20201124	-
9606	100169750	PRINS	-	NCRNA00074	HGNC:HGNC:34235	10	10p12.1	psoriasis associated non-protein coding RNA induced by stress	ncRNA	PRINS	psoriasis associated non-protein coding RNA induced by stress	O	psoriasis associated RNA induced by stress (non-protein coding)	20170923	-
9606	100169751	RNA5S1	-	RN5S1	HGNC:HGNC:34362|Ensembl:ENSG00000199352	1	1q42.13	RNA, 5S ribosomal 1	rRNA	RNA5S1	RNA, 5S ribosomal 1	O	5S rRNA 1	20201124	-
9606	100169752	TEX36-AS1	-	-	HGNC:HGNC:49500|Ensembl:ENSG00000237675	10	10q26.13	TEX36 antisense RNA 1	ncRNA	TEX36-AS1	TEX36 antisense RNA 1	O	-	20201124	-
9606	100169753	RNA5S2	-	RN5S2	HGNC:HGNC:34363|Ensembl:ENSG00000201588	1	1q42.13	RNA, 5S ribosomal 2	rRNA	RNA5S2	RNA, 5S ribosomal 2	O	5S rRNA 2	20201124	-
9606	100169754	RNA5S3	-	RN5S3	HGNC:HGNC:34364|Ensembl:ENSG00000199337	1	1q42.13	RNA, 5S ribosomal 3	rRNA	RNA5S3	RNA, 5S ribosomal 3	O	5S rRNA 3	20201124	-
9606	100169755	RNA5S4	-	RN5S4	HGNC:HGNC:34365|Ensembl:ENSG00000200381	1	1q42.13	RNA, 5S ribosomal 4	rRNA	RNA5S4	RNA, 5S ribosomal 4	O	5S rRNA 4	20201124	-
9606	100169756	RNA5S5	-	RN5S5	HGNC:HGNC:34366|Ensembl:ENSG00000199396	1	1q42.13	RNA, 5S ribosomal 5	rRNA	RNA5S5	RNA, 5S ribosomal 5	O	5S rRNA 5	20201124	-
9606	100169757	RNA5S6	-	RN5S6	HGNC:HGNC:34367|Ensembl:ENSG00000200624	1	1q42.13	RNA, 5S ribosomal 6	rRNA	RNA5S6	RNA, 5S ribosomal 6	O	5S rRNA 6	20201124	-
9606	100169758	RNA5S7	-	RN5S7	HGNC:HGNC:34368|Ensembl:ENSG00000202521	1	1q42.13	RNA, 5S ribosomal 7	rRNA	RNA5S7	RNA, 5S ribosomal 7	O	5S rRNA 7	20201124	-
9606	100169759	RNA5S8	-	RN5S8	HGNC:HGNC:34369|Ensembl:ENSG00000200343	1	1q42.13	RNA, 5S ribosomal 8	rRNA	RNA5S8	RNA, 5S ribosomal 8	O	5S rRNA 8	20201124	-
9606	100169760	RNA5S9	-	RN5S9	HGNC:HGNC:34370|Ensembl:ENSG00000201321	1	1q42.13	RNA, 5S ribosomal 9	rRNA	RNA5S9	RNA, 5S ribosomal 9	O	5S rRNA 9	20201124	-
9606	100169761	RNA5S10	-	RN5S10	HGNC:HGNC:34371|Ensembl:ENSG00000199910	1	1q42.13	RNA, 5S ribosomal 10	rRNA	RNA5S10	RNA, 5S ribosomal 10	O	5S rRNA 10	20201124	-
9606	100169762	RNA5S11	-	RN5S11	HGNC:HGNC:34372|Ensembl:ENSG00000199334	1	1q42.13	RNA, 5S ribosomal 11	rRNA	RNA5S11	RNA, 5S ribosomal 11	O	5S rRNA 11	20201124	-
9606	100169763	RNA5S12	-	RN5S12	HGNC:HGNC:34373|Ensembl:ENSG00000199270	1	1q42.13	RNA, 5S ribosomal 12	rRNA	RNA5S12	RNA, 5S ribosomal 12	O	5S rRNA 12	20201124	-
9606	100169764	RNA5S13	-	RN5S13	HGNC:HGNC:34374|Ensembl:ENSG00000202526	1	1q42.13	RNA, 5S ribosomal 13	rRNA	RNA5S13	RNA, 5S ribosomal 13	O	5S rRNA 13	20201124	-
9606	100169765	RNA5S14	-	RN5S14	HGNC:HGNC:34375|Ensembl:ENSG00000201355	1	1q42.13	RNA, 5S ribosomal 14	rRNA	RNA5S14	RNA, 5S ribosomal 14	O	5S rRNA 14	20201124	-
9606	100169766	RNA5S15	-	RN5S15	HGNC:HGNC:34376|Ensembl:ENSG00000201925	1	1q42.13	RNA, 5S ribosomal 15	rRNA	RNA5S15	RNA, 5S ribosomal 15	O	5S rRNA 15	20201124	-
9606	100169767	RNA5S16	-	RN5S16	HGNC:HGNC:34377|Ensembl:ENSG00000202257	1	1q42.13	RNA, 5S ribosomal 16	rRNA	RNA5S16	RNA, 5S ribosomal 16	O	5S rRNA 16	20201124	-
9606	100169768	RNA5S17	-	RN5S17	HGNC:HGNC:34378|Ensembl:ENSG00000200370	1	1q42.13	RNA, 5S ribosomal 17	rRNA	RNA5S17	RNA, 5S ribosomal 17	O	5S rRNA 17	20201124	-
9606	100169834	RNY4P19	-	-	HGNC:HGNC:34069|Ensembl:ENSG00000199400	2	2q36.3	RNY4 pseudogene 19	pseudo	RNY4P19	RNY4 pseudogene 19	O	RNA, Ro-associated Y4 pseudogene 19	20201124	-
9606	100169835	RNY5P7	-	-	HGNC:HGNC:34088	10	10q24.31	RNY5 pseudogene 7	pseudo	RNY5P7	RNY5 pseudogene 7	O	RNA, Ro-associated Y5 pseudogene 7	20201124	-
9606	100169836	RNY5P9	-	-	HGNC:HGNC:34090	16	16q21	RNY5 pseudogene 9	pseudo	RNY5P9	RNY5 pseudogene 9	O	RNA, Ro-associated Y5 pseudogene 9	20201124	-
9606	100169837	RNY5P10	-	-	HGNC:HGNC:34091	19	19q13.12	RNY5 pseudogene 10	pseudo	RNY5P10	RNY5 pseudogene 10	O	RNA, Ro-associated Y5 pseudogene 10	20201124	-
9606	100169850	RNY4P7	-	-	HGNC:HGNC:34056|Ensembl:ENSG00000201470	2	2q14.3	RNY4 pseudogene 7	pseudo	RNY4P7	RNY4 pseudogene 7	O	RNA, Ro-associated Y4 pseudogene 7	20201124	-
9606	100169851	PATE3	-	HEL-127|PATE-DJ	HGNC:HGNC:35426|Ensembl:ENSG00000236027	11	11q24.2	prostate and testis expressed 3	protein-coding	PATE3	prostate and testis expressed 3	O	prostate and testis expressed protein 3|PATE-like protein DJ|acrosomal vesicle protein HEL-127|secreted TFP/Ly-6/uPAR protein PATE-DJ	20201124	-
9606	100169890	PEG3-AS1	-	APEG3|NCRNA00155|PEG3-AS|PEG3AS	HGNC:HGNC:35127	19	19q13.43	PEG3 antisense RNA 1	ncRNA	PEG3-AS1	PEG3 antisense RNA 1	O	PEG3 antisense RNA 1 (non-protein coding)|antisense transcript gene of PEG3	20201124	-
9606	100169951	SNAR-A3	-	-	HGNC:HGNC:34306	19	19q13.33	small NF90 (ILF3) associated RNA A3	snRNA	SNAR-A3	small NF90 (ILF3) associated RNA A3	O	small ILF3/NF90-associated RNA A3|small nuclear ILF3/NF90-associated RNA A3|snaR-A53118848	20201124	-
9606	100169952	SNAR-A5	-	-	HGNC:HGNC:34308	19	19q13.33	small NF90 (ILF3) associated RNA A5	snRNA	SNAR-A5	small NF90 (ILF3) associated RNA A5	O	small ILF3/NF90-associated RNA A5|small nuclear ILF3/NF90-associated RNA A5|snaR-A55296080	20201124	-
9606	100169953	SNAR-A7	-	-	HGNC:HGNC:34310	19	19q13.33	small NF90 (ILF3) associated RNA A7	snRNA	SNAR-A7	small NF90 (ILF3) associated RNA A7	O	small ILF3/NF90-associated RNA A7|small nuclear ILF3/NF90-associated RNA A7|snaR-A55302203	20201124	-
9606	100169954	SNAR-A11	-	-	HGNC:HGNC:34314	19	19q13.33	small NF90 (ILF3) associated RNA A11	snRNA	SNAR-A11	small NF90 (ILF3) associated RNA A11	O	small ILF3/NF90-associated RNA A11|small nuclear ILF3/NF90-associated RNA A11|snaR-A55323591	20201124	-
9606	100169955	SNAR-A9	-	-	HGNC:HGNC:34312	19	19q13.33	small NF90 (ILF3) associated RNA A9	snRNA	SNAR-A9	small NF90 (ILF3) associated RNA A9	O	small ILF3/NF90-associated RNA A9|small nuclear ILF3/NF90-associated RNA A9|snaR-A55312909	20201124	-
9606	100169956	SNAR-A4	-	-	HGNC:HGNC:34307	19	19q13.33	small NF90 (ILF3) associated RNA A4	snRNA	SNAR-A4	small NF90 (ILF3) associated RNA A4	O	small ILF3/NF90-associated RNA A4|small nuclear ILF3/NF90-associated RNA A4|snaR-A55287678	20201124	-
9606	100169957	SNAR-A6	-	-	HGNC:HGNC:34309	19	19q13.33	small NF90 (ILF3) associated RNA A6	snRNA	SNAR-A6	small NF90 (ILF3) associated RNA A6	O	small ILF3/NF90-associated RNA A6|small nuclear ILF3/NF90-associated RNA A6|snaR-A55299144	20201124	-
9606	100169958	SNAR-A8	-	-	HGNC:HGNC:34311	19	19q13.33	small NF90 (ILF3) associated RNA A8	snRNA	SNAR-A8	small NF90 (ILF3) associated RNA A8	O	small ILF3/NF90-associated RNA A8|small nuclear ILF3/NF90-associated RNA A8|snaR-A55307557	20201124	-
9606	100169959	SNAR-A13	-	-	HGNC:HGNC:34316	19	19q13.33	small NF90 (ILF3) associated RNA A13	snRNA	SNAR-A13	small NF90 (ILF3) associated RNA A13	O	small ILF3/NF90-associated RNA A13|small nuclear ILF3/NF90-associated RNA A13|snaR-A53139991	20201124	-
9606	100169989	DBIL5P2	-	ELP1P	HGNC:HGNC:38518|Ensembl:ENSG00000242412	2	2p15	diazepam binding inhibitor-like 5 pseudogene 2	pseudo	DBIL5P2	diazepam binding inhibitor-like 5 pseudogene 2	O	endozepine-like peptide 1 pseudogene	20201124	-
9606	100170216	SNAR-A10	-	-	HGNC:HGNC:34313	19	19q13.33	small NF90 (ILF3) associated RNA A10	snRNA	SNAR-A10	small NF90 (ILF3) associated RNA A10	O	small ILF3/NF90-associated RNA A10|snaR-A55318263	20201124	-
9606	100170217	SNAR-B2	-	-	HGNC:HGNC:34318	19	19q13.33	small NF90 (ILF3) associated RNA B2	snRNA	SNAR-B2	small NF90 (ILF3) associated RNA B2	O	small ILF3/NF90-associated RNA B2	20201124	-
9606	100170218	SNAR-C2	-	-	HGNC:HGNC:34320	19	19q13.33	small NF90 (ILF3) associated RNA C2	snRNA	SNAR-C2	small NF90 (ILF3) associated RNA C2	O	small ILF3/NF90-associated RNA C2	20201124	-
9606	100170219	SNAR-C4	-	-	HGNC:HGNC:34322	19	19q13.33	small NF90 (ILF3) associated RNA C4	snRNA	SNAR-C4	small NF90 (ILF3) associated RNA C4	O	small ILF3/NF90-associated RNA C4	20201124	-
9606	100170220	SNAR-E	-	-	HGNC:HGNC:34325	19	19q13.32	small NF90 (ILF3) associated RNA E	snRNA	SNAR-E	small NF90 (ILF3) associated RNA E	O	small ILF3/NF90-associated RNA E	20201124	-
9606	100170221	SNAR-H	-	snaR-2	HGNC:HGNC:34329	2	2p12	small NF90 (ILF3) associated RNA H	snRNA	SNAR-H	small NF90 (ILF3) associated RNA H	O	small ILF3/NF90-associated RNA 2|small ILF3/NF90-associated RNA H	20201124	-
9606	100170222	SNAR-I	-	snaR-3	HGNC:HGNC:34330	3	3q28	small NF90 (ILF3) associated RNA I	snRNA	SNAR-I	small NF90 (ILF3) associated RNA I	O	small ILF3/NF90-associated RNA 3|small ILF3/NF90-associated RNA I	20201124	-
9606	100170223	SNAR-C5	-	-	HGNC:HGNC:34323	19	19q13.33	small NF90 (ILF3) associated RNA C5	snRNA	SNAR-C5	small NF90 (ILF3) associated RNA C5	O	small ILF3/NF90-associated RNA C5	20201124	-
9606	100170224	SNAR-B1	-	-	HGNC:HGNC:34317	19	19q13.33	small NF90 (ILF3) associated RNA B1	snRNA	SNAR-B1	small NF90 (ILF3) associated RNA B1	O	small ILF3/NF90-associated RNA B1	20201124	-
9606	100170225	SNAR-C1	-	-	HGNC:HGNC:34319	19	19q13.33	small NF90 (ILF3) associated RNA C1	snRNA	SNAR-C1	small NF90 (ILF3) associated RNA C1	O	small ILF3/NF90-associated RNA C1	20201124	-
9606	100170226	SNAR-C3	-	-	HGNC:HGNC:34321	19	19q13.33	small NF90 (ILF3) associated RNA C3	snRNA	SNAR-C3	small NF90 (ILF3) associated RNA C3	O	small ILF3/NF90-associated RNA C3	20201124	-
9606	100170227	SNAR-D	-	-	HGNC:HGNC:34324	19	19q13.33	small NF90 (ILF3) associated RNA D	snRNA	SNAR-D	small NF90 (ILF3) associated RNA D	O	small ILF3/NF90-associated RNA D	20201124	-
9606	100170228	SNAR-G2	-	-	HGNC:HGNC:34328	19	19q13.33	small NF90 (ILF3) associated RNA G2	snRNA	SNAR-G2	small NF90 (ILF3) associated RNA G2	O	small ILF3/NF90-associated RNA G2	20201124	-
9606	100170229	SRRM5	-	ZNF576	HGNC:HGNC:37248|Ensembl:ENSG00000226763	19	19q13.31	serine/arginine repetitive matrix 5	protein-coding	SRRM5	serine/arginine repetitive matrix 5	O	serine/arginine repetitive matrix protein 5|zinc finger protein 576	20201124	-
9606	100170765	ERICH4	-	C19orf69	HGNC:HGNC:34497|Ensembl:ENSG00000204978	19	19q13.2	glutamate rich 4	protein-coding	ERICH4	glutamate rich 4	O	glutamate-rich protein 4	20201124	-
9606	100170841	EPOP	-	C17orf96|PRR28	MIM:617795|HGNC:HGNC:34493|Ensembl:ENSG00000273604	17	17q12	elongin BC and polycomb repressive complex 2 associated protein	protein-coding	EPOP	elongin BC and polycomb repressive complex 2 associated protein	O	elongin BC and Polycomb repressive complex 2-associated protein|proline rich 28|proline-rich protein 28|uncharacterized protein C17orf96	20201124	-
9606	100174857	GSTA9P	-	GSTA4P|GSTAP4	HGNC:HGNC:49902|Ensembl:ENSG00000243236	6	6p12.2	glutathione S-transferase alpha 9, pseudogene	pseudo	GSTA9P	glutathione S-transferase alpha 9, pseudogene	O	glutathione S-transferase alpha 4 pseudogene	20201124	-
9606	100174949	TRIM59-IFT80	-	IFT80-L	Ensembl:ENSG00000248710	3	3q25.33	TRIM59-IFT80 protein	ncRNA	-	-	-	-	20201124	-
9606	100174950	LOC100174950	-	-	-	4	4q13.2	speckle type BTB/POZ protein like pseudogene	pseudo	-	-	-	speckle-type POZ protein-like pseudogene	20201124	-
9606	100187710	CRCS6	-	-	MIM:612231	8	8q23	colorectal cancer, susceptibility to, 6	unknown	-	-	-	-	20170408	-
9606	100187711	CRCS7	-	-	MIM:612232	11	11q23	colorectal cancer, susceptibility to, 7	unknown	-	-	-	-	20170408	-
9606	100187716	MIR1224	-	MIRN1224|mir-1224	MIM:611620|HGNC:HGNC:33923|Ensembl:ENSG00000221120|miRBase:MI0003764	3	3q27.1	microRNA 1224	ncRNA	MIR1224	microRNA 1224	O	hsa-mir-1224	20201220	-
9606	100187717	NNO3	-	-	MIM:611897	2	2q11-q14	nanophthalmos 3	unknown	-	-	-	-	20170408	-
9606	100187724	DEL16P11.2	-	AUTS14|AUTS14A|C16DELp11.2|C16DUPp11.2|DUP16p11.2	MIM:611913	16	16p11.2	autism, susceptibility to, 14	unknown	-	-	-	-	20170408	-
9606	100187725	LOC100187725	-	-	-	15	15q21.1	5-azacytidine induced 2 pseudogene	pseudo	-	-	-	-	20201124	-
9606	100187749	ASDP	-	-	MIM:105563	-	-	anal sphincter dysplasia	unknown	-	-	-	-	20170402	-
9606	100187761	AN	-	-	MIM:110350	-	-	blood group Ahonen	unknown	-	-	-	-	20170402	-
9606	100187828	HBD	-	-	MIM:146350	-	-	hypophosphatemic bone disease	unknown	-	-	-	-	20170402	-
9606	100187907	TRAP	-	-	MIM:190445	-	-	triiodothyronine receptor auxiliary protein	protein-coding	-	-	-	-	20190707	-
9606	100188011	DIP	-	-	MIM:263000	-	-	interstitial pneumonitis, desquamative, familial	unknown	-	-	-	-	20170402	-
9606	100188278	FECD2	-	FCD1	MIM:610158	13	13pter-q12.13	corneal dystrophy, Fuchs endothelial 2	unknown	-	-	-	-	20170408	-
9606	100188314	AUTS12	-	-	MIM:610838	21	21p13-q11	autism, susceptibility to, 12	unknown	-	-	-	-	20170408	-
9606	100188317	AUTS13	-	-	MIM:610908	12	12q14.2	autism, susceptibility to, 13	unknown	-	-	-	-	20170408	-
9606	100188321	HYT8	-	-	MIM:611014	18	18q21.2	hypertension, essential, susceptibility to, 8	unknown	-	-	-	-	20190816	-
9606	100188328	PNKD2	-	-	MIM:611147	2	2q31	paroxysmal nonkinesigenic dyskinesia 2	unknown	-	-	-	-	20170408	-
9606	100188340	AOS	-	-	MIM:100300	-	-	Adams-Oliver syndrome	unknown	-	-	-	-	20170402	-
9606	100188397	HLP	-	-	MIM:144150	-	-	hyperkeratosis lenticularis perstans	unknown	-	-	-	-	20170402	-
9606	100188695	DA4	-	-	MIM:609128	-	-	arthrogryposis, distal, type 4	unknown	-	-	-	-	20170402	-
9606	100188748	STHAG5	-	-	MIM:610926	10	10q	tooth agenesis, selective, 5	unknown	-	-	-	-	20170408	-
9606	100188754	AD14	-	-	MIM:611154	1	1q25	Alzheimer disease 14	unknown	-	-	-	-	20170408	-
9606	100188765	CFTDX	-	-	MIM:300580	X	Xq13.1-q22.1	Myopathy, congenital, with fiber-type disproportion, X-linked	unknown	-	-	-	-	20190816	-
9606	100188767	AGSPX	-	-	MIM:300652	X	Xp11.3-q12	Angio serpiginosum	unknown	-	-	-	-	20190816	-
9606	100188768	SCAX5	-	-	MIM:300703	X	Xq25-q27.1	Spinocerebellar ataxia, X-linked 5	unknown	-	-	-	-	20190816	-
9606	100188769	HPCX2	-	-	MIM:300704	X	Xp11.22	Prostate cancer, hereditary, X-linked 2	unknown	-	-	-	-	20190816	-
9606	100188771	AGA2	-	-	MIM:300710	X	Xq11-q12	Alopecia, androgenetic, 2	unknown	-	-	-	-	20190816	-
9606	100188772	IHPS4	-	-	MIM:300711	X	Xq23	Pyloric stenosis, infantile hypertrophic, 4	unknown	-	-	-	-	20190816	-
9606	100188773	CFSS	-	-	MIM:300712	X	Xq26-q27	craniofacioskeletal syndrome	unknown	-	-	-	-	20190816	-
9606	100188774	DFCTRPS	-	-	MIM:300719	X	-	Deafness, cataract, retinitis pigmentosa, and sperm abnormalities	unknown	-	-	-	-	20190816	-
9606	100188775	LOAS	-	-	MIM:308905	X	Xp11	Leber optic atrophy, susceptibility to	unknown	-	-	-	-	20190816	-
9606	100188776	HEY	-	-	MIM:425500	Y	Yq	hairy ears, Y-linked	unknown	-	-	-	-	20190816	-
9606	100188782	NIDDM4	-	-	MIM:608036	5	5q34-q35.2	Diabetes mellitus, noninsulin-dependent	unknown	-	-	-	-	20190816	-
9606	100188784	AFA1	-	MPB	MIM:109200	3	3q26	Alopecia, androgenetic	unknown	-	-	-	-	20190816	-
9606	100188785	ITC1	-	-	-	8	-	hypertrichosis universalis congenita, Ambras type	unknown	-	-	-	-	20170408	-
9606	100188787	WM1	-	-	MIM:153600	-	-	Macroglobulinemia, Waldenstrom, susceptibility to, 1	unknown	-	-	-	-	20200619	-
9606	100188788	DEL3Q29	-	MICRODEL3Q29	MIM:609425	3	3q29	Chromosome 3q29 microdeletion syndrome	unknown	-	-	-	-	20190816	-
9606	100188789	HPC6	-	-	MIM:609558	22	22q12.3	Prostate cancer, susceptibility to	unknown	-	-	-	-	20190816	-
9606	100188790	MGR8	-	-	MIM:609570	5	5q21	Migraine, susceptibility to, 8	unknown	-	-	-	-	20190816	-
9606	100188791	CLLS1	-	-	MIM:609630	11	11p11	Leukemia, chronic lymphocytic, susceptibility to, 1	unknown	-	-	-	-	20190816	-
9606	100188792	MAFD3	-	BPEO	MIM:609633	21	21q22.13	Major affective disorder 3, early onset	unknown	-	-	-	-	20190816	-
9606	100188793	BSZQTL	-	-	MIM:609656	17	17q23	Bone size QTL	unknown	-	-	-	-	20190816	-
9606	100188794	BSZQTL2	-	-	MIM:609657	5	5q	Bone size QTL	unknown	-	-	-	-	20190816	-
9606	100188795	AD11	-	-	MIM:609790	9	9p22.1	Alzheimer disease-11	unknown	-	-	-	-	20190816	-
9606	100188796	GEFSP4	-	-	MIM:609800	2	2p24	Epilepsy, generalized, with febrile seizures plus, type 4	unknown	-	-	-	-	20170408	-
9606	100188797	BMND6	-	-	MIM:609876	21	21q22.13-qter	Bone mineral density QTL 6	unknown	-	-	-	-	20190816	-
9606	100188798	SLEB5	-	-	MIM:609903	13	13q32	Systemic lupus erythematosus, susceptibility to, 5	unknown	-	-	-	-	20190816	-
9606	100188800	ASPG4	-	-	MIM:609954	3	3p24-p21	Asperger syndrome, susceptibility to, 4	unknown	-	-	-	-	20190816	-
9606	100188801	ASRT3	-	-	MIM:609958	2	2p16	Asthma-related traits, susceptibility to, 3	unknown	-	-	-	-	20170408	-
9606	100188802	ODS1	-	-	MIM:610064	17	-	Opioid dependence, susceptibility to, 1	unknown	-	-	-	-	20190816	-
9606	100188803	SLEB7	-	-	MIM:610065	20	20p12	Systemic lupus erythematosus, susceptibility to, 7	unknown	-	-	-	-	20190816	-
9606	100188804	SLEB8	-	-	MIM:610066	20	20q13	Systemic lupus erythematosus, susceptibility to, 8	unknown	-	-	-	-	20190816	-
9606	100188805	STBMS1	-	-	MIM:185100	7	7p22.1	Strabismus, susceptibility to, 1	unknown	-	-	-	-	20190816	-
9606	100188806	HDLCQ4	-	-	MIM:610239	4	4q32.3	High density lipoprotein cholesterol level QTL 4	unknown	-	-	-	-	20190816	-
9606	100188807	HYT5	-	-	MIM:610261	20	20q11-q13	Hypertension, essential, susceptibility to, 5	unknown	-	-	-	-	20190816	-
9606	100188808	HYT6	-	-	MIM:610262	5	5p13-q12	Hypertension, essential, susceptibility to, 6	unknown	-	-	-	-	20190816	-
9606	100188809	HPC7	-	-	MIM:610321	15	15q12	Prostate cancer, hereditary, 7	unknown	-	-	-	-	20190816	-
9606	100188810	ANIB5	-	-	MIM:610402	-	-	Aneurysm, intracranial berry, 5	unknown	-	-	-	-	20170408	-
9606	100188811	WM2	-	-	MIM:610430	4	4q	Macroglobulinemia, Waldenstrom, susceptibility to, 2	unknown	-	-	-	-	20190816	-
9606	100188812	RLS3	-	-	MIM:610438	9	9p24-p22	Restless legs syndrome 3	unknown	-	-	-	-	20190816	-
9606	100188813	RLS4	-	-	MIM:610439	2	2q33	Restless legs syndrome 4	unknown	-	-	-	-	20190816	-
9606	100188814	DEL16P13.3	-	RSTSS	MIM:610543	16	16p13.3	Chromosome 16p13.3 deletion syndrome	unknown	-	-	-	-	20190816	-
9606	100188815	BSZQTL3	-	-	MIM:610649	8	8q24	Bone size quantitative trait locus 3	unknown	-	-	-	-	20190816	-
9606	100188816	AUTS7	-	-	MIM:610676	17	17q21	Autism, susceptibility to, 7	unknown	-	-	-	-	20190816	-
9606	100188817	CLQTL2	-	-	MIM:610760	2	2p24-p22	Cholesterol level QTL 2	unknown	-	-	-	-	20170408	-
9606	100188818	HDLCQ5	-	-	MIM:610761	3	3q24-q26	High density lipoprotein cholesterol level QTL 5	unknown	-	-	-	-	20190816	-
9606	100188819	HDLCQ6	-	-	MIM:610762	-	-	High density lipoprotein cholesterol level QTL 6	unknown	-	-	-	-	20170402	-
9606	100188820	AUTS11	-	-	MIM:610836	1	1q24.2	Autism, susceptibility to, 11	unknown	-	-	-	-	20170408	-
9606	100188821	OS4	-	GOA1	MIM:610839	2	2q33.3	Osteoarthritis, generalized, without dysplasia, susceptibility to	unknown	-	-	-	-	20190816	-
9606	100188822	MENAQ1	-	-	MIM:610873	22	22q13	Menarche, age at, QTL	unknown	-	-	-	-	20190816	-
9606	100188823	ASRT4	-	-	MIM:610906	1	1p31	Asthma-related traits, susceptibility to, 4	unknown	-	-	-	-	20170408	-
9606	100188825	HYT7	-	-	MIM:610948	3	3p14.1-q12.3	Hypertension, essential, susceptibility to, 7	unknown	-	-	-	-	20190816	-
9606	100188826	HPC9	-	-	MIM:610997	17	17q21-q22	Prostate cancer, hereditary, 9	unknown	-	-	-	-	20190816	-
9606	100188827	SQTL1	-	-	MIM:611003	10	10q22	Smoking as a quantitative trait locus 1	unknown	-	-	-	-	20190816	-
9606	100188828	SQTL2	-	-	MIM:611004	22	22q12	Smoking as a quantitative trait locus 2	unknown	-	-	-	-	20190816	-
9606	100188829	MTBS2	-	-	MIM:611046	8	8q12-q13	Mycobacterium tuberculosis, susceptibility to, 2	unknown	-	-	-	-	20190816	-
9606	100188830	AD12	-	-	MIM:611073	8	8p12-q22	Alzheimer disease 12	unknown	-	-	-	-	20190816	-
9606	100188832	AUTS1	-	-	MIM:209850	7	7q22	Autism, susceptibility to, 1	unknown	-	-	-	-	20190816	-
9606	100188834	HPC10	-	-	MIM:611100	8	8q24	Prostate cancer, hereditary, 10	unknown	-	-	-	-	20200822	-
9606	100188835	CINN	-	-	MIM:611109	4	4q32.3	Cinnamon odor, pleasantness of	unknown	-	-	-	-	20190816	-
9606	100188836	CHDS8	-	-	MIM:611139	9	9p21	Coronary heart disease, susceptibility to, 8	unknown	-	-	-	-	20190816	-
9606	100188837	AD13	-	-	MIM:611152	1	1q21	Alzheimer disease-13	unknown	-	-	-	-	20170408	-
9606	100188838	AD15	-	-	MIM:611155	3	3q22-q24	Alzheimer disease-15	unknown	-	-	-	-	20190816	-
9606	100188839	RLS5	-	-	MIM:611242	20	20p13	Restless legs syndrome, susceptibility to, 5	unknown	-	-	-	-	20190816	-
9606	100188840	ASRT6	-	-	MIM:611403	17	17q21	Asthma-related traits, susceptibility to, 6	unknown	-	-	-	-	20190816	-
9606	100188841	CRCS2	-	-	MIM:611469	8	8q24	Colorectal cancer, susceptibility to, 2	unknown	-	-	-	-	20200822	-
9606	100188842	ATFB5	-	-	MIM:611494	4	4q25	Atrial fibrillation, familial, 5	unknown	-	-	-	-	20200822	-
9606	100188843	MAFD5	-	-	MIM:611535	2	2q22-q24	Major affective disorder 5	unknown	-	-	-	-	20190816	-
9606	100188844	MAFD6	-	BPAD	MIM:611536	6	6q23-q24	Major affective disorder 6	unknown	-	-	-	-	20190816	-
9606	100188845	CODA	-	-	MIM:611543	-	-	Cavitary optic disc anomalies	unknown	-	-	-	-	20170408	-
9606	100188846	CELIAC6	-	AIS5	MIM:611598	4	4q27	Celiac disease, susceptibility to, 6	unknown	-	-	-	-	20190816	-
9606	100188847	MIR1225	-	MIRN1225	MIM:611621|HGNC:HGNC:33931|Ensembl:ENSG00000221656|miRBase:MI0006311	16	16p13.3	microRNA 1225	ncRNA	MIR1225	microRNA 1225	O	hsa-mir-1225	20201124	-
9606	100188848	FMTLE	-	ETL3	MIM:611630	4	4q13.2-q21.3	Epilepsy, familial mesial temporal lobe	unknown	-	-	-	-	20190816	-
9606	100188849	FEB9	-	-	MIM:611634	3	3p24.2-p23	Febrile convulsions, familial, 9	unknown	-	-	-	-	20190816	-
9606	100188850	HSCR9	-	-	MIM:611644	4	4q31.3-q32.3	Hirschsprung disease, susceptibility to, 9	unknown	-	-	-	-	20190816	-
9606	100188851	MGR12	-	-	MIM:611706	10	10q22-q23	Migraine, with or without aura, susceptibility to, 12	unknown	-	-	-	-	20190816	-
9606	100188852	SHEP8	-	-	MIM:611724	-	-	Skin/hair/eye pigmentation 8, freckling	unknown	-	-	-	-	20170408	-
9606	100188853	BMND7	-	-	MIM:611738	20	20p12.3	bone mineral density quantiative trait locus 7	unknown	-	-	-	-	20190816	-
9606	100188854	BMND8	-	-	MIM:611739	11	11p12	bone mineral density quantiative trait locus 8	unknown	-	-	-	-	20190816	-
9606	100188855	MNDEC	-	-	MIM:611863	4	4p16-p15	Microtia with nasolacrimal duct imperforation and eye coloboma	unknown	-	-	-	-	20190816	-
9606	100188856	DEL22Q11.2	-	C22DDELS|C22DELq11.2	MIM:611867	22	22q11.2	Chromosome 22q11.2 deletion syndrome, distal	unknown	-	-	-	-	20190816	-
9606	100188857	AAA3	-	-	MIM:611891	9	9p21	Aneurysm, familial abdominal 3	unknown	-	-	-	-	20190816	-
9606	100188858	ANIB6	-	-	MIM:611892	9	9p21	Aneurysm, intracranial berry, 6	unknown	-	-	-	-	20190816	-
9606	100188859	EA7	-	-	MIM:611907	19	19q13	Episodic ataxia, type 7	unknown	-	-	-	-	20190816	-
9606	100188860	CPROTQ	-	-	MIM:611920	10	10q23-q24	C-reactive protein QTL	unknown	-	-	-	-	20190816	-
9606	100188861	EIG5	-	-	MIM:611934	10	10p11.22	Epilepsy, idiopathic generalized, susceptibility to, 5	unknown	-	-	-	-	20190816	-
9606	100188862	DUP3Q29	-	MICRODUP3Q29	MIM:611936	3	3q29	chromosome 3q29 microduplication syndrome	unknown	-	-	-	-	20190816	-
9606	100188863	ENDO1	-	-	MIM:131200	10	10q26	Endometriosis, susceptibility to, 1	unknown	-	-	-	-	20190816	-
9606	100188864	IH	-	HHP	MIM:235000	11	11p15	Hemihypertrophy	unknown	-	-	-	-	20190816	-
9606	100188865	LMPH1B	-	-	MIM:611944	6	6q16.2-q22.1	Lymphedema, hereditary, IB	unknown	-	-	-	-	20190816	-
9606	100188867	HPC14	-	-	MIM:611958	11	11q13	Prostate cancer, hereditary, 14	unknown	-	-	-	-	20200822	-
9606	100188868	HPC15	-	-	MIM:611959	19	19q13.4	Prostate cancer, hereditary, 15	unknown	-	-	-	-	20190816	-
9606	100188869	DEL15Q13.3	-	EIG7|MICRODEL15Q13.3|SCZD13	MIM:612001	15	15q13.3	Chromosome 15q13.3 microdeletion syndrome	unknown	-	-	-	-	20190816	-
9606	100188870	CELIAC8	-	-	MIM:612006	2	2q11-q12	Celiac disease, susceptibility to, 8	unknown	-	-	-	-	20190816	-
9606	100188871	CELIAC9	-	-	MIM:612007	3	3p21	Celiac disease, susceptibility to, 9	unknown	-	-	-	-	20190816	-
9606	100188872	CELIAC10	-	-	MIM:612008	3	3q25-q26	Celiac disease, susceptibility to, 10	unknown	-	-	-	-	20190816	-
9606	100188873	CELIAC11	-	-	MIM:612009	3	3q28	Celiac disease, susceptibility to, 11	unknown	-	-	-	-	20190816	-
9606	100188874	CELIAC12	-	-	MIM:612010	6	6q25.3	Celiac disease, susceptibility to, 12	unknown	-	-	-	-	20190816	-
9606	100188875	CELIAC13	-	-	MIM:612011	12	12q24	Celiac disease, susceptibility to, 13	unknown	-	-	-	-	20190816	-
9606	100188876	IHPS3	-	-	MIM:612017	11	11q14-q22	Pyloric stenosis, infantile hypertrophic, 3	unknown	-	-	-	-	20190816	-
9606	100188877	CHDS9	-	-	MIM:612030	8	8p22	Coronary heart disease, suscpetibility to, 9	unknown	-	-	-	-	20190816	-
9606	100188880	HPRHP	-	-	MIM:612089	13	13q13.1	Hypophosphatemic rickets and hyperparathyroidism	unknown	-	-	-	-	20190816	-
9606	100188881	MFT2	-	TEM	MIM:612099	9	9p21	Trichoepithelioma, multiple familial, 2	unknown	-	-	-	-	20190816	-
9606	100188882	BMND9	-	-	MIM:612110	13	13q14	Bone mineral density QTL 9	unknown	-	-	-	-	20190816	-
9606	100188883	BMND10	-	-	MIM:612113	8	8q24	Bone mineral density QTL 10	unknown	-	-	-	-	20190816	-
9606	100188884	BMND11	-	-	MIM:612114	6	6q25	Bone mineral density QTL 11	unknown	-	-	-	-	20190816	-
9606	100188885	ANIB7	-	-	MIM:612161	11	11q24-q25	Aneurysm, intracranial berry, 7	unknown	-	-	-	-	20190816	-
9606	100188886	ANIB8	-	-	MIM:612162	14	14q23	Aneurysm, intracranial berry, 8	unknown	-	-	-	-	20190816	-
9606	100188887	CRCS5	-	-	MIM:612230	10	10p14	Colorectal cancer, susceptibility to, 5	unknown	-	-	-	-	20200822	-
9606	100188891	ZNF123P	-	HZF-1|ZNF123	MIM:194630|HGNC:HGNC:12906|Ensembl:ENSG00000255259	11	11q24.3	zinc finger protein 123, pseudogene	pseudo	ZNF123P	zinc finger protein 123, pseudogene	O	zinc finger protein 123 (HZF-1)	20201124	-
9606	100188893	TOMM6	-	OBTP|TOM6	MIM:616168|HGNC:HGNC:34528|Ensembl:ENSG00000214736	6	6p21.1	translocase of outer mitochondrial membrane 6	protein-coding	TOMM6	translocase of outer mitochondrial membrane 6	O	mitochondrial import receptor subunit TOM6 homolog|over-expressed breast tumor protein|overexpressed breast tumor protein|translocase of outer membrane 6 kDa subunit homolog|translocase of outer mitochondrial membrane 6 homolog	20201124	-
9606	100188945	CDCA4P4	-	-	HGNC:HGNC:49773	1	1q32.2	cell division cycle associated 4 pseudogene 4	pseudo	CDCA4P4	cell division cycle associated 4 pseudogene 4	O	-	20201124	-
9606	100188947	HECTD2-AS1	-	-	HGNC:HGNC:48679	10	10q23.32	HECTD2 antisense RNA 1	ncRNA	HECTD2-AS1	HECTD2 antisense RNA 1	O	-	20201124	-
9606	100188949	LINC00426	-	-	HGNC:HGNC:42761|Ensembl:ENSG00000238121	13	13q12.3	long intergenic non-protein coding RNA 426	ncRNA	LINC00426	long intergenic non-protein coding RNA 426	O	-	20201124	-
9606	100188952	IBD12	-	-	MIM:612241	3	3p21.3	Inflammatory bowel disease 12	unknown	-	-	-	-	20190816	-
9606	100188953	LINC00092	-	NCRNA00092	HGNC:HGNC:31408|Ensembl:ENSG00000225194	9	9q22.32	long intergenic non-protein coding RNA 92	ncRNA	LINC00092	long intergenic non-protein coding RNA 92	O	-	20201124	-
9606	100188954	DNMBP-AS1	-	NCRNA00093	HGNC:HGNC:20431|Ensembl:ENSG00000227695	10	10q24.2	DNMBP antisense RNA 1	ncRNA	DNMBP-AS1	DNMBP antisense RNA 1	O	DNMBP antisense RNA 1 (non-protein coding)	20201124	-
9606	100188985	TRG-GCC2-4	-	TRG-GCC2-2|TRNAG6	HGNC:HGNC:34533	16	16q22.1	tRNA-Gly (anticodon GCC) 2-4	tRNA	TRG-GCC2-4	tRNA-Gly (anticodon GCC) 2-4	O	tRNA-Gly (GCC) 2-4|tRNA-Gly-GCC-2-2|transfer RNA glycine 6 (anticodon GCC)|transfer RNA-Gly (GCC) 2-2|transfer RNA-Gly (GCC) 2-4	20201124	-
9606	100188986	TRH-GTG1-7	-	TRH-GTG1-5|TRNAH1	HGNC:HGNC:34536	15	15q21.1	tRNA-His (anticodon GTG) 1-7	tRNA	TRH-GTG1-7	tRNA-His (anticodon GTG) 1-7	O	tRNA-His (GTG) 1-7|tRNA-His-GTG-1-5|transfer RNA histidine 1 (anticodon GUG)|transfer RNA-His (GTG) 1-5|transfer RNA-His (GTG) 1-7	20201124	-
9606	100188987	TRH-GTG1-5	-	TRH-GTG1-8|TRNAH3	HGNC:HGNC:34538	6	6p22.1	tRNA-His (anticodon GTG) 1-5	tRNA	TRH-GTG1-5	tRNA-His (anticodon GTG) 1-5	O	tRNA-His (GTG) 1-5|tRNA-His-GTG-1-8|transfer RNA histidine 3 (anticodon GUG)|transfer RNA-His (GTG) 1-5|transfer RNA-His (GTG) 1-8	20201124	-
9606	100188988	TRH-GTG1-8	-	TRH-GTG1-6|TRNAH2	HGNC:HGNC:34537	15	15q21.1	tRNA-His (anticodon GTG) 1-8	tRNA	TRH-GTG1-8	tRNA-His (anticodon GTG) 1-8	O	tRNA-His (GTG) 1-8|tRNA-His-GTG-1-6|transfer RNA histidine 2 (anticodon GUG)|transfer RNA-His (GTG) 1-6|transfer RNA-His (GTG) 1-8	20201124	-
9606	100188989	TRU-TCA3-1	-	TRNAU3	HGNC:HGNC:34525	17	17q21.1	tRNA-SeC (TCA) 3-1	tRNA	TRU-TCA3-1	tRNA-SeC (TCA) 3-1	O	transfer RNA selenocysteine 3 (anticodon UCA)|transfer RNA-SeC (TCA) 3-1	20190329	-
9606	100188990	TRV-AAC1-2	-	TRNAV5	HGNC:HGNC:34542	5	5q35.3	tRNA-Val (anticodon AAC) 1-2	tRNA	TRV-AAC1-2	tRNA-Val (anticodon AAC) 1-2	O	tRNA-Val-AAC-1-2|transfer RNA valine 5 (anticodon AAC)|transfer RNA-Val (AAC) 1-2	20201124	-
9606	100188991	TRH-GTG1-1	-	TRNAH4	HGNC:HGNC:34535	1	1q21.1	tRNA-His (anticodon GTG) 1-1	tRNA	TRH-GTG1-1	tRNA-His (anticodon GTG) 1-1	O	tRNA-His (GTG) 1-1|transfer RNA histidine 4 (anticodon GUG)|transfer RNA-His (GTG) 1-1	20201124	-
9606	100188992	TRV-AAC2-1	-	TRNAV10	HGNC:HGNC:34543	5	5q35.3	tRNA-Val (anticodon AAC) 2-1	tRNA	TRV-AAC2-1	tRNA-Val (anticodon AAC) 2-1	O	tRNA-Val-AAC-2-1|transfer RNA valine 10 (anticodon AAC)|transfer RNA-Val (AAC) 2-1	20201124	-
9606	100188993	TRV-TAC1-1	-	TRNAV11	HGNC:HGNC:34544	11	11q12.1	tRNA-Val (anticodon TAC) 1-1	tRNA	TRV-TAC1-1	tRNA-Val (anticodon TAC) 1-1	O	tRNA-Val-TAC-1-1|transfer RNA valine 11 (anticodon UAC)|transfer RNA-Val (TAC) 1-1	20201124	-
9606	100188994	TRD-GTC4-1	-	TRNAD2	HGNC:HGNC:34551	9	9q21.13	tRNA-Asp (GTC) 4-1	tRNA	TRD-GTC4-1	tRNA-Asp (GTC) 4-1	O	transfer RNA aspartic acid 2 (anticodon GUC)|transfer RNA-Asp (GTC) 4-1	20200624	-
9606	100188995	TRK-CTT6-1	-	TRNAK4	HGNC:HGNC:34552	18	18q21.1	tRNA-Lys (CTT) 6-1	tRNA	TRK-CTT6-1	tRNA-Lys (CTT) 6-1	O	transfer RNA lysine 4 (anticodon CUU)|transfer RNA-Lys (CTT) 6-1	20201124	-
9606	100188996	TRN-GTT14-1	-	TRNAN4	HGNC:HGNC:34553	1	-	tRNA-Asn (GTT) 14-1	tRNA	TRN-GTT14-1	tRNA-Asn (GTT) 14-1	O	transfer RNA asparagine 4 (anticodon GUU)|transfer RNA-Asn (GTT) 14-1	20181122	-
9606	100188997	TRG-TCC4-1	-	TRNAG7	HGNC:HGNC:34554	1	1q23.3	tRNA-Gly (anticodon TCC) 4-1	tRNA	TRG-TCC4-1	tRNA-Gly (anticodon TCC) 4-1	O	tRNA-Gly (TCC) 4-1|transfer RNA glycine 7 (anticodon UCC)|transfer RNA-Gly (TCC) 4-1	20201124	-
9606	100188998	TRQ-CTG7-1	-	TRNAQ3	HGNC:HGNC:34555	1	1q21.2	tRNA-Gln (anticodon CTG) 7-1	tRNA	TRQ-CTG7-1	tRNA-Gln (anticodon CTG) 7-1	O	tRNA-Gln-CTG-7-1|transfer RNA glutamine 3 (anticodon CUG)|transfer RNA-Gln (CTG) 7-1	20201124	-
9606	100188999	TRK-CTT15-1	-	TRNAK5	HGNC:HGNC:34556	11	-	tRNA-Lys (anticodon CTT) 15-1	tRNA	TRK-CTT15-1	tRNA-Lys (anticodon CTT) 15-1	O	tRNA-Lys-CTT-15-1|transfer RNA lysine 5 (anticodon CUU)|transfer RNA-Lys (CTT) 15-1	20190502	-
9606	100189000	TRE-TTC12-1	-	TRNAE3	HGNC:HGNC:34557	1	1q24.3	tRNA-Glu (anticodon TTC) 12-1	tRNA	TRE-TTC12-1	tRNA-Glu (anticodon TTC) 12-1	O	tRNA-Glu-TTC-12-1|transfer RNA glutamic acid 3 (anticodon UUC)|transfer RNA-Glu (TTC) 12-1	20200624	-
9606	100189001	TRY-GTA5-5	-	TRNAY3|TRY-GTA5-3	HGNC:HGNC:34558	14	14q11.2	tRNA-Tyr (anticodon GTA) 5-5	tRNA	TRY-GTA5-5	tRNA-Tyr (anticodon GTA) 5-5	O	tRNA-Tyr-GTA-5-5|transfer RNA tyrosine 3 (anticodon GUA)|transfer RNA-Tyr (GTA) 5-3|transfer RNA-Tyr (GTA) 5-5	20201124	-
9606	100189002	TRS-GCT2-1	-	TRNAS5	HGNC:HGNC:34559	6	6p22.1	tRNA-Ser (anticodon GCT) 2-1	tRNA	TRS-GCT2-1	tRNA-Ser (anticodon GCT) 2-1	O	tRNA-Ser-GCT-2-1|transfer RNA serine 5 (anticodon GCU)|transfer RNA-Ser (GCT) 2-1	20201124	-
9606	100189003	TRL-CAA6-1	-	TRNAL3	HGNC:HGNC:34560	1	1q23.3	tRNA-Leu (anticodon CAA) 6-1	tRNA	TRL-CAA6-1	tRNA-Leu (anticodon CAA) 6-1	O	tRNA-Leu (CAA) 6-1|transfer RNA leucine 3 (anticodon CAA)|transfer RNA-Leu (CAA) 6-1	20201124	-
9606	100189004	TRL-AAG1-3	-	TRNAL4	HGNC:HGNC:34561	5	5q35.3	tRNA-Leu (anticodon AAG) 1-3	tRNA	TRL-AAG1-3	tRNA-Leu (anticodon AAG) 1-3	O	tRNA-Leu (AAG) 1-3|transfer RNA leucine 4 (anticodon AAG)|transfer RNA-Leu (AAG) 1-3	20201124	-
9606	100189005	TRN-GTT2-1	-	RNN|TRN|TRN1|TRNAN1|TRNAN5	HGNC:HGNC:12324	1	1q21.2	tRNA-Asn (anticodon GTT) 2-1	tRNA	TRN-GTT2-1	tRNA-Asn (anticodon GTT) 2-1	O	tRNA asparagine 1 (anticodon GUU)|tRNA-Asn-GTT-2-1|transfer RNA asparagine 1 (anticodon GUU)|transfer RNA asparagine 5 (anticodon GUU)|transfer RNA-Asn (GTT) 2-1	20201124	-
9606	100189006	TRT-AGT1-3	-	TRNAT4	HGNC:HGNC:34563	19	19q13.11	tRNA-Thr (anticodon AGT) 1-3	tRNA	TRT-AGT1-3	tRNA-Thr (anticodon AGT) 1-3	O	tRNA-Thr-AGT-1-3|transfer RNA threonine 4 (anticodon AGU)|transfer RNA-Thr (AGT) 1-3	20201124	-
9606	100189007	TRE-CTC3-1	-	TRNAE4	HGNC:HGNC:34564	13	13q14.11	tRNA-Glu (CTC) 3-1	tRNA	TRE-CTC3-1	tRNA-Glu (CTC) 3-1	O	transfer RNA glutamic acid 4 (anticodon CUC)|transfer RNA-Glu (CTC) 3-1	20200624	-
9606	100189008	TRC-GCA11-1	-	TRNAC2	HGNC:HGNC:34566	7	7q36.1	tRNA-Cys (anticodon GCA) 11-1	tRNA	TRC-GCA11-1	tRNA-Cys (anticodon GCA) 11-1	O	tRNA-Cys (GCA) 11-1|transfer RNA cysteine 2 (anticodon GCA)|transfer RNA-Cys (GCA) 11-1	20201124	-
9606	100189009	TRL-CAG1-2	-	TRNAL5	HGNC:HGNC:34568	1	1q23.3	tRNA-Leu (anticodon CAG) 1-2	tRNA	TRL-CAG1-2	tRNA-Leu (anticodon CAG) 1-2	O	tRNA-Leu (CAG) 1-2|transfer RNA leucine 5 (anticodon CAG)|transfer RNA-Leu (CAG) 1-2	20201124	-
9606	100189010	TRQ-TTG10-1	-	TRNAQ5	HGNC:HGNC:34569	6	-	tRNA-Gln (anticodon TTG) 10-1	tRNA	TRQ-TTG10-1	tRNA-Gln (anticodon TTG) 10-1	O	tRNA-Gln-TTG-10-1|transfer RNA glutamine 5 (anticodon UUG)|transfer RNA-Gln (TTG) 10-1	20190502	-
9606	100189011	TRG-TCC2-6	-	TRNAG8	HGNC:HGNC:34570	1	1q23.3	tRNA-Gly (anticodon TCC) 2-6	tRNA	TRG-TCC2-6	tRNA-Gly (anticodon TCC) 2-6	O	tRNA-Gly (TCC) 2-6|transfer RNA glycine 8 (anticodon UCC)|transfer RNA-Gly (TCC) 2-6	20201124	-
9606	100189012	TRR-TCT5-1	-	TRNAR5	HGNC:HGNC:34571	6	6p22.1	tRNA-Arg (anticodon TCT) 5-1	tRNA	TRR-TCT5-1	tRNA-Arg (anticodon TCT) 5-1	O	tRNA-Arg-TCT-5-1|transfer RNA arginine 5 (anticodon UCU)|transfer RNA-Arg (TCT) 5-1	20201124	-
9606	100189013	TRK-CTT1-2	-	TRNAK6	HGNC:HGNC:34572	15	15q25.1	tRNA-Lys (anticodon CTT) 1-2	tRNA	TRK-CTT1-2	tRNA-Lys (anticodon CTT) 1-2	O	tRNA-Lys (CTT) 1-2|transfer RNA lysine 6 (anticodon CUU)|transfer RNA-Lys (CTT) 1-2	20201124	-
9606	100189014	TRV-AAC5-1	-	TRNAV12	MIM:615307|HGNC:HGNC:34573	6	6p22.1	tRNA-Val (anticodon AAC) 5-1	tRNA	TRV-AAC5-1	tRNA-Val (anticodon AAC) 5-1	O	tRNA-Val-AAC-5-1|transfer RNA valine 12 (anticodon AAC)|transfer RNA-Val (AAC) 5-1	20201124	-
9606	100189015	TRX-CAT1-1	-	TRNAM3	HGNC:HGNC:34574	1	1q21.3	tRNA-iMet (anticodon CAT) 1-1	tRNA	TRX-CAT1-1	tRNA-iMet (anticodon CAT) 1-1	O	tRNA-iMet-CAT-1-1|transfer RNA initiator methionine (CAT) 1-1|transfer RNA methionine 3 (anticodon CAU)|transfer RNA-iMet (CAT) 1-1	20201124	-
9606	100189016	TRQ-CTG15-1	-	TRNAQ6	HGNC:HGNC:34575	9	-	tRNA-Gln (anticodon CTG) 15-1	tRNA	TRQ-CTG15-1	tRNA-Gln (anticodon CTG) 15-1	O	tRNA-Gln-CTG-15-1|transfer RNA glutamine 6 (anticodon CUG)|transfer RNA-Gln (CTG) 15-1	20190502	-
9606	100189017	TRE-CTC1-5	-	TRNAE5	HGNC:HGNC:34576	1	1q23.3	tRNA-Glu (anticodon CTC) 1-5	tRNA	TRE-CTC1-5	tRNA-Glu (anticodon CTC) 1-5	O	tRNA-Glu (CTC) 1-5|transfer RNA glutamic acid 5 (anticodon CUC)|transfer RNA-Glu (CTC) 1-5	20201124	-
9606	100189018	TRL-CAG1-6	-	TRNAL6	HGNC:HGNC:34577	1	1q23.3	tRNA-Leu (anticodon CAG) 1-6	tRNA	TRL-CAG1-6	tRNA-Leu (anticodon CAG) 1-6	O	tRNA-Leu (CAG) 1-6|transfer RNA leucine 6 (anticodon CAG)|transfer RNA-Leu (CAG) 1-6	20201124	-
9606	100189019	TRP-AGG2-1	-	TRNAP4	HGNC:HGNC:34578	1	1q24.2	tRNA-Pro (anticodon AGG) 2-1	tRNA	TRP-AGG2-1	tRNA-Pro (anticodon AGG) 2-1	O	tRNA-Pro-AGG-2-1|transfer RNA proline 4 (anticodon AGG)|transfer RNA-Pro (AGG) 2-1	20201124	-
9606	100189020	TRP-AGG1-1	-	TRNAP5	HGNC:HGNC:34579	16	16p13.3	tRNA-Pro (anticodon AGG) 1-1	tRNA	TRP-AGG1-1	tRNA-Pro (anticodon AGG) 1-1	O	tRNA-Pro (AGG) 1-1|transfer RNA proline 5 (anticodon AGG)|transfer RNA-Pro (AGG) 1-1	20201124	-
9606	100189021	TRA-CGC3-1	-	TRNAA4	HGNC:HGNC:34580	2	2q24.1	tRNA-Ala (anticodon CGC) 3-1	tRNA	TRA-CGC3-1	tRNA-Ala (anticodon CGC) 3-1	O	tRNA-Ala (CGC) 3-1|transfer RNA alanine 4 (anticodon CGC)|transfer RNA-Ala (CGC) 3-1	20201124	-
9606	100189022	TRY-GTA2-1	-	TRNAY4	HGNC:HGNC:34581	2	2p23.3	tRNA-Tyr (anticodon GTA) 2-1	tRNA	TRY-GTA2-1	tRNA-Tyr (anticodon GTA) 2-1	O	tRNA-Tyr-GTA-2-1|transfer RNA tyrosine 4 (anticodon GUA)|transfer RNA-Tyr (GTA) 2-1	20201124	-
9606	100189024	TRE-CTC1-6	-	TRNAE6	HGNC:HGNC:34583	6	6p22.1	tRNA-Glu (anticodon CTC) 1-6	tRNA	TRE-CTC1-6	tRNA-Glu (anticodon CTC) 1-6	O	tRNA-Glu (CTC) 1-6|transfer RNA glutamic acid 6 (anticodon CUC)|transfer RNA-Glu (CTC) 1-6	20201124	-
9606	100189025	TRR-TCG6-1	-	TRNAR6	HGNC:HGNC:34584	9	9q31.3	tRNA-Arg (anticodon TCG) 6-1	tRNA	TRR-TCG6-1	tRNA-Arg (anticodon TCG) 6-1	O	tRNA-Arg-TCG-6-1|transfer RNA arginine 6 (anticodon UCG)|transfer RNA-Arg (TCG) 6-1	20201124	-
9606	100189026	TRQ-TTG6-1	-	TRNAQ7	HGNC:HGNC:34585	4	-	tRNA-Gln (anticodon TTG) 6-1	tRNA	TRQ-TTG6-1	tRNA-Gln (anticodon TTG) 6-1	O	tRNA-Gln-TTG-6-1|transfer RNA glutamine 7 (anticodon UUG)|transfer RNA-Gln (TTG) 6-1	20190502	-
9606	100189028	TRI-TAT2-2	-	TRNAI2	HGNC:HGNC:34587	6	6p22.2	tRNA-Ile (anticodon TAT) 2-2	tRNA	TRI-TAT2-2	tRNA-Ile (anticodon TAT) 2-2	O	tRNA-Ile (TAT) 2-2|transfer RNA isoleucine 2 (anticodon UAU)|transfer RNA-Ile (TAT) 2-2	20201124	-
9606	100189029	TRC-GCA22-1	-	TRNAC3	HGNC:HGNC:34588	7	7q36.1	tRNA-Cys (anticodon GCA) 22-1	tRNA	TRC-GCA22-1	tRNA-Cys (anticodon GCA) 22-1	O	tRNA-Cys (GCA) 22-1|transfer RNA cysteine 3 (anticodon GCA)|transfer RNA-Cys (GCA) 22-1	20201124	-
9606	100189030	TRE-TTC2-1	-	TRNAE7	HGNC:HGNC:34589	13	13q14.12	tRNA-Glu (anticodon TTC) 2-1	tRNA	TRE-TTC2-1	tRNA-Glu (anticodon TTC) 2-1	O	tRNA-Glu (TTC) 2-1|transfer RNA glutamic acid 7 (anticodon UUC)|transfer RNA-Glu (TTC) 2-1	20201124	-
9606	100189031	TRE-TTC5-1	-	TRNAE8	HGNC:HGNC:34590	1	1q23.3	tRNA-Glu (TTC) 5-1	tRNA	TRE-TTC5-1	tRNA-Glu (TTC) 5-1	O	transfer RNA glutamic acid 8 (anticodon UUC)|transfer RNA-Glu (TTC) 5-1	20200624	-
9606	100189032	TRL-TAG3-1	-	TRNAL7	HGNC:HGNC:34591	16	16p12.2	tRNA-Leu (anticodon TAG) 3-1	tRNA	TRL-TAG3-1	tRNA-Leu (anticodon TAG) 3-1	O	tRNA-Leu (TAG) 3-1|transfer RNA leucine 7 (anticodon UAG)|transfer RNA-Leu (TAG) 3-1	20201124	-
9606	100189033	TRA-CGC4-1	-	TRNAA5	HGNC:HGNC:34592	6	6p22.1	tRNA-Ala (anticodon CGC) 4-1	tRNA	TRA-CGC4-1	tRNA-Ala (anticodon CGC) 4-1	O	tRNA-Ala (CGC) 4-1|transfer RNA alanine 5 (anticodon CGC)|transfer RNA-Ala (CGC) 4-1	20201124	-
9606	100189034	TRR-TCG5-1	-	TRNAR7	HGNC:HGNC:34593	6	6p22.1	tRNA-Arg (anticodon TCG) 5-1	tRNA	TRR-TCG5-1	tRNA-Arg (anticodon TCG) 5-1	O	tRNA-Arg-TCG-5-1|transfer RNA arginine 7 (anticodon UCG)|transfer RNA-Arg (TCG) 5-1	20201124	-
9606	100189035	TRT-CGT1-1	-	TRNAT5	HGNC:HGNC:34594	6	6p22.1	tRNA-Thr (anticodon CGT) 1-1	tRNA	TRT-CGT1-1	tRNA-Thr (anticodon CGT) 1-1	O	tRNA-Thr-CGT-1-1|transfer RNA threonine 5 (anticodon CGU)|transfer RNA-Thr (CGT) 1-1	20201124	-
9606	100189036	TRN-GTT2-4	-	TRNAN7	HGNC:HGNC:34595	13	13q12.3	tRNA-Asn (anticodon GTT) 2-4	tRNA	TRN-GTT2-4	tRNA-Asn (anticodon GTT) 2-4	O	tRNA-Asn (GTT) 2-4|transfer RNA asparagine 7 (anticodon GUU)|transfer RNA-Asn (GTT) 2-4	20201124	-
9606	100189037	TRS-CGA1-1	-	TRNAS6	HGNC:HGNC:34596	17	17p13.1	tRNA-Ser (anticodon CGA) 1-1	tRNA	TRS-CGA1-1	tRNA-Ser (anticodon CGA) 1-1	O	tRNA-Ser-CGA-1-1|transfer RNA serine 6 (anticodon CGA)|transfer RNA-Ser (CGA) 1-1	20201124	-
9606	100189038	TRL-CAA3-1	-	TRNAL8	HGNC:HGNC:34597	6	6p22.1	tRNA-Leu (anticodon CAA) 3-1	tRNA	TRL-CAA3-1	tRNA-Leu (anticodon CAA) 3-1	O	tRNA-Leu (CAA) 3-1|transfer RNA leucine 8 (anticodon CAA)|transfer RNA-Leu (CAA) 3-1	20201124	-
9606	100189039	TRG-TCC2-5	-	TRNAG9	HGNC:HGNC:34598	1	1q23.3	tRNA-Gly (anticodon TCC) 2-5	tRNA	TRG-TCC2-5	tRNA-Gly (anticodon TCC) 2-5	O	tRNA-Gly (TCC) 2-5|transfer RNA glycine 9 (anticodon UCC)|transfer RNA-Gly (TCC) 2-5	20201124	-
9606	100189040	TRX-CAT1-4	-	TRNAM4|TRX-CAT1-5	HGNC:HGNC:34599	6	6p22.2	tRNA-iMet (anticodon CAT) 1-4	tRNA	TRX-CAT1-4	tRNA-iMet (anticodon CAT) 1-4	O	tRNA-iMet-CAT-1-4|tRNA-iMet-CAT-1-5|transfer RNA initiator methionine (CAT) 1-5|transfer RNA methionine 4 (anticodon CAU)|transfer RNA-iMet (CAT) 1-4|transfer RNA-iMet (CAT) 1-5	20201124	-
9606	100189041	TRS-CGA2-1	-	TRNAS7	HGNC:HGNC:34600	6	6p22.1	tRNA-Ser (anticodon CGA) 2-1	tRNA	TRS-CGA2-1	tRNA-Ser (anticodon CGA) 2-1	O	tRNA-Ser-CGA-2-1|transfer RNA serine 7 (anticodon CGA)|transfer RNA-Ser (CGA) 2-1	20201124	-
9606	100189042	TRA-AGC6-1	-	TRNAA6	HGNC:HGNC:34601	6	6p22.1	tRNA-Ala (anticodon AGC) 6-1	tRNA	TRA-AGC6-1	tRNA-Ala (anticodon AGC) 6-1	O	tRNA-Ala (AGC) 6-1|transfer RNA alanine 6 (anticodon AGC)|transfer RNA-Ala (AGC) 6-1	20200313	-
9606	100189043	TRL-AAG5-1	-	TRNAL9	HGNC:HGNC:34602	2	2p23.1	tRNA-Leu (AAG) 5-1	tRNA	TRL-AAG5-1	tRNA-Leu (AAG) 5-1	O	transfer RNA leucine 9 (anticodon AAG)|transfer RNA-Leu (AAG) 5-1	20200624	-
9606	100189044	TRE-CTC8-1	-	TRNAE9	HGNC:HGNC:34603	3	3q21.2	tRNA-Glu (CTC) 8-1	tRNA	TRE-CTC8-1	tRNA-Glu (CTC) 8-1	O	transfer RNA glutamic acid 9 (anticodon CUC)|transfer RNA-Glu (CTC) 8-1	20200624	-
9606	100189045	TRG-CCC5-1	-	TRNAG10	HGNC:HGNC:34604	1	1p36.13	tRNA-Gly (CCC) 5-1	tRNA	TRG-CCC5-1	tRNA-Gly (CCC) 5-1	O	transfer RNA glycine 10 (anticodon CCC)|transfer RNA-Gly (CCC) 5-1	20201124	-
9606	100189046	TRA-AGC4-1	-	TRNAA7	HGNC:HGNC:34605	6	6p22.1	tRNA-Ala (anticodon AGC) 4-1	tRNA	TRA-AGC4-1	tRNA-Ala (anticodon AGC) 4-1	O	tRNA-Ala (AGC) 4-1|transfer RNA alanine 7 (anticodon AGC)|transfer RNA-Ala (AGC) 4-1	20201124	-
9606	100189047	TRA-AGC5-1	-	TRNAA8	HGNC:HGNC:34606	6	6p22.1	tRNA-Ala (anticodon AGC) 5-1	tRNA	TRA-AGC5-1	tRNA-Ala (anticodon AGC) 5-1	O	tRNA-Ala (AGC) 5-1|transfer RNA alanine 8 (anticodon AGC)|transfer RNA-Ala (AGC) 5-1	20200313	-
9606	100189048	TRW-CCA3-2	-	TRNAW2|TRW-CCA3-3	HGNC:HGNC:34607	6	6p22.2	tRNA-Trp (anticodon CCA) 3-2	tRNA	TRW-CCA3-2	tRNA-Trp (anticodon CCA) 3-2	O	tRNA-Trp-CCA-3-2|tRNA-Trp-CCA-3-3|transfer RNA tryptophan 2 (anticodon CCA)|transfer RNA-Trp (CCA) 3-2|transfer RNA-Trp (CCA) 3-3	20201124	-
9606	100189049	TRC-GCA18-1	-	TRNAC4	HGNC:HGNC:34608	7	7q36.1	tRNA-Cys (anticodon GCA) 18-1	tRNA	TRC-GCA18-1	tRNA-Cys (anticodon GCA) 18-1	O	tRNA-Cys (GCA) 18-1|transfer RNA cysteine 4 (anticodon GCA)|transfer RNA-Cys (GCA) 18-1	20201124	-
9606	100189050	TRI-GAT1-2	-	TRNAI3	HGNC:HGNC:34609	X	Xp22.33	tRNA-Ile (anticodon GAT) 1-2	tRNA	TRI-GAT1-2	tRNA-Ile (anticodon GAT) 1-2	O	tRNA-Ile (GAT) 1-2|transfer RNA isoleucine 3 (anticodon GAU)|transfer RNA-Ile (GAT) 1-2	20201124	-
9606	100189051	TRK-TTT12-1	-	TRNAK7	HGNC:HGNC:34610	19	-	tRNA-Lys (anticodon TTT) 12-1	tRNA	TRK-TTT12-1	tRNA-Lys (anticodon TTT) 12-1	O	tRNA-Lys-TTT-12-1|transfer RNA lysine 7 (anticodon UUU)|transfer RNA-Lys (TTT) 12-1	20190502	-
9606	100189052	TRC-GCA2-2	-	TRC-GCA2-1|TRNAC5	HGNC:HGNC:34611	17	17q12	tRNA-Cys (anticodon GCA) 2-2	tRNA	TRC-GCA2-2	tRNA-Cys (anticodon GCA) 2-2	O	tRNA-Cys (GCA) 2-2|tRNA-Cys-GCA-2-1|transfer RNA cysteine 5 (anticodon GCA)|transfer RNA-Cys (GCA) 2-1|transfer RNA-Cys (GCA) 2-2	20201124	-
9606	100189053	TRK-TTT4-1	-	TRNAK8	HGNC:HGNC:34612	6	6p22.1	tRNA-Lys (anticodon TTT) 4-1	tRNA	TRK-TTT4-1	tRNA-Lys (anticodon TTT) 4-1	O	tRNA-Lys (TTT) 4-1|transfer RNA lysine 8 (anticodon UUU)|transfer RNA-Lys (TTT) 4-1	20201124	-
9606	100189054	TRE-TTC13-1	-	TRNAE10	HGNC:HGNC:34613	2	2p12	tRNA-Glu (anticodon TTC) 13-1	tRNA	TRE-TTC13-1	tRNA-Glu (anticodon TTC) 13-1	O	tRNA-Glu-TTC-13-1|transfer RNA glutamic acid 10 (anticodon UUC)|transfer RNA-Glu (TTC) 13-1	20200624	-
9606	100189055	NMTRS-TGA1-1	-	TRNAS8	HGNC:HGNC:34614	2	2q21.1	nuclear-encoded mitochondrial tRNA-Ser (TGA) 1-1	tRNA	NMTRS-TGA1-1	nuclear-encoded mitochondrial tRNA-Ser (TGA) 1-1	O	nmt-tRNA-Ser-TGA-1-1|nuclear-encoded mitochondrial transfer RNA-Ser (TGA) 1-1|transfer RNA serine 8 (anticodon UGA)	20181122	-
9606	100189056	TRQ-CTG4-1	-	TRNAQ8	HGNC:HGNC:34615	1	1q21.2	tRNA-Gln (anticodon CTG) 4-1	tRNA	TRQ-CTG4-1	tRNA-Gln (anticodon CTG) 4-1	O	tRNA-Gln-CTG-4-1|transfer RNA glutamine 8 (anticodon CUG)|transfer RNA-Gln (CTG) 4-1	20201124	-
9606	100189057	TRY-GTA9-1	-	TRNAY5	HGNC:HGNC:34616	8	8q13.1	tRNA-Tyr (anticodon GTA) 9-1	tRNA	TRY-GTA9-1	tRNA-Tyr (anticodon GTA) 9-1	O	tRNA-Tyr-GTA-9-1|transfer RNA tyrosine 5 (anticodon GUA)|transfer RNA-Tyr (GTA) 9-1	20200624	-
9606	100189058	NMTRQ-TTG14-1	-	TRNAQ9	HGNC:HGNC:34617	9	9p24.1	nuclear-encoded mitochondrial tRNA-Gln (TTG) 14-1	tRNA	NMTRQ-TTG14-1	nuclear-encoded mitochondrial tRNA-Gln (TTG) 14-1	O	nmt-tRNA-Gln-TTG-14-1|nuclear-encoded mitochondrial transfer RNA-Gln (TTG) 14-1|transfer RNA glutamine 9 (anticodon UUG)|transfer RNA-Gln (TTG) 14-1	20181122	-
9606	100189059	TRN-GTT8-1	-	TRNAN8	HGNC:HGNC:34618	1	1q21.2	tRNA-Asn (anticodon GTT) 8-1	tRNA	TRN-GTT8-1	tRNA-Asn (anticodon GTT) 8-1	O	tRNA-Asn (GTT) 8-1|transfer RNA asparagine 8 (anticodon GUU)|transfer RNA-Asn (GTT) 8-1	20201124	-
9606	100189060	TRA-AGC13-2	-	TRNAA9	HGNC:HGNC:34619	6	6p11.2	tRNA-Ala (anticodon AGC) 13-2	tRNA	TRA-AGC13-2	tRNA-Ala (anticodon AGC) 13-2	O	tRNA-Ala (AGC) 13-2|transfer RNA alanine 9 (anticodon AGC)|transfer RNA-Ala (AGC) 13-2	20200624	-
9606	100189061	TRD-GTC5-1	-	TRNAD3	HGNC:HGNC:34620	5	5q31.3	tRNA-Asp (GTC) 5-1	tRNA	TRD-GTC5-1	tRNA-Asp (GTC) 5-1	O	transfer RNA aspartic acid 3 (anticodon GUC)|transfer RNA-Asp (GTC) 5-1	20200624	-
9606	100189062	TRK-CTT4-1	-	TRNAK9	HGNC:HGNC:34621	16	16p13.3	tRNA-Lys (anticodon CTT) 4-1	tRNA	TRK-CTT4-1	tRNA-Lys (anticodon CTT) 4-1	O	tRNA-Lys (CTT) 4-1|transfer RNA lysine 9 (anticodon CUU)|transfer RNA-Lys (CTT) 4-1	20201124	-
9606	100189063	TRE-TTC2-2	-	TRNAE11	HGNC:HGNC:34622	15	15q12	tRNA-Glu (anticodon TTC) 2-2	tRNA	TRE-TTC2-2	tRNA-Glu (anticodon TTC) 2-2	O	tRNA-Glu (TTC) 2-2|transfer RNA glutamic acid 11 (anticodon UUC)|transfer RNA-Glu (TTC) 2-2	20201124	-
9606	100189064	TRG-TCC2-1	-	TRNAG11	HGNC:HGNC:34623	1	1q21.1	tRNA-Gly (anticodon TCC) 2-1	tRNA	TRG-TCC2-1	tRNA-Gly (anticodon TCC) 2-1	O	tRNA-Gly (TCC) 2-1|transfer RNA glycine 11 (anticodon UCC)|transfer RNA-Gly (TCC) 2-1	20201124	-
9606	100189065	TRH-GTG1-9	-	TRH-GTG1-7|TRNAH6	HGNC:HGNC:34624	15	15q21.1	tRNA-His (anticodon GTG) 1-9	tRNA	TRH-GTG1-9	tRNA-His (anticodon GTG) 1-9	O	tRNA-His (GTG) 1-9|tRNA-His-GTG-1-7|transfer RNA histidine 6 (anticodon GUG)|transfer RNA-His (GTG) 1-7|transfer RNA-His (GTG) 1-9	20201124	-
9606	100189066	TRA-TGC5-1	-	TRNAA10	HGNC:HGNC:34625	6	6p22.1	tRNA-Ala (anticodon TGC) 5-1	tRNA	TRA-TGC5-1	tRNA-Ala (anticodon TGC) 5-1	O	tRNA-Ala (TGC) 5-1|transfer RNA alanine 10 (anticodon UGC)|transfer RNA-Ala (TGC) 5-1	20201124	-
9606	100189067	TRL-TAA4-1	-	TRNAL10	HGNC:HGNC:34626	6	6p22.1	tRNA-Leu (anticodon TAA) 4-1	tRNA	TRL-TAA4-1	tRNA-Leu (anticodon TAA) 4-1	O	tRNA-Leu (TAA) 4-1|transfer RNA leucine 10 (anticodon UAA)|transfer RNA-Leu (TAA) 4-1	20201124	-
9606	100189068	TRE-TTC8-1	-	TRNAE12	HGNC:HGNC:34627	1	1p11.2	tRNA-Glu (anticodon TTC) 8-1	tRNA	TRE-TTC8-1	tRNA-Glu (anticodon TTC) 8-1	O	tRNA-Glu (TTC) 8-1|transfer RNA glutamic acid 12 (anticodon UUC)|transfer RNA-Glu (TTC) 8-1	20200624	-
9606	100189069	TRN-GTT16-1	-	TRNAN9	HGNC:HGNC:34628	1	1q21.2	tRNA-Asn (GTT) 16-1	tRNA	TRN-GTT16-1	tRNA-Asn (GTT) 16-1	O	transfer RNA asparagine 9 (anticodon GUU)|transfer RNA-Asn (GTT) 16-1	20200624	-
9606	100189070	TRS-AGA4-1	-	TRNAS9	HGNC:HGNC:34629	6	6p22.1	tRNA-Ser (anticodon AGA) 4-1	tRNA	TRS-AGA4-1	tRNA-Ser (anticodon AGA) 4-1	O	tRNA-Ser-AGA-4-1|transfer RNA serine 9 (anticodon AGA)|transfer RNA-Ser (AGA) 4-1	20201124	-
9606	100189071	TRI-AAT2-1	-	TRNAI4	HGNC:HGNC:34630	6	6p22.1	tRNA-Ile (anticodon AAT) 2-1	tRNA	TRI-AAT2-1	tRNA-Ile (anticodon AAT) 2-1	O	tRNA-Ile (AAT) 2-1|transfer RNA isoleucine 4 (anticodon AAU)|transfer RNA-Ile (AAT) 2-1	20201124	-
9606	100189072	TRP-AGG2-4	-	TRNAP6|TRP-AGG2-2	HGNC:HGNC:34631	11	11q13.5	tRNA-Pro (anticodon AGG) 2-4	tRNA	TRP-AGG2-4	tRNA-Pro (anticodon AGG) 2-4	O	tRNA-Pro-AGG-2-2|tRNA-Pro-AGG-2-4|transfer RNA proline 6 (anticodon AGG)|transfer RNA-Pro (AGG) 2-2|transfer RNA-Pro (AGG) 2-4	20201124	-
9606	100189073	TRV-CAC12-1	-	TRNAV14	HGNC:HGNC:34632	6	-	tRNA-Val (anticodon CAC) 12-1	tRNA	TRV-CAC12-1	tRNA-Val (anticodon CAC) 12-1	O	tRNA-Val-CAC-12-1|transfer RNA valine 14 (anticodon CAC)|transfer RNA-Val (CAC) 12-1	20190502	-
9606	100189074	TRQ-TTG3-3	-	TRNAQ10	HGNC:HGNC:34633	6	6p22.1	tRNA-Gln (anticodon TTG) 3-3	tRNA	TRQ-TTG3-3	tRNA-Gln (anticodon TTG) 3-3	O	tRNA-Gln-TTG-3-3|transfer RNA glutamine 10 (anticodon UUG)|transfer RNA-Gln (TTG) 3-3	20201124	-
9606	100189075	TRC-GCA12-1	-	TRNAC6	HGNC:HGNC:34634	7	7q36.1	tRNA-Cys (anticodon GCA) 12-1	tRNA	TRC-GCA12-1	tRNA-Cys (anticodon GCA) 12-1	O	tRNA-Cys (GCA) 12-1|transfer RNA cysteine 6 (anticodon GCA)|transfer RNA-Cys (GCA) 12-1	20201124	-
9606	100189077	TRS-AGA2-2	-	TRNAS10|TRS-AGA2-3	HGNC:HGNC:34637	6	6p22.1	tRNA-Ser (anticodon AGA) 2-2	tRNA	TRS-AGA2-2	tRNA-Ser (anticodon AGA) 2-2	O	tRNA-Ser-AGA-2-2|tRNA-Ser-AGA-2-3|transfer RNA serine 10 (anticodon AGA)|transfer RNA-Ser (AGA) 2-2|transfer RNA-Ser (AGA) 2-3	20201124	-
9606	100189078	TRR-CCT1-1	-	TRNAR8	HGNC:HGNC:34638	17	17q25.1	tRNA-Arg (anticodon CCT) 1-1	tRNA	TRR-CCT1-1	tRNA-Arg (anticodon CCT) 1-1	O	tRNA-Arg-CCT-1-1|transfer RNA arginine 8 (anticodon CCU)|transfer RNA-Arg (CCT) 1-1	20201124	-
9606	100189079	TRN-GTT16-3	-	TRNAN10	HGNC:HGNC:34639	1	1q21.2	tRNA-Asn (GTT) 16-3	tRNA	TRN-GTT16-3	tRNA-Asn (GTT) 16-3	O	transfer RNA asparagine 10 (anticodon GUU)|transfer RNA-Asn (GTT) 16-3	20200624	-
9606	100189080	TRSUP-TTA1-1	-	TRNASUP1	HGNC:HGNC:34640	17	17q23.2	tRNA suppressor (TTA) 1-1	tRNA	TRSUP-TTA1-1	tRNA suppressor (TTA) 1-1	O	tRNA-Sup-TTA-1-1|transfer RNA suppressor (TTA) 1-1|transfer RNA suppressor 1 (anticodon UUA)	20200313	-
9606	100189081	TRG-GCC6-1	-	TRNAG12	HGNC:HGNC:34641	6	6q24.2	tRNA-Gly (GCC) 6-1	tRNA	TRG-GCC6-1	tRNA-Gly (GCC) 6-1	O	transfer RNA glycine 12 (anticodon GCC)|transfer RNA-Gly (GCC) 6-1	20200624	-
9606	100189082	TRA-TGC6-1	-	TRNAA11	HGNC:HGNC:34642	6	6p22.1	tRNA-Ala (anticodon TGC) 6-1	tRNA	TRA-TGC6-1	tRNA-Ala (anticodon TGC) 6-1	O	tRNA-Ala (TGC) 6-1|transfer RNA alanine 11 (anticodon UGC)|transfer RNA-Ala (TGC) 6-1	20201124	-
9606	100189083	TRN-GTT2-3	-	TRNAN11	HGNC:HGNC:34643	10	10p12.31	tRNA-Asn (anticodon GTT) 2-3	tRNA	TRN-GTT2-3	tRNA-Asn (anticodon GTT) 2-3	O	tRNA-Asn (GTT) 2-3|transfer RNA asparagine 11 (anticodon GUU)|transfer RNA-Asn (GTT) 2-3	20201124	-
9606	100189084	TRR-CCG1-2	-	TRNAR9|TRR-CCG1-3	HGNC:HGNC:34644	6	6p22.1	tRNA-Arg (anticodon CCG) 1-2	tRNA	TRR-CCG1-2	tRNA-Arg (anticodon CCG) 1-2	O	tRNA-Arg-CCG-1-2|tRNA-Arg-CCG-1-3|transfer RNA arginine 9 (anticodon CCG)|transfer RNA-Arg (CCG) 1-2|transfer RNA-Arg (CCG) 1-3	20201124	-
9606	100189085	TRM-CAT7-1	-	TRNAM5	HGNC:HGNC:34645	6	6p11.2	tRNA-Met (anticodon CAT) 7-1	tRNA	TRM-CAT7-1	tRNA-Met (anticodon CAT) 7-1	O	tRNA-Met (CAT) 7-1|transfer RNA methionine 5 (anticodon CAU)|transfer RNA-Met (CAT) 7-1	20201124	-
9606	100189086	TRT-CGT2-1	-	TRNAT6	HGNC:HGNC:34646	16	16p13.12	tRNA-Thr (anticodon CGT) 2-1	tRNA	TRT-CGT2-1	tRNA-Thr (anticodon CGT) 2-1	O	tRNA-Thr-CGT-2-1|transfer RNA threonine 6 (anticodon CGU)|transfer RNA-Thr (CGT) 2-1	20201124	-
9606	100189087	TRD-GTC7-1	-	TRNAD4	HGNC:HGNC:34647	1	1q23.3	tRNA-Asp (GTC) 7-1	tRNA	TRD-GTC7-1	tRNA-Asp (GTC) 7-1	O	transfer RNA aspartic acid 4 (anticodon GUC)|transfer RNA-Asp (GTC) 7-1	20200624	-
9606	100189088	TRP-TGG3-2	-	TRNAP7|TRP-TGG3-1	HGNC:HGNC:34648	14	14q11.2	tRNA-Pro (anticodon TGG) 3-2	tRNA	TRP-TGG3-2	tRNA-Pro (anticodon TGG) 3-2	O	tRNA-Pro-TGG-3-1|tRNA-Pro-TGG-3-2|transfer RNA proline 7 (anticodon UGG)|transfer RNA-Pro (TGG) 3-1|transfer RNA-Pro (TGG) 3-2	20201124	-
9606	100189089	TRL-CAG2-2	-	TRNAL11	HGNC:HGNC:34649	16	16q21	tRNA-Leu (anticodon CAG) 2-2	tRNA	TRL-CAG2-2	tRNA-Leu (anticodon CAG) 2-2	O	tRNA-Leu (CAG) 2-2|transfer RNA leucine 11 (anticodon CAG)|transfer RNA-Leu (CAG) 2-2	20201124	-
9606	100189090	TRC-GCA4-1	-	TRNAC7	HGNC:HGNC:34650	17	17q12	tRNA-Cys (anticodon GCA) 4-1	tRNA	TRC-GCA4-1	tRNA-Cys (anticodon GCA) 4-1	O	tRNA-Cys (GCA) 4-1|transfer RNA cysteine 7 (anticodon GCA)|transfer RNA-Cys (GCA) 4-1	20201124	-
9606	100189091	TRE-CTC1-2	-	TRNAE13	HGNC:HGNC:34651	1	1q23.3	tRNA-Glu (anticodon CTC) 1-2	tRNA	TRE-CTC1-2	tRNA-Glu (anticodon CTC) 1-2	O	tRNA-Glu (CTC) 1-2|transfer RNA glutamic acid 13 (anticodon CUC)|transfer RNA-Glu (CTC) 1-2	20201124	-
9606	100189092	TRA-AGC7-1	-	TRNAA12	HGNC:HGNC:34653	6	6p22.1	tRNA-Ala (anticodon AGC) 7-1	tRNA	TRA-AGC7-1	tRNA-Ala (anticodon AGC) 7-1	O	tRNA-Ala (AGC) 7-1|transfer RNA alanine 12 (anticodon AGC)|transfer RNA-Ala (AGC) 7-1	20201124	-
9606	100189093	TRA-AGC2-1	-	TRNAA13	HGNC:HGNC:34654	6	6p22.1	tRNA-Ala (anticodon AGC) 2-1	tRNA	TRA-AGC2-1	tRNA-Ala (anticodon AGC) 2-1	O	tRNA-Ala (AGC) 2-1|transfer RNA alanine 13 (anticodon AGC)|transfer RNA-Ala (AGC) 2-1	20201124	-
9606	100189094	TRX-CAT1-3	-	TRNAM6|TRX-CAT1-4	HGNC:HGNC:34655	6	6p22.2	tRNA-iMet (anticodon CAT) 1-3	tRNA	TRX-CAT1-3	tRNA-iMet (anticodon CAT) 1-3	O	tRNA-iMet-CAT-1-3|tRNA-iMet-CAT-1-4|transfer RNA initiator methionine (CAT) 1-4|transfer RNA methionine 6 (anticodon CAU)|transfer RNA-iMet (CAT) 1-3|transfer RNA-iMet (CAT) 1-4	20201124	-
9606	100189095	TRI-AAT8-1	-	TRNAI5	HGNC:HGNC:34656	6	6p22.1	tRNA-Ile (anticodon AAT) 8-1	tRNA	TRI-AAT8-1	tRNA-Ile (anticodon AAT) 8-1	O	tRNA-Ile (AAT) 8-1|transfer RNA isoleucine 5 (anticodon AAU)|transfer RNA-Ile (AAT) 8-1	20201124	-
9606	100189096	TRN-GTT17-1	-	TRNAN12	HGNC:HGNC:34657	1	1q23.3	tRNA-Asn (GTT) 17-1	tRNA	TRN-GTT17-1	tRNA-Asn (GTT) 17-1	O	transfer RNA asparagine 12 (anticodon GUU)|transfer RNA-Asn (GTT) 17-1	20200624	-
9606	100189097	TRC-GCA3-1	-	TRNAC8	HGNC:HGNC:34658	7	7q36.1	tRNA-Cys (anticodon GCA) 3-1	tRNA	TRC-GCA3-1	tRNA-Cys (anticodon GCA) 3-1	O	tRNA-Cys (GCA) 3-1|transfer RNA cysteine 8 (anticodon GCA)|transfer RNA-Cys (GCA) 3-1	20201124	-
9606	100189098	TRK-TTT8-1	-	TRNAK11	HGNC:HGNC:34659	1	1q32.1	tRNA-Lys (TTT) 8-1	tRNA	TRK-TTT8-1	tRNA-Lys (TTT) 8-1	O	transfer RNA lysine 11 (anticodon UUU)|transfer RNA-Lys (TTT) 8-1	20201124	-
9606	100189099	TRR-ACG2-3	-	TRNAR10	HGNC:HGNC:34660	6	6p22.1	tRNA-Arg (anticodon ACG) 2-3	tRNA	TRR-ACG2-3	tRNA-Arg (anticodon ACG) 2-3	O	tRNA-Arg-ACG-2-3|transfer RNA arginine 10 (anticodon ACG)|transfer RNA-Arg (ACG) 2-3	20201124	-
9606	100189101	TRV-CAC7-1	-	TRNAV15	HGNC:HGNC:34662	6	6p22.1	tRNA-Val (CAC) 7-1	tRNA	TRV-CAC7-1	tRNA-Val (CAC) 7-1	O	transfer RNA valine 15 (anticodon CAC)|transfer RNA-Val (CAC) 7-1	20201124	-
9606	100189102	TRY-GTA5-2	-	TRNAY6|TRY-GTA5-5	HGNC:HGNC:34663	8	8q13.1	tRNA-Tyr (anticodon GTA) 5-2	tRNA	TRY-GTA5-2	tRNA-Tyr (anticodon GTA) 5-2	O	tRNA-Tyr-GTA-5-2|transfer RNA tyrosine 6 (anticodon GUA)|transfer RNA-Tyr (GTA) 5-2|transfer RNA-Tyr (GTA) 5-5	20201124	-
9606	100189103	TRR-ACG2-1	-	TRNAR11	HGNC:HGNC:34664	3	3p21.31	tRNA-Arg (anticodon ACG) 2-1	tRNA	TRR-ACG2-1	tRNA-Arg (anticodon ACG) 2-1	O	tRNA-Arg-ACG-2-1|transfer RNA arginine 11 (anticodon ACG)|transfer RNA-Arg (ACG) 2-1	20201124	-
9606	100189104	TRK-TTT11-1	-	TRNAK12	HGNC:HGNC:34665	12	12p11.22	tRNA-Lys (anticodon TTT) 11-1	tRNA	TRK-TTT11-1	tRNA-Lys (anticodon TTT) 11-1	O	tRNA-Lys (TTT) 11-1|transfer RNA lysine 12 (anticodon UUU)|transfer RNA-Lys (TTT) 11-1	20200624	-
9606	100189105	TRC-GCA2-3	-	TRC-GCA2-2|TRNAC9	HGNC:HGNC:34666	17	17q12	tRNA-Cys (anticodon GCA) 2-3	tRNA	TRC-GCA2-3	tRNA-Cys (anticodon GCA) 2-3	O	tRNA-Cys (GCA) 2-3|tRNA-Cys-GCA-2-2|transfer RNA cysteine 9 (anticodon GCA)|transfer RNA-Cys (GCA) 2-2|transfer RNA-Cys (GCA) 2-3	20201124	-
9606	100189106	TRA-AGC12-3	-	TRNAA14	HGNC:HGNC:34667	6	6p11.2	tRNA-Ala (anticodon AGC) 12-3	tRNA	TRA-AGC12-3	tRNA-Ala (anticodon AGC) 12-3	O	tRNA-Ala (AGC) 12-3|transfer RNA alanine 14 (anticodon AGC)|transfer RNA-Ala (AGC) 12-3	20200624	-
9606	100189107	TRK-CTT1-1	-	TRNAK13	HGNC:HGNC:34668	14	14q23.1	tRNA-Lys (anticodon CTT) 1-1	tRNA	TRK-CTT1-1	tRNA-Lys (anticodon CTT) 1-1	O	tRNA-Lys (CTT) 1-1|transfer RNA lysine 13 (anticodon CUU)|transfer RNA-Lys (CTT) 1-1	20201124	-
9606	100189109	TRR-TCT3-1	-	TRNAR12|TRR-TCT3-2	HGNC:HGNC:34670	9	9q34.11	tRNA-Arg (anticodon TCT) 3-1	tRNA	TRR-TCT3-1	tRNA-Arg (anticodon TCT) 3-1	O	tRNA-Arg-TCT-3-1|transfer RNA arginine 12 (anticodon UCU)|transfer RNA-Arg (TCT) 3-1|transfer RNA-Arg (TCT) 3-2	20201124	-
9606	100189110	TRK-CTT2-4	-	TRK-CTT2-5|TRNAK14	HGNC:HGNC:34671	6	6p22.2	tRNA-Lys (anticodon CTT) 2-4	tRNA	TRK-CTT2-4	tRNA-Lys (anticodon CTT) 2-4	O	tRNA-Lys (CTT) 2-4|tRNA-Lys-CTT-2-5|transfer RNA lysine 14 (anticodon CUU)|transfer RNA-Lys (CTT) 2-4|transfer RNA-Lys (CTT) 2-5	20201124	-
9606	100189111	TRM-CAT3-2	-	TRNAM8	HGNC:HGNC:34673	6	6p22.1	tRNA-Met (anticodon CAT) 3-2	tRNA	TRM-CAT3-2	tRNA-Met (anticodon CAT) 3-2	O	tRNA-Met (CAT) 3-2|transfer RNA methionine 8 (anticodon CAU)|transfer RNA-Met (CAT) 3-2	20201124	-
9606	100189112	TRW-CCA3-3	-	TRNAW3|TRW-CCA3-1	HGNC:HGNC:34674	17	17p13.1	tRNA-Trp (anticodon CCA) 3-3	tRNA	TRW-CCA3-3	tRNA-Trp (anticodon CCA) 3-3	O	tRNA-Trp-CCA-3-1|tRNA-Trp-CCA-3-3|transfer RNA tryptophan 3 (anticodon CCA)|transfer RNA-Trp (CCA) 3-1|transfer RNA-Trp (CCA) 3-3	20201124	-
9606	100189113	TRE-CTC17-1	-	TRNAE14	HGNC:HGNC:34675	1	1q21.1	tRNA-Glu (CTC) 17-1	tRNA	TRE-CTC17-1	tRNA-Glu (CTC) 17-1	O	transfer RNA glutamic acid 14 (anticodon CUC)|transfer RNA-Glu (CTC) 17-1	20200624	-
9606	100189114	TRA-TGC2-1	-	TRNAA15	HGNC:HGNC:34676	6	6p22.1	tRNA-Ala (anticodon TGC) 2-1	tRNA	TRA-TGC2-1	tRNA-Ala (anticodon TGC) 2-1	O	tRNA-Ala (TGC) 2-1|transfer RNA alanine 15 (anticodon UGC)|transfer RNA-Ala (TGC) 2-1	20201124	-
9606	100189115	TRR-TCT3-2	-	TRNAR14|TRR-TCT3-1	HGNC:HGNC:34677	11	11q12.1	tRNA-Arg (anticodon TCT) 3-2	tRNA	TRR-TCT3-2	tRNA-Arg (anticodon TCT) 3-2	O	tRNA-Arg-TCT-3-2|transfer RNA arginine 14 (anticodon UCU)|transfer RNA-Arg (TCT) 3-1|transfer RNA-Arg (TCT) 3-2	20201124	-
9606	100189116	TRA-AGC20-1	-	TRNAA16	HGNC:HGNC:34678	1	1q21.2	tRNA-Ala (AGC) 20-1	tRNA	TRA-AGC20-1	tRNA-Ala (AGC) 20-1	O	transfer RNA alanine 16 (anticodon AGC)|transfer RNA-Ala (AGC) 20-1	20200624	-
9606	100189117	TRA-AGC15-1	-	TRNAA17	HGNC:HGNC:34679	14	14q31.3	tRNA-Ala (anticodon AGC) 15-1	tRNA	TRA-AGC15-1	tRNA-Ala (anticodon AGC) 15-1	O	tRNA-Ala (AGC) 15-1|transfer RNA alanine 17 (anticodon AGC)|transfer RNA-Ala (AGC) 15-1	20200624	-
9606	100189118	TRL-AAG4-1	-	TRNAL12	HGNC:HGNC:34680	6	6p22.1	tRNA-Leu (anticodon AAG) 4-1	tRNA	TRL-AAG4-1	tRNA-Leu (anticodon AAG) 4-1	O	tRNA-Leu (AAG) 4-1|transfer RNA leucine 12 (anticodon AAG)|transfer RNA-Leu (AAG) 4-1	20201124	-
9606	100189119	TRK-CTT3-1	-	TRNAK15	HGNC:HGNC:34681	16	16p13.3	tRNA-Lys (anticodon CTT) 3-1	tRNA	TRK-CTT3-1	tRNA-Lys (anticodon CTT) 3-1	O	tRNA-Lys (CTT) 3-1|transfer RNA lysine 15 (anticodon CUU)|transfer RNA-Lys (CTT) 3-1	20201124	-
9606	100189120	TRD-GTC2-5	-	TRNAD5	HGNC:HGNC:34682	1	1q23.3	tRNA-Asp (anticodon GTC) 2-5	tRNA	TRD-GTC2-5	tRNA-Asp (anticodon GTC) 2-5	O	tRNA-Asp (GTC) 2-5|transfer RNA aspartic acid 5 (anticodon GUC)|transfer RNA-Asp (GTC) 2-5	20201124	-
9606	100189121	TRQ-CTG1-3	-	TRNAQ11|TRQ-CTG1-5	HGNC:HGNC:34683	6	6p22.1	tRNA-Gln (anticodon CTG) 1-3	tRNA	TRQ-CTG1-3	tRNA-Gln (anticodon CTG) 1-3	O	tRNA-Gln-CTG-1-3|tRNA-Gln-CTG-1-5|transfer RNA glutamine 11 (anticodon CUG)|transfer RNA-Gln (CTG) 1-3|transfer RNA-Gln (CTG) 1-5	20201124	-
9606	100189122	TRK-TTT3-1	-	TRNAK16	HGNC:HGNC:34684	1	1q32.1	tRNA-Lys (anticodon TTT) 3-1	tRNA	TRK-TTT3-1	tRNA-Lys (anticodon TTT) 3-1	O	tRNA-Lys (TTT) 3-1|transfer RNA lysine 16 (anticodon UUU)|transfer RNA-Lys (TTT) 3-1	20201124	-
9606	100189123	TRW-CCA1-1	-	TRNAW4	HGNC:HGNC:34685	17	17p13.1	tRNA-Trp (anticodon CCA) 1-1	tRNA	TRW-CCA1-1	tRNA-Trp (anticodon CCA) 1-1	O	tRNA-Trp-CCA-1-1|transfer RNA tryptophan 4 (anticodon CCA)|transfer RNA-Trp (CCA) 1-1	20201124	-
9606	100189124	TRP-CGG1-3	-	TRNAP8	HGNC:HGNC:34686	17	17p13.1	tRNA-Pro (anticodon CGG) 1-3	tRNA	TRP-CGG1-3	tRNA-Pro (anticodon CGG) 1-3	O	tRNA-Pro-CGG-1-3|transfer RNA proline 8 (anticodon CGG)|transfer RNA-Pro (CGG) 1-3	20201124	-
9606	100189125	TRK-TTT1-1	-	TRNAK17	HGNC:HGNC:34687	16	16q22.3	tRNA-Lys (anticodon TTT) 1-1	tRNA	TRK-TTT1-1	tRNA-Lys (anticodon TTT) 1-1	O	tRNA-Lys (TTT) 1-1|transfer RNA lysine 17 (anticodon UUU)|transfer RNA-Lys (TTT) 1-1	20201124	-
9606	100189126	TRN-GTT1-1	-	TRNAN14	HGNC:HGNC:34688	1	1q23.3	tRNA-Asn (anticodon GTT) 1-1	tRNA	TRN-GTT1-1	tRNA-Asn (anticodon GTT) 1-1	O	tRNA-Asn (GTT) 1-1|transfer RNA asparagine 14 (anticodon GUU)|transfer RNA-Asn (GTT) 1-1	20201124	-
9606	100189127	TRN-GTT2-8	-	-	HGNC:HGNC:54715	1	1q21.1	tRNA-Asn (anticodon GTT) 2-8	tRNA	TRN-GTT2-8	tRNA-Asn (anticodon GTT) 2-8	O	tRNA-Asn-GTT-2-8	20201124	-
9606	100189128	TRA-AGC10-1	-	TRNAA18	HGNC:HGNC:34690	6	6p22.2	tRNA-Ala (anticodon AGC) 10-1	tRNA	TRA-AGC10-1	tRNA-Ala (anticodon AGC) 10-1	O	tRNA-Ala (AGC) 10-1|transfer RNA alanine 18 (anticodon AGC)|transfer RNA-Ala (AGC) 10-1	20200624	-
9606	100189129	TRE-TTC11-1	-	TRNAE15	HGNC:HGNC:34691	14	14q12	tRNA-Glu (anticodon TTC) 11-1	tRNA	TRE-TTC11-1	tRNA-Glu (anticodon TTC) 11-1	O	tRNA-Glu-TTC-11-1|transfer RNA glutamic acid 15 (anticodon UUC)|transfer RNA-Glu (TTC) 11-1	20200624	-
9606	100189130	TRL-CAG2-1	-	TRNAL13	HGNC:HGNC:34692	16	16q13-q21	tRNA-Leu (anticodon CAG) 2-1	tRNA	TRL-CAG2-1	tRNA-Leu (anticodon CAG) 2-1	O	tRNA-Leu (CAG) 2-1|transfer RNA leucine 13 (anticodon CAG)|transfer RNA-Leu (CAG) 2-1	20201124	-
9606	100189131	TRI-TAT2-3	-	TRNAI6	HGNC:HGNC:34693	6	6p22.1	tRNA-Ile (anticodon TAT) 2-3	tRNA	TRI-TAT2-3	tRNA-Ile (anticodon TAT) 2-3	O	tRNA-Ile (TAT) 2-3|transfer RNA isoleucine 6 (anticodon UAU)|transfer RNA-Ile (TAT) 2-3	20201124	-
9606	100189132	TRI-GAT1-1	-	TRNAI7	HGNC:HGNC:34694	X	Xp22.33	tRNA-Ile (anticodon GAT) 1-1	tRNA	TRI-GAT1-1	tRNA-Ile (anticodon GAT) 1-1	O	tRNA-Ile (GAT) 1-1|transfer RNA isoleucine 7 (anticodon GAU)|transfer RNA-Ile (GAT) 1-1	20201124	-
9606	100189133	TRR-TCT1-1	-	TRNAR15	HGNC:HGNC:34695	1	1p22.1	tRNA-Arg (anticodon TCT) 1-1	tRNA	TRR-TCT1-1	tRNA-Arg (anticodon TCT) 1-1	O	tRNA-Arg-TCT-1-1|transfer RNA arginine 15 (anticodon UCU)|transfer RNA-Arg (TCT) 1-1	20201124	-
9606	100189134	TRD-GTC2-4	-	TRNAD6	HGNC:HGNC:34696	1	1q23.3	tRNA-Asp (anticodon GTC) 2-4	tRNA	TRD-GTC2-4	tRNA-Asp (anticodon GTC) 2-4	O	tRNA-Asp (GTC) 2-4|transfer RNA aspartic acid 6 (anticodon GUC)|transfer RNA-Asp (GTC) 2-4	20201124	-
9606	100189135	TRM-CAT2-1	-	TRNAM9	HGNC:HGNC:34697	16	16q22.2	tRNA-Met (anticodon CAT) 2-1	tRNA	TRM-CAT2-1	tRNA-Met (anticodon CAT) 2-1	O	tRNA-Met (CAT) 2-1|transfer RNA methionine 9 (anticodon CAU)|transfer RNA-Met (CAT) 2-1	20201124	-
9606	100189136	TRP-AGG2-7	-	TRNAP9|TRP-AGG2-5	HGNC:HGNC:34698	16	16p13.3	tRNA-Pro (anticodon AGG) 2-7	tRNA	TRP-AGG2-7	tRNA-Pro (anticodon AGG) 2-7	O	tRNA-Pro-AGG-2-5|tRNA-Pro-AGG-2-7|transfer RNA proline 9 (anticodon AGG)|transfer RNA-Pro (AGG) 2-5|transfer RNA-Pro (AGG) 2-7	20201124	-
9606	100189137	TRF-GAA1-1	-	TRF-GAA1-5|TRNAF3	HGNC:HGNC:34699	6	6p22.1	tRNA-Phe (anticodon GAA) 1-1	tRNA	TRF-GAA1-1	tRNA-Phe (anticodon GAA) 1-1	O	tRNA-Phe (GAA) 1-1|tRNA-Phe-GAA-1-5|transfer RNA phenylalanine 3 (anticodon GAA)|transfer RNA-Phe (GAA) 1-1|transfer RNA-Phe (GAA) 1-5	20201124	-
9606	100189138	TRQ-TTG2-1	-	TRNAQ12	HGNC:HGNC:34700	6	6p22.1	tRNA-Gln (anticodon TTG) 2-1	tRNA	TRQ-TTG2-1	tRNA-Gln (anticodon TTG) 2-1	O	tRNA-Gln-TTG-2-1|transfer RNA glutamine 12 (anticodon UUG)|transfer RNA-Gln (TTG) 2-1	20201124	-
9606	100189139	TRL-CAG1-5	-	TRNAL14	HGNC:HGNC:34701	1	1q23.3	tRNA-Leu (anticodon CAG) 1-5	tRNA	TRL-CAG1-5	tRNA-Leu (anticodon CAG) 1-5	O	tRNA-Leu (CAG) 1-5|transfer RNA leucine 14 (anticodon CAG)|transfer RNA-Leu (CAG) 1-5	20201124	-
9606	100189140	TRQ-CTG3-2	-	TRNAQ13	HGNC:HGNC:34702	1	1q21.2	tRNA-Gln (anticodon CTG) 3-2	tRNA	TRQ-CTG3-2	tRNA-Gln (anticodon CTG) 3-2	O	tRNA-Gln-CTG-3-2|transfer RNA glutamine 13 (anticodon CUG)|transfer RNA-Gln (CTG) 3-2	20201124	-
9606	100189141	TRG-TCC2-3	-	TRNAG13	HGNC:HGNC:34703	1	1q23.3	tRNA-Gly (anticodon TCC) 2-3	tRNA	TRG-TCC2-3	tRNA-Gly (anticodon TCC) 2-3	O	tRNA-Gly (TCC) 2-3|transfer RNA glycine 13 (anticodon UCC)|transfer RNA-Gly (TCC) 2-3	20201124	-
9606	100189142	TRV-CAC8-1	-	TRNAV16	HGNC:HGNC:34704	1	1q21.1	tRNA-Val (CAC) 8-1	tRNA	TRV-CAC8-1	tRNA-Val (CAC) 8-1	O	transfer RNA valine 16 (anticodon CAC)|transfer RNA-Val (CAC) 8-1	20201124	-
9606	100189143	TRT-AGT6-1	-	TRNAT7	HGNC:HGNC:34705	6	6p22.1	tRNA-Thr (anticodon AGT) 6-1	tRNA	TRT-AGT6-1	tRNA-Thr (anticodon AGT) 6-1	O	tRNA-Thr-AGT-6-1|transfer RNA threonine 7 (anticodon AGU)|transfer RNA-Thr (AGT) 6-1	20201124	-
9606	100189144	TRC-GCA1-1	-	TRNAC10	HGNC:HGNC:34706	7	7q36.1	tRNA-Cys (anticodon GCA) 1-1	tRNA	TRC-GCA1-1	tRNA-Cys (anticodon GCA) 1-1	O	tRNA-Cys (GCA) 1-1|transfer RNA cysteine 10 (anticodon GCA)|transfer RNA-Cys (GCA) 1-1	20201124	-
9606	100189145	TRF-GAA5-1	-	TRNAF4	HGNC:HGNC:34707	6	6p22.1	tRNA-Phe (anticodon GAA) 5-1	tRNA	TRF-GAA5-1	tRNA-Phe (anticodon GAA) 5-1	O	tRNA-Phe (GAA) 5-1|transfer RNA phenylalanine 4 (anticodon GAA)|transfer RNA-Phe (GAA) 5-1	20200313	-
9606	100189146	TRC-GCA16-1	-	TRNAC11	HGNC:HGNC:34708	7	7q36.1	tRNA-Cys (anticodon GCA) 16-1	tRNA	TRC-GCA16-1	tRNA-Cys (anticodon GCA) 16-1	O	tRNA-Cys (GCA) 16-1|transfer RNA cysteine 11 (anticodon GCA)|transfer RNA-Cys (GCA) 16-1	20201124	-
9606	100189149	TRA-TGC1-1	-	TRNAA19	HGNC:HGNC:34711	6	6p22.1	tRNA-Ala (anticodon TGC) 1-1	tRNA	TRA-TGC1-1	tRNA-Ala (anticodon TGC) 1-1	O	tRNA-Ala (TGC) 1-1|transfer RNA alanine 19 (anticodon UGC)|transfer RNA-Ala (TGC) 1-1	20201124	-
9606	100189150	TRD-GTC6-1	-	TRNAD7	HGNC:HGNC:34712	3	3q27.1	tRNA-Asp (GTC) 6-1	tRNA	TRD-GTC6-1	tRNA-Asp (GTC) 6-1	O	transfer RNA aspartic acid 7 (anticodon GUC)|transfer RNA-Asp (GTC) 6-1	20200624	-
9606	100189151	TRL-TAG2-1	-	TRNAL15	HGNC:HGNC:34713	14	14q11.2	tRNA-Leu (anticodon TAG) 2-1	tRNA	TRL-TAG2-1	tRNA-Leu (anticodon TAG) 2-1	O	tRNA-Leu (TAG) 2-1|transfer RNA leucine 15 (anticodon UAG)|transfer RNA-Leu (TAG) 2-1	20201124	-
9606	100189152	TRS-CGA4-1	-	TRNAS11	HGNC:HGNC:34714	12	12q13.2	tRNA-Ser (anticodon CGA) 4-1	tRNA	TRS-CGA4-1	tRNA-Ser (anticodon CGA) 4-1	O	tRNA-Ser-CGA-4-1|transfer RNA serine 11 (anticodon CGA)|transfer RNA-Ser (CGA) 4-1	20201124	-
9606	100189153	TRI-AAT5-1	-	TRI-AAT5-3|TRNAI9	HGNC:HGNC:34715	6	6p22.2	tRNA-Ile (anticodon AAT) 5-1	tRNA	TRI-AAT5-1	tRNA-Ile (anticodon AAT) 5-1	O	tRNA-Ile (AAT) 5-1|tRNA-Ile-AAT-5-3|transfer RNA isoleucine 9 (anticodon AAU)|transfer RNA-Ile (AAT) 5-1|transfer RNA-Ile (AAT) 5-3	20201124	-
9606	100189154	TRQ-CTG8-2	-	TRNAQ14	HGNC:HGNC:34716	1	1q21.1	tRNA-Gln (CTG) 8-2	tRNA	TRQ-CTG8-2	tRNA-Gln (CTG) 8-2	O	transfer RNA glutamine 14 (anticodon CUG)|transfer RNA-Gln (CTG) 8-2	20200624	-
9606	100189155	TRC-GCA5-1	-	TRNAC12	HGNC:HGNC:34717	15	15q25.1	tRNA-Cys (anticodon GCA) 5-1	tRNA	TRC-GCA5-1	tRNA-Cys (anticodon GCA) 5-1	O	tRNA-Cys (GCA) 5-1|transfer RNA cysteine 12 (anticodon GCA)|transfer RNA-Cys (GCA) 5-1	20201124	-
9606	100189156	TRA-AGC9-1	-	TRNAA20	HGNC:HGNC:34718	6	6p22.2	tRNA-Ala (anticodon AGC) 9-1	tRNA	TRA-AGC9-1	tRNA-Ala (anticodon AGC) 9-1	O	tRNA-Ala (AGC) 9-1|transfer RNA alanine 20 (anticodon AGC)|transfer RNA-Ala (AGC) 9-1	20200624	-
9606	100189157	TRS-GCT1-1	-	TRNAS12	HGNC:HGNC:34719	6	6p22.2	tRNA-Ser (anticodon GCT) 1-1	tRNA	TRS-GCT1-1	tRNA-Ser (anticodon GCT) 1-1	O	tRNA-Ser-GCT-1-1|transfer RNA serine 12 (anticodon GCU)|transfer RNA-Ser (GCT) 1-1	20201124	-
9606	100189158	TRD-GTC2-6	-	TRD-GTC2-10|TRNAD8	HGNC:HGNC:34720	6	6p22.1	tRNA-Asp (anticodon GTC) 2-6	tRNA	TRD-GTC2-6	tRNA-Asp (anticodon GTC) 2-6	O	tRNA-Asp (GTC) 2-6|tRNA-Asp-GTC-2-10|transfer RNA aspartic acid 8 (anticodon GUC)|transfer RNA-Asp (GTC) 2-10|transfer RNA-Asp (GTC) 2-6	20201124	-
9606	100189159	TRS-GCT5-1	-	TRNAS13	HGNC:HGNC:34721	6	6p22.1	tRNA-Ser (anticodon GCT) 5-1	tRNA	TRS-GCT5-1	tRNA-Ser (anticodon GCT) 5-1	O	tRNA-Ser-GCT-5-1|transfer RNA serine 13 (anticodon GCU)|transfer RNA-Ser (GCT) 5-1	20201124	-
9606	100189160	TRG-GCC1-4	-	TRNAG15	HGNC:HGNC:34722	1	1q23.3	tRNA-Gly (anticodon GCC) 1-4	tRNA	TRG-GCC1-4	tRNA-Gly (anticodon GCC) 1-4	O	tRNA-Gly (GCC) 1-4|transfer RNA glycine 15 (anticodon GCC)|transfer RNA-Gly (GCC) 1-4	20201124	-
9606	100189161	TRV-AAC4-1	-	TRNAV17	MIM:615308|HGNC:HGNC:34723	6	6p22.1	tRNA-Val (anticodon AAC) 4-1	tRNA	TRV-AAC4-1	tRNA-Val (anticodon AAC) 4-1	O	tRNA-Val-AAC-4-1|transfer RNA valine 17 (anticodon AAC)|transfer RNA-Val (AAC) 4-1	20201124	-
9606	100189162	TRY-GTA3-1	-	TRNAY7	HGNC:HGNC:34724	6	6p22.2	tRNA-Tyr (anticodon GTA) 3-1	tRNA	TRY-GTA3-1	tRNA-Tyr (anticodon GTA) 3-1	O	tRNA-Tyr-GTA-3-1|transfer RNA tyrosine 7 (anticodon GUA)|transfer RNA-Tyr (GTA) 3-1	20201124	-
9606	100189163	TRG-GCC2-5	-	TRG-GCC2-3|TRNAG16	HGNC:HGNC:34725	16	16q22.1	tRNA-Gly (anticodon GCC) 2-5	tRNA	TRG-GCC2-5	tRNA-Gly (anticodon GCC) 2-5	O	tRNA-Gly (GCC) 2-5|tRNA-Gly-GCC-2-3|transfer RNA glycine 16 (anticodon GCC)|transfer RNA-Gly (GCC) 2-3|transfer RNA-Gly (GCC) 2-5	20201124	-
9606	100189164	TRL-TAA2-1	-	TRNAL16	HGNC:HGNC:34726	6	6p22.1	tRNA-Leu (anticodon TAA) 2-1	tRNA	TRL-TAA2-1	tRNA-Leu (anticodon TAA) 2-1	O	tRNA-Leu (TAA) 2-1|transfer RNA leucine 16 (anticodon UAA)|transfer RNA-Leu (TAA) 2-1	20201124	-
9606	100189165	TRN-GTT16-4	-	TRNAN16	HGNC:HGNC:34727	1	1q21.1	tRNA-Asn (GTT) 16-4	tRNA	TRN-GTT16-4	tRNA-Asn (GTT) 16-4	O	transfer RNA asparagine 16 (anticodon GUU)|transfer RNA-Asn (GTT) 16-4	20200624	-
9606	100189166	TRR-TCT4-1	-	TRNAR16	HGNC:HGNC:34728	1	1q23.2	tRNA-Arg (anticodon TCT) 4-1	tRNA	TRR-TCT4-1	tRNA-Arg (anticodon TCT) 4-1	O	tRNA-Arg-TCT-4-1|transfer RNA arginine 16 (anticodon UCU)|transfer RNA-Arg (TCT) 4-1	20201124	-
9606	100189167	TRR-ACG2-2	-	TRNAR17	HGNC:HGNC:34729	6	6p22.1	tRNA-Arg (anticodon ACG) 2-2	tRNA	TRR-ACG2-2	tRNA-Arg (anticodon ACG) 2-2	O	tRNA-Arg-ACG-2-2|transfer RNA arginine 17 (anticodon ACG)|transfer RNA-Arg (ACG) 2-2	20201124	-
9606	100189168	TRR-CCT3-1	-	TRNAR18	HGNC:HGNC:34730	16	16p13.3	tRNA-Arg (anticodon CCT) 3-1	tRNA	TRR-CCT3-1	tRNA-Arg (anticodon CCT) 3-1	O	tRNA-Arg-CCT-3-1|transfer RNA arginine 18 (anticodon CCU)|transfer RNA-Arg (CCT) 3-1	20201124	-
9606	100189169	TRL-AAG3-1	-	TRNAL17	HGNC:HGNC:34731	6	6p22.1	tRNA-Leu (anticodon AAG) 3-1	tRNA	TRL-AAG3-1	tRNA-Leu (anticodon AAG) 3-1	O	tRNA-Leu (AAG) 3-1|transfer RNA leucine 17 (anticodon AAG)|transfer RNA-Leu (AAG) 3-1	20201124	-
9606	100189170	TRF-GAA3-1	-	TRNAF5	HGNC:HGNC:34732	6	6p22.1	tRNA-Phe (anticodon GAA) 3-1	tRNA	TRF-GAA3-1	tRNA-Phe (anticodon GAA) 3-1	O	tRNA-Phe (GAA) 3-1|transfer RNA phenylalanine 5 (anticodon GAA)|transfer RNA-Phe (GAA) 3-1	20201124	-
9606	100189171	TRW-CCA4-1	-	TRNAW5	HGNC:HGNC:34733	12	12q23.1	tRNA-Trp (anticodon CCA) 4-1	tRNA	TRW-CCA4-1	tRNA-Trp (anticodon CCA) 4-1	O	tRNA-Trp-CCA-4-1|transfer RNA tryptophan 5 (anticodon CCA)|transfer RNA-Trp (CCA) 4-1	20201124	-
9606	100189172	TRP-CGG2-1	-	TRNAP10	HGNC:HGNC:34734	6	6p22.2	tRNA-Pro (anticodon CGG) 2-1	tRNA	TRP-CGG2-1	tRNA-Pro (anticodon CGG) 2-1	O	tRNA-Pro-CGG-2-1|transfer RNA proline 10 (anticodon CGG)|transfer RNA-Pro (CGG) 2-1	20201124	-
9606	100189173	TRR-CCG1-3	-	TRNAR19|TRR-CCG1-1	HGNC:HGNC:34735	16	16p13.3	tRNA-Arg (anticodon CCG) 1-3	tRNA	TRR-CCG1-3	tRNA-Arg (anticodon CCG) 1-3	O	tRNA-Arg-CCG-1-1|tRNA-Arg-CCG-1-3|transfer RNA arginine 19 (anticodon CCG)|transfer RNA-Arg (CCG) 1-1|transfer RNA-Arg (CCG) 1-3	20201124	-
9606	100189174	TRH-GTG1-4	-	TRNAH7	HGNC:HGNC:34736	1	1q21.2	tRNA-His (anticodon GTG) 1-4	tRNA	TRH-GTG1-4	tRNA-His (anticodon GTG) 1-4	O	tRNA-His (GTG) 1-4|transfer RNA histidine 7 (anticodon GUG)|transfer RNA-His (GTG) 1-4	20201124	-
9606	100189175	TRL-TAA5-1	-	TRNAL18	HGNC:HGNC:34737	6	6q13	tRNA-Leu (anticodon TAA) 5-1	tRNA	TRL-TAA5-1	tRNA-Leu (anticodon TAA) 5-1	O	tRNA-Leu-TAA-5-1|transfer RNA leucine 18 (anticodon UAA)|transfer RNA-Leu (TAA) 5-1	20200624	-
9606	100189176	TRN-GTT2-5	-	TRNAN17	HGNC:HGNC:34738	17	17q12	tRNA-Asn (anticodon GTT) 2-5	tRNA	TRN-GTT2-5	tRNA-Asn (anticodon GTT) 2-5	O	tRNA-Asn (GTT) 2-5|transfer RNA asparagine 17 (anticodon GUU)|transfer RNA-Asn (GTT) 2-5	20201124	-
9606	100189177	TRC-GCA19-1	-	TRNAC13	HGNC:HGNC:34739	7	7q36.1	tRNA-Cys (anticodon GCA) 19-1	tRNA	TRC-GCA19-1	tRNA-Cys (anticodon GCA) 19-1	O	tRNA-Cys (GCA) 19-1|transfer RNA cysteine 13 (anticodon GCA)|transfer RNA-Cys (GCA) 19-1	20201124	-
9606	100189178	TRV-AAC6-1	-	TRNAV18	HGNC:HGNC:34740	6	6p22.1	tRNA-Val (anticodon AAC) 6-1	tRNA	TRV-AAC6-1	tRNA-Val (anticodon AAC) 6-1	O	tRNA-Val-AAC-6-1|transfer RNA valine 18 (anticodon AAC)|transfer RNA-Val (AAC) 6-1	20201124	-
9606	100189179	TRC-GCA6-1	-	TRNAC14	HGNC:HGNC:34741	3	3q22.1	tRNA-Cys (anticodon GCA) 6-1	tRNA	TRC-GCA6-1	tRNA-Cys (anticodon GCA) 6-1	O	tRNA-Cys (GCA) 6-1|transfer RNA cysteine 14 (anticodon GCA)|transfer RNA-Cys (GCA) 6-1	20201124	-
9606	100189180	TRK-CTT9-1	-	TRNAK18	HGNC:HGNC:34742	5	5p14.1	tRNA-Lys (anticodon CTT) 9-1	tRNA	TRK-CTT9-1	tRNA-Lys (anticodon CTT) 9-1	O	tRNA-Lys (CTT) 9-1|transfer RNA lysine 18 (anticodon CUU)|transfer RNA-Lys (CTT) 9-1	20200624	-
9606	100189181	TRR-CCT2-1	-	TRNAR20	HGNC:HGNC:34744	17	17q25.1	tRNA-Arg (anticodon CCT) 2-1	tRNA	TRR-CCT2-1	tRNA-Arg (anticodon CCT) 2-1	O	tRNA-Arg-CCT-2-1|transfer RNA arginine 20 (anticodon CCU)|transfer RNA-Arg (CCT) 2-1	20201124	-
9606	100189182	TRK-TTT6-1	-	TRNAK19	HGNC:HGNC:34745	6	6p22.1	tRNA-Lys (anticodon TTT) 6-1	tRNA	TRK-TTT6-1	tRNA-Lys (anticodon TTT) 6-1	O	tRNA-Lys (TTT) 6-1|transfer RNA lysine 19 (anticodon UUU)|transfer RNA-Lys (TTT) 6-1	20201124	-
9606	100189183	TRN-GTT13-1	-	TRNAN18	HGNC:HGNC:34746	1	1p36.13	tRNA-Asn (GTT) 13-1	tRNA	TRN-GTT13-1	tRNA-Asn (GTT) 13-1	O	transfer RNA asparagine 18 (anticodon GUU)|transfer RNA-Asn (GTT) 13-1	20201124	-
9606	100189184	TRS-AGA2-6	-	TRNAS14|TRS-AGA2-1	HGNC:HGNC:34747	17	17p13.1	tRNA-Ser (anticodon AGA) 2-6	tRNA	TRS-AGA2-6	tRNA-Ser (anticodon AGA) 2-6	O	tRNA-Ser-AGA-2-1|tRNA-Ser-AGA-2-6|transfer RNA serine 14 (anticodon AGA)|transfer RNA-Ser (AGA) 2-1|transfer RNA-Ser (AGA) 2-6	20201124	-
9606	100189185	TRQ-TTG3-2	-	TRNAQ15	HGNC:HGNC:34748	6	6p22.2	tRNA-Gln (anticodon TTG) 3-2	tRNA	TRQ-TTG3-2	tRNA-Gln (anticodon TTG) 3-2	O	tRNA-Gln-TTG-3-2|transfer RNA glutamine 15 (anticodon UUG)|transfer RNA-Gln (TTG) 3-2	20201124	-
9606	100189186	TRX-CAT3-1	-	TRNAM10	HGNC:HGNC:34749	9	9p22.1	tRNA-iMet (anticodon CAT) 3-1	tRNA	TRX-CAT3-1	tRNA-iMet (anticodon CAT) 3-1	O	tRNA-iMet-CAT-3-1|transfer RNA initiator methionine (CAT) 3-1|transfer RNA methionine 10 (anticodon CAU)|transfer RNA-iMet (CAT) 3-1	20200624	-
9606	100189187	TRT-AGT1-1	-	TRNAT8	HGNC:HGNC:34750	17	17p13.1	tRNA-Thr (anticodon AGT) 1-1	tRNA	TRT-AGT1-1	tRNA-Thr (anticodon AGT) 1-1	O	tRNA-Thr-AGT-1-1|transfer RNA threonine 8 (anticodon AGU)|transfer RNA-Thr (AGT) 1-1	20201124	-
9606	100189188	TRG-TCC2-4	-	TRNAG17	HGNC:HGNC:34751	1	1q23.3	tRNA-Gly (anticodon TCC) 2-4	tRNA	TRG-TCC2-4	tRNA-Gly (anticodon TCC) 2-4	O	tRNA-Gly (TCC) 2-4|transfer RNA glycine 17 (anticodon UCC)|transfer RNA-Gly (TCC) 2-4	20201124	-
9606	100189189	TRQ-CTG1-2	-	TRNAQ16|TRQ-CTG1-4	HGNC:HGNC:34752	6	6p22.1	tRNA-Gln (anticodon CTG) 1-2	tRNA	TRQ-CTG1-2	tRNA-Gln (anticodon CTG) 1-2	O	tRNA-Gln-CTG-1-2|tRNA-Gln-CTG-1-4|transfer RNA glutamine 16 (anticodon CUG)|transfer RNA-Gln (CTG) 1-2|transfer RNA-Gln (CTG) 1-4	20201124	-
9606	100189190	TRW-CCA5-1	-	TRNAW6	HGNC:HGNC:34753	7	7q22.1	tRNA-Trp (anticodon CCA) 5-1	tRNA	TRW-CCA5-1	tRNA-Trp (anticodon CCA) 5-1	O	tRNA-Trp-CCA-5-1|transfer RNA tryptophan 6 (anticodon CCA)|transfer RNA-Trp (CCA) 5-1	20201124	-
9606	100189191	TRV-TAC1-2	-	TRNAV19	HGNC:HGNC:34754	X	Xp22.13	tRNA-Val (anticodon TAC) 1-2	tRNA	TRV-TAC1-2	tRNA-Val (anticodon TAC) 1-2	O	tRNA-Val-TAC-1-2|transfer RNA valine 19 (anticodon UAC)|transfer RNA-Val (TAC) 1-2	20201124	-
9606	100189192	TRA-AGC21-1	-	TRNAA21	HGNC:HGNC:34755	6	6p22.2	tRNA-Ala (AGC) 21-1	tRNA	TRA-AGC21-1	tRNA-Ala (AGC) 21-1	O	transfer RNA alanine 21 (anticodon AGC)|transfer RNA-Ala (AGC) 21-1	20200624	-
9606	100189193	TRN-GTT9-2	-	TRNAN19	HGNC:HGNC:34756	1	1q21.2	tRNA-Asn (anticodon GTT) 9-2	tRNA	TRN-GTT9-2	tRNA-Asn (anticodon GTT) 9-2	O	tRNA-Asn (GTT) 9-2|transfer RNA asparagine 19 (anticodon GUU)|transfer RNA-Asn (GTT) 9-2	20201124	-
9606	100189194	TRC-GCA23-1	-	TRNAC15	HGNC:HGNC:34757	7	7q36.1	tRNA-Cys (anticodon GCA) 23-1	tRNA	TRC-GCA23-1	tRNA-Cys (anticodon GCA) 23-1	O	tRNA-Cys (GCA) 23-1|transfer RNA cysteine 15 (anticodon GCA)|transfer RNA-Cys (GCA) 23-1	20201124	-
9606	100189195	TRN-GTT2-6	-	TRNAN20	HGNC:HGNC:34758	19	19p13.3	tRNA-Asn (anticodon GTT) 2-6	tRNA	TRN-GTT2-6	tRNA-Asn (anticodon GTT) 2-6	O	tRNA-Asn (GTT) 2-6|transfer RNA asparagine 20 (anticodon GUU)|transfer RNA-Asn (GTT) 2-6	20201124	-
9606	100189196	TRV-CAC9-1	-	TRNAV20	HGNC:HGNC:34759	6	6p22.1	tRNA-Val (anticodon CAC) 9-1	tRNA	TRV-CAC9-1	tRNA-Val (anticodon CAC) 9-1	O	tRNA-Val-CAC-9-1|transfer RNA valine 20 (anticodon CAC)|transfer RNA-Val (CAC) 9-1	20201124	-
9606	100189197	TRC-GCA2-1	-	TRC-GCA2-4|TRNAC16	HGNC:HGNC:34760	4	4q28.1	tRNA-Cys (anticodon GCA) 2-1	tRNA	TRC-GCA2-1	tRNA-Cys (anticodon GCA) 2-1	O	tRNA-Cys (GCA) 2-1|tRNA-Cys-GCA-2-4|transfer RNA cysteine 16 (anticodon GCA)|transfer RNA-Cys (GCA) 2-1|transfer RNA-Cys (GCA) 2-4	20201124	-
9606	100189198	TRK-CTT2-1	-	TRNAK20	HGNC:HGNC:34761	1	1q21.1	tRNA-Lys (anticodon CTT) 2-1	tRNA	TRK-CTT2-1	tRNA-Lys (anticodon CTT) 2-1	O	tRNA-Lys (CTT) 2-1|transfer RNA lysine 20 (anticodon CUU)|transfer RNA-Lys (CTT) 2-1	20201124	-
9606	100189199	TRL-CAA4-1	-	TRNAL19	HGNC:HGNC:34762	1	1q44	tRNA-Leu (anticodon CAA) 4-1	tRNA	TRL-CAA4-1	tRNA-Leu (anticodon CAA) 4-1	O	tRNA-Leu (CAA) 4-1|transfer RNA leucine 19 (anticodon CAA)|transfer RNA-Leu (CAA) 4-1	20201124	-
9606	100189200	TRD-GTC3-1	-	TRNAD9	HGNC:HGNC:34763	6	6p22.1	tRNA-Asp (anticodon GTC) 3-1	tRNA	TRD-GTC3-1	tRNA-Asp (anticodon GTC) 3-1	O	tRNA-Asp (GTC) 3-1|transfer RNA aspartic acid 9 (anticodon GUC)|transfer RNA-Asp (GTC) 3-1	20201124	-
9606	100189201	TRM-CAT1-1	-	TRNAM11	HGNC:HGNC:34764	8	8q24.13	tRNA-Met (anticodon CAT) 1-1	tRNA	TRM-CAT1-1	tRNA-Met (anticodon CAT) 1-1	O	tRNA-Met (CAT) 1-1|transfer RNA methionine 11 (anticodon CAU)|transfer RNA-Met (CAT) 1-1	20201124	-
9606	100189202	TRL-AAG2-2	-	TRL-AAG2-4|TRNAL20	HGNC:HGNC:34765	6	6p22.1	tRNA-Leu (anticodon AAG) 2-2	tRNA	TRL-AAG2-2	tRNA-Leu (anticodon AAG) 2-2	O	tRNA-Leu (AAG) 2-2|tRNA-Leu-AAG-2-4|transfer RNA leucine 20 (anticodon AAG)|transfer RNA-Leu (AAG) 2-2|transfer RNA-Leu (AAG) 2-4	20201124	-
9606	100189203	TRW-CCA2-1	-	TRNAW7	HGNC:HGNC:34766	17	17p11.2	tRNA-Trp (anticodon CCA) 2-1	tRNA	TRW-CCA2-1	tRNA-Trp (anticodon CCA) 2-1	O	tRNA-Trp-CCA-2-1|transfer RNA tryptophan 7 (anticodon CCA)|transfer RNA-Trp (CCA) 2-1	20201124	-
9606	100189204	TRL-CAG3-1	-	TRNAL21	HGNC:HGNC:34767	5	5q33.3	tRNA-Leu (CAG) 3-1	tRNA	TRL-CAG3-1	tRNA-Leu (CAG) 3-1	O	transfer RNA leucine 21 (anticodon CAG)|transfer RNA-Leu (CAG) 3-1	20200624	-
9606	100189205	TRS-CGA3-1	-	TRNAS15	HGNC:HGNC:34768	6	6p22.1	tRNA-Ser (anticodon CGA) 3-1	tRNA	TRS-CGA3-1	tRNA-Ser (anticodon CGA) 3-1	O	tRNA-Ser-CGA-3-1|transfer RNA serine 15 (anticodon CGA)|transfer RNA-Ser (CGA) 3-1	20201124	-
9606	100189206	TRG-TCC3-1	-	TRNAG18	HGNC:HGNC:34769	17	17p13.1	tRNA-Gly (anticodon TCC) 3-1	tRNA	TRG-TCC3-1	tRNA-Gly (anticodon TCC) 3-1	O	tRNA-Gly (TCC) 3-1|transfer RNA glycine 18 (anticodon UCC)|transfer RNA-Gly (TCC) 3-1	20201124	-
9606	100189207	TRD-GTC1-1	-	TRNAD10	HGNC:HGNC:34770	12	12q23.1	tRNA-Asp (anticodon GTC) 1-1	tRNA	TRD-GTC1-1	tRNA-Asp (anticodon GTC) 1-1	O	tRNA-Asp (GTC) 1-1|transfer RNA aspartic acid 10 (anticodon GUC)|transfer RNA-Asp (GTC) 1-1	20201124	-
9606	100189208	TRG-GCC2-2	-	TRG-GCC2-5|TRNAG19	HGNC:HGNC:34771	2	2q24.1	tRNA-Gly (anticodon GCC) 2-2	tRNA	TRG-GCC2-2	tRNA-Gly (anticodon GCC) 2-2	O	tRNA-Gly (GCC) 2-2|tRNA-Gly-GCC-2-5|transfer RNA glycine 19 (anticodon GCC)|transfer RNA-Gly (GCC) 2-2|transfer RNA-Gly (GCC) 2-5	20201124	-
9606	100189209	TRK-CTT5-1	-	TRNAK21	HGNC:HGNC:34772	16	16p13.3	tRNA-Lys (anticodon CTT) 5-1	tRNA	TRK-CTT5-1	tRNA-Lys (anticodon CTT) 5-1	O	tRNA-Lys (CTT) 5-1|transfer RNA lysine 21 (anticodon CUU)|transfer RNA-Lys (CTT) 5-1	20201124	-
9606	100189210	TRE-TTC16-1	-	TRNAE16	HGNC:HGNC:34773	1	1q21.2	tRNA-Glu (TTC) 16-1	tRNA	TRE-TTC16-1	tRNA-Glu (TTC) 16-1	O	transfer RNA glutamic acid 16 (anticodon UUC)|transfer RNA-Glu (TTC) 16-1	20200624	-
9606	100189211	TRP-CGG1-1	-	TRNAP11	HGNC:HGNC:34774	1	1q24.2	tRNA-Pro (anticodon CGG) 1-1	tRNA	TRP-CGG1-1	tRNA-Pro (anticodon CGG) 1-1	O	tRNA-Pro-CGG-1-1|transfer RNA proline 11 (anticodon CGG)|transfer RNA-Pro (CGG) 1-1	20201124	-
9606	100189212	TRA-AGC18-2	-	TRNAA22	HGNC:HGNC:34775	6	6p22.2	tRNA-Ala (AGC) 18-2	tRNA	TRA-AGC18-2	tRNA-Ala (AGC) 18-2	O	transfer RNA alanine 22 (anticodon AGC)|transfer RNA-Ala (AGC) 18-2	20200624	-
9606	100189213	TRI-AAT3-1	-	TRNAI11	HGNC:HGNC:34776	6	6p22.1	tRNA-Ile (anticodon AAT) 3-1	tRNA	TRI-AAT3-1	tRNA-Ile (anticodon AAT) 3-1	O	tRNA-Ile (AAT) 3-1|transfer RNA isoleucine 11 (anticodon AAU)|transfer RNA-Ile (AAT) 3-1	20201124	-
9606	100189214	TRQ-CTG6-1	-	TRNAQ17	HGNC:HGNC:34777	6	6p22.1	tRNA-Gln (anticodon CTG) 6-1	tRNA	TRQ-CTG6-1	tRNA-Gln (anticodon CTG) 6-1	O	tRNA-Gln-CTG-6-1|transfer RNA glutamine 17 (anticodon CUG)|transfer RNA-Gln (CTG) 6-1	20201124	-
9606	100189215	NMTRQ-TTG3-1	-	TRNAQ18	HGNC:HGNC:34778	2	2q14.1	nuclear-encoded mitochondrial tRNA-Gln (TTG) 3-1	tRNA	NMTRQ-TTG3-1	nuclear-encoded mitochondrial tRNA-Gln (TTG) 3-1	O	nmt-tRNA-Gln-TTG-3-1|nuclear-encoded mitochondrial transfer RNA-Gln (TTG) 3-1|transfer RNA glutamine 18 (anticodon UUG)	20181122	-
9606	100189216	TRM-CAT3-1	-	TRNAM12	HGNC:HGNC:34779	6	6p22.1	tRNA-Met (anticodon CAT) 3-1	tRNA	TRM-CAT3-1	tRNA-Met (anticodon CAT) 3-1	O	tRNA-Met (CAT) 3-1|transfer RNA methionine 12 (anticodon CAU)|transfer RNA-Met (CAT) 3-1	20201124	-
9606	100189217	TRQ-CTG8-1	-	TRNAQ19	HGNC:HGNC:34780	1	1q21.2	tRNA-Gln (CTG) 8-1	tRNA	TRQ-CTG8-1	tRNA-Gln (CTG) 8-1	O	transfer RNA glutamine 19 (anticodon CUG)|transfer RNA-Gln (CTG) 8-1	20200624	-
9606	100189218	TRS-GCT6-1	-	TRNAS16	HGNC:HGNC:34781	6	6p22.2	tRNA-Ser (anticodon GCT) 6-1	tRNA	TRS-GCT6-1	tRNA-Ser (anticodon GCT) 6-1	O	tRNA-Ser-GCT-6-1|transfer RNA serine 16 (anticodon GCU)|transfer RNA-Ser (GCT) 6-1	20201124	-
9606	100189219	TRY-GTA6-1	-	TRNAY8	HGNC:HGNC:34782	6	6p22.2	tRNA-Tyr (anticodon GTA) 6-1	tRNA	TRY-GTA6-1	tRNA-Tyr (anticodon GTA) 6-1	O	tRNA-Tyr-GTA-6-1|transfer RNA tyrosine 8 (anticodon GUA)|transfer RNA-Tyr (GTA) 6-1	20201124	-
9606	100189220	TRG-GCC5-1	-	TRNAG20	HGNC:HGNC:34783	16	16q22.1	tRNA-Gly (anticodon GCC) 5-1	tRNA	TRG-GCC5-1	tRNA-Gly (anticodon GCC) 5-1	O	tRNA-Gly (GCC) 5-1|transfer RNA glycine 20 (anticodon GCC)|transfer RNA-Gly (GCC) 5-1	20201124	-
9606	100189221	TRP-CGG1-2	-	TRNAP12	HGNC:HGNC:34784	16	16p13.3	tRNA-Pro (anticodon CGG) 1-2	tRNA	TRP-CGG1-2	tRNA-Pro (anticodon CGG) 1-2	O	tRNA-Pro-CGG-1-2|transfer RNA proline 12 (anticodon CGG)|transfer RNA-Pro (CGG) 1-2	20201124	-
9606	100189222	TRT-AGT1-2	-	TRNAT9	HGNC:HGNC:34785	17	17p13.1	tRNA-Thr (anticodon AGT) 1-2	tRNA	TRT-AGT1-2	tRNA-Thr (anticodon AGT) 1-2	O	tRNA-Thr-AGT-1-2|transfer RNA threonine 9 (anticodon AGU)|transfer RNA-Thr (AGT) 1-2	20201124	-
9606	100189223	TRP-AGG2-2	-	TRNAP13|TRP-AGG2-7	HGNC:HGNC:34786	6	6p22.2	tRNA-Pro (anticodon AGG) 2-2	tRNA	TRP-AGG2-2	tRNA-Pro (anticodon AGG) 2-2	O	tRNA-Pro-AGG-2-2|tRNA-Pro-AGG-2-7|transfer RNA proline 13 (anticodon AGG)|transfer RNA-Pro (AGG) 2-2|transfer RNA-Pro (AGG) 2-7	20201124	-
9606	100189224	TRP-TGG2-1	-	TRNAP14	HGNC:HGNC:34787	11	11q13.5	tRNA-Pro (anticodon TGG) 2-1	tRNA	TRP-TGG2-1	tRNA-Pro (anticodon TGG) 2-1	O	tRNA-Pro-TGG-2-1|transfer RNA proline 14 (anticodon UGG)|transfer RNA-Pro (TGG) 2-1	20201124	-
9606	100189225	TRS-GCT4-1	-	TRNAS17|TRS-GCT4-3	HGNC:HGNC:34788	6	6p22.1	tRNA-Ser (anticodon GCT) 4-1	tRNA	TRS-GCT4-1	tRNA-Ser (anticodon GCT) 4-1	O	tRNA-Ser-GCT-4-1|tRNA-Ser-GCT-4-3|transfer RNA serine 17 (anticodon GCU)|transfer RNA-Ser (GCT) 4-1|transfer RNA-Ser (GCT) 4-3	20201124	-
9606	100189226	TRM-CAT6-1	-	TRNAM13	HGNC:HGNC:34789	16	16q24.2	tRNA-Met (anticodon CAT) 6-1	tRNA	TRM-CAT6-1	tRNA-Met (anticodon CAT) 6-1	O	tRNA-Met (CAT) 6-1|transfer RNA methionine 13 (anticodon CAU)|transfer RNA-Met (CAT) 6-1	20201124	-
9606	100189227	TRV-CAC1-6	-	TRNAV21	MIM:615306|HGNC:HGNC:34790	6	6p22.2	tRNA-Val (anticodon CAC) 1-6	tRNA	TRV-CAC1-6	tRNA-Val (anticodon CAC) 1-6	O	tRNA-Val-CAC-1-6|transfer RNA valine 21 (anticodon CAC)|transfer RNA-Val (CAC) 1-6	20201124	-
9606	100189228	TRV-CAC1-7	-	TRNAV22|TRV-CAC5-1	HGNC:HGNC:54846	1	1q21.2	tRNA-Val (anticodon CAC) 1-7	tRNA	TRV-CAC1-7	tRNA-Val (anticodon CAC) 1-7	O	tRNA-Val (anticodon CAC) 5-1|tRNA-Val-CAC-1-7|tRNA-Val-CAC-5-1|transfer RNA valine 22 (anticodon CAC)|transfer RNA-Val (CAC) 5-1	20201124	-
9606	100189229	TRS-GCT4-2	-	TRNAS18|TRS-GCT4-1	HGNC:HGNC:34792	15	15q15.1	tRNA-Ser (anticodon GCT) 4-2	tRNA	TRS-GCT4-2	tRNA-Ser (anticodon GCT) 4-2	O	tRNA-Ser-GCT-4-1|tRNA-Ser-GCT-4-2|transfer RNA serine 18 (anticodon GCU)|transfer RNA-Ser (GCT) 4-1|transfer RNA-Ser (GCT) 4-2	20201124	-
9606	100189230	TRG-GCC1-3	-	TRNAG21	HGNC:HGNC:34793	1	1q23.3	tRNA-Gly (anticodon GCC) 1-3	tRNA	TRG-GCC1-3	tRNA-Gly (anticodon GCC) 1-3	O	tRNA-Gly (GCC) 1-3|transfer RNA glycine 21 (anticodon GCC)|transfer RNA-Gly (GCC) 1-3	20201124	-
9606	100189231	TRG-CCC2-1	-	TRG-CCC2-2|TRNAG22	HGNC:HGNC:34794	2	2p13.3	tRNA-Gly (anticodon CCC) 2-1	tRNA	TRG-CCC2-1	tRNA-Gly (anticodon CCC) 2-1	O	tRNA-Gly (CCC) 2-1|tRNA-Gly-CCC-2-2|transfer RNA glycine 22 (anticodon CCC)|transfer RNA-Gly (CCC) 2-1|transfer RNA-Gly (CCC) 2-2	20201124	-
9606	100189232	TRA-TGC3-2	-	TRA-TGC3-1|TRNAA23	HGNC:HGNC:34795	12	12q24.31	tRNA-Ala (anticodon TGC) 3-2	tRNA	TRA-TGC3-2	tRNA-Ala (anticodon TGC) 3-2	O	tRNA-Ala (TGC) 3-2|tRNA-Ala-TGC-3-1|transfer RNA alanine 23 (anticodon UGC)|transfer RNA-Ala (TGC) 3-1|transfer RNA-Ala (TGC) 3-2	20201124	-
9606	100189233	TRN-GTT15-1	-	TRNAN21	HGNC:HGNC:34796	1	1q21.2	tRNA-Asn (GTT) 15-1	tRNA	TRN-GTT15-1	tRNA-Asn (GTT) 15-1	O	transfer RNA asparagine 21 (anticodon GUU)|transfer RNA-Asn (GTT) 15-1	20200624	-
9606	100189234	TRK-TTT3-3	-	TRK-TTT3-5|TRNAK22	HGNC:HGNC:34797	6	6p22.1	tRNA-Lys (anticodon TTT) 3-3	tRNA	TRK-TTT3-3	tRNA-Lys (anticodon TTT) 3-3	O	tRNA-Lys (TTT) 3-3|tRNA-Lys-TTT-3-5|transfer RNA lysine 22 (anticodon UUU)|transfer RNA-Lys (TTT) 3-3|transfer RNA-Lys (TTT) 3-5	20201124	-
9606	100189235	TRD-GTC2-2	-	TRNAD11	HGNC:HGNC:34798	1	1q23.3	tRNA-Asp (anticodon GTC) 2-2	tRNA	TRD-GTC2-2	tRNA-Asp (anticodon GTC) 2-2	O	tRNA-Asp (GTC) 2-2|transfer RNA aspartic acid 11 (anticodon GUC)|transfer RNA-Asp (GTC) 2-2	20201124	-
9606	100189236	TRE-CTC5-1	-	TRNAE17	HGNC:HGNC:34799	8	8q12.1	tRNA-Glu (CTC) 5-1	tRNA	TRE-CTC5-1	tRNA-Glu (CTC) 5-1	O	transfer RNA glutamic acid 17 (anticodon CUC)|transfer RNA-Glu (CTC) 5-1	20200624	-
9606	100189237	TRL-CAA1-2	-	TRNAL22	HGNC:HGNC:34800	6	6p22.1	tRNA-Leu (anticodon CAA) 1-2	tRNA	TRL-CAA1-2	tRNA-Leu (anticodon CAA) 1-2	O	tRNA-Leu (CAA) 1-2|transfer RNA leucine 22 (anticodon CAA)|transfer RNA-Leu (CAA) 1-2	20201124	-
9606	100189238	TRK-TTT5-1	-	TRNAK23	HGNC:HGNC:34801	11	11q12.1	tRNA-Lys (anticodon TTT) 5-1	tRNA	TRK-TTT5-1	tRNA-Lys (anticodon TTT) 5-1	O	tRNA-Lys (TTT) 5-1|transfer RNA lysine 23 (anticodon UUU)|transfer RNA-Lys (TTT) 5-1	20201124	-
9606	100189239	TRD-GTC2-8	-	TRD-GTC2-6|TRNAD12	HGNC:HGNC:34802	12	12q23.1	tRNA-Asp (anticodon GTC) 2-8	tRNA	TRD-GTC2-8	tRNA-Asp (anticodon GTC) 2-8	O	tRNA-Asp (GTC) 2-8|tRNA-Asp-GTC-2-6|transfer RNA aspartic acid 12 (anticodon GUC)|transfer RNA-Asp (GTC) 2-6|transfer RNA-Asp (GTC) 2-8	20201124	-
9606	100189240	TRL-TAA3-1	-	TRNAL23	HGNC:HGNC:34803	11	11q12.1	tRNA-Leu (anticodon TAA) 3-1	tRNA	TRL-TAA3-1	tRNA-Leu (anticodon TAA) 3-1	O	tRNA-Leu (TAA) 3-1|transfer RNA leucine 23 (anticodon UAA)|transfer RNA-Leu (TAA) 3-1	20201124	-
9606	100189242	TRH-GTG3-1	-	TRNAH8	HGNC:HGNC:34805	3	3q24	tRNA-His (anticodon GTG) 3-1	tRNA	TRH-GTG3-1	tRNA-His (anticodon GTG) 3-1	O	tRNA-His (GTG) 3-1|transfer RNA histidine 8 (anticodon GUG)|transfer RNA-His (GTG) 3-1	20200624	-
9606	100189243	TRR-ACG1-3	-	TRNAR21|TRR-ACG1-1	HGNC:HGNC:34806	14	14q11.2	tRNA-Arg (anticodon ACG) 1-3	tRNA	TRR-ACG1-3	tRNA-Arg (anticodon ACG) 1-3	O	tRNA-Arg-ACG-1-1|tRNA-Arg-ACG-1-3|transfer RNA arginine 21 (anticodon ACG)|transfer RNA-Arg (ACG) 1-1|transfer RNA-Arg (ACG) 1-3	20201124	-
9606	100189244	TRK-CTT8-1	-	TRNAK24	HGNC:HGNC:34807	16	16p13.3	tRNA-Lys (anticodon CTT) 8-1	tRNA	TRK-CTT8-1	tRNA-Lys (anticodon CTT) 8-1	O	tRNA-Lys (CTT) 8-1|transfer RNA lysine 24 (anticodon CUU)|transfer RNA-Lys (CTT) 8-1	20200624	-
9606	100189245	TRT-CGT4-1	-	TRNAT10	HGNC:HGNC:34808	17	17q11.2	tRNA-Thr (anticodon CGT) 4-1	tRNA	TRT-CGT4-1	tRNA-Thr (anticodon CGT) 4-1	O	tRNA-Thr-CGT-4-1|transfer RNA threonine 10 (anticodon CGU)|transfer RNA-Thr (CGT) 4-1	20201124	-
9606	100189246	TRA-AGC19-1	-	TRNAA24	HGNC:HGNC:34809	6	6p11.2	tRNA-Ala (AGC) 19-1	tRNA	TRA-AGC19-1	tRNA-Ala (AGC) 19-1	O	transfer RNA alanine 24 (anticodon AGC)|transfer RNA-Ala (AGC) 19-1	20200624	-
9606	100189247	TRS-AGA2-4	-	TRNAS19|TRS-AGA2-5	HGNC:HGNC:34810	6	6p22.1	tRNA-Ser (anticodon AGA) 2-4	tRNA	TRS-AGA2-4	tRNA-Ser (anticodon AGA) 2-4	O	tRNA-Ser-AGA-2-4|tRNA-Ser-AGA-2-5|transfer RNA serine 19 (anticodon AGA)|transfer RNA-Ser (AGA) 2-4|transfer RNA-Ser (AGA) 2-5	20201124	-
9606	100189248	TRS-AGA2-5	-	TRNAS20|TRS-AGA2-6	HGNC:HGNC:34811	8	8q22.1	tRNA-Ser (anticodon AGA) 2-5	tRNA	TRS-AGA2-5	tRNA-Ser (anticodon AGA) 2-5	O	tRNA-Ser-AGA-2-5|tRNA-Ser-AGA-2-6|transfer RNA serine 20 (anticodon AGA)|transfer RNA-Ser (AGA) 2-5|transfer RNA-Ser (AGA) 2-6	20201124	-
9606	100189249	TRI-AAT1-1	-	TRNAI12	HGNC:HGNC:34812	6	6p11.2	tRNA-Ile (anticodon AAT) 1-1	tRNA	TRI-AAT1-1	tRNA-Ile (anticodon AAT) 1-1	O	tRNA-Ile (AAT) 1-1|transfer RNA isoleucine 12 (anticodon AAU)|transfer RNA-Ile (AAT) 1-1	20201124	-
9606	100189250	TRC-GCA9-1	-	TRNAC18	HGNC:HGNC:34813	3	3q22.1	tRNA-Cys (anticodon GCA) 9-1	tRNA	TRC-GCA9-1	tRNA-Cys (anticodon GCA) 9-1	O	tRNA-Cys (GCA) 9-1|transfer RNA cysteine 18 (anticodon GCA)|transfer RNA-Cys (GCA) 9-1	20201124	-
9606	100189251	TRF-GAA1-5	-	TRF-GAA1-3|TRNAF6	HGNC:HGNC:34814	13	13q32.1	tRNA-Phe (anticodon GAA) 1-5	tRNA	TRF-GAA1-5	tRNA-Phe (anticodon GAA) 1-5	O	tRNA-Phe (GAA) 1-5|tRNA-Phe-GAA-1-3|transfer RNA phenylalanine 6 (anticodon GAA)|transfer RNA-Phe (GAA) 1-3|transfer RNA-Phe (GAA) 1-5	20201124	-
9606	100189252	TRG-GCC1-2	-	TRNAG23	HGNC:HGNC:34815	1	1q23.3	tRNA-Gly (anticodon GCC) 1-2	tRNA	TRG-GCC1-2	tRNA-Gly (anticodon GCC) 1-2	O	tRNA-Gly (GCC) 1-2|transfer RNA glycine 23 (anticodon GCC)|transfer RNA-Gly (GCC) 1-2	20201124	-
9606	100189253	TRY-ATA1-1	-	TRNAY9	HGNC:HGNC:34816	2	2q35	tRNA-Tyr (anticodon ATA) 1-1	tRNA	TRY-ATA1-1	tRNA-Tyr (anticodon ATA) 1-1	O	tRNA-Tyr-ATA-1-1|transfer RNA tyrosine 9 (anticodon AUA)|transfer RNA-Tyr (ATA) 1-1	20201124	-
9606	100189254	TRF-GAA1-2	-	TRF-GAA1-6|TRNAF7	HGNC:HGNC:34817	6	6p22.1	tRNA-Phe (anticodon GAA) 1-2	tRNA	TRF-GAA1-2	tRNA-Phe (anticodon GAA) 1-2	O	tRNA-Phe (GAA) 1-2|tRNA-Phe-GAA-1-6|transfer RNA phenylalanine 7 (anticodon GAA)|transfer RNA-Phe (GAA) 1-2|transfer RNA-Phe (GAA) 1-6	20201124	-
9606	100189255	TRX-CAT1-8	-	TRNAM14|TRX-CAT1-2	HGNC:HGNC:34818	17	17q25.3	tRNA-iMet (anticodon CAT) 1-8	tRNA	TRX-CAT1-8	tRNA-iMet (anticodon CAT) 1-8	O	tRNA-iMet-CAT-1-2|tRNA-iMet-CAT-1-8|transfer RNA initiator methionine (CAT) 1-2|transfer RNA methionine 14 (anticodon CAU)|transfer RNA-iMet (CAT) 1-2|transfer RNA-iMet (CAT) 1-8	20201124	-
9606	100189256	TRA-TGC8-1	-	TRNAA25	HGNC:HGNC:34819	11	11p11.12	tRNA-Ala (TGC) 8-1	tRNA	TRA-TGC8-1	tRNA-Ala (TGC) 8-1	O	transfer RNA alanine 25 (anticodon UGC)|transfer RNA-Ala (TGC) 8-1	20200624	-
9606	100189257	TRN-GTT11-2	-	TRNAN22	HGNC:HGNC:34820	1	1q21.2	tRNA-Asn (anticodon GTT) 11-2	tRNA	TRN-GTT11-2	tRNA-Asn (anticodon GTT) 11-2	O	tRNA-Asn (GTT) 11-2|transfer RNA asparagine 22 (anticodon GUU)|transfer RNA-Asn (GTT) 11-2	20201124	-
9606	100189258	TRT-CGT6-1	-	TRNAT11	HGNC:HGNC:34821	6	6p22.1	tRNA-Thr (anticodon CGT) 6-1	tRNA	TRT-CGT6-1	tRNA-Thr (anticodon CGT) 6-1	O	tRNA-Thr-CGT-6-1|transfer RNA threonine 11 (anticodon CGU)|transfer RNA-Thr (CGT) 6-1	20200624	-
9606	100189259	TRE-CTC1-4	-	TRNAE18	HGNC:HGNC:34822	1	1q23.3	tRNA-Glu (anticodon CTC) 1-4	tRNA	TRE-CTC1-4	tRNA-Glu (anticodon CTC) 1-4	O	tRNA-Glu (CTC) 1-4|transfer RNA glutamic acid 18 (anticodon CUC)|transfer RNA-Glu (CTC) 1-4	20201124	-
9606	100189260	TRG-TCC2-2	-	TRNAG24	HGNC:HGNC:34823	1	1q23.3	tRNA-Gly (anticodon TCC) 2-2	tRNA	TRG-TCC2-2	tRNA-Gly (anticodon TCC) 2-2	O	tRNA-Gly (TCC) 2-2|transfer RNA glycine 24 (anticodon UCC)|transfer RNA-Gly (TCC) 2-2	20201124	-
9606	100189261	TRQ-CTG4-2	-	TRNAQ20	HGNC:HGNC:34824	1	1q21.1	tRNA-Gln (anticodon CTG) 4-2	tRNA	TRQ-CTG4-2	tRNA-Gln (anticodon CTG) 4-2	O	tRNA-Gln-CTG-4-2|transfer RNA glutamine 20 (anticodon CUG)|transfer RNA-Gln (CTG) 4-2	20201124	-
9606	100189262	TRF-GAA6-1	-	TRNAF8	HGNC:HGNC:34825	6	6p22.1	tRNA-Phe (anticodon GAA) 6-1	tRNA	TRF-GAA6-1	tRNA-Phe (anticodon GAA) 6-1	O	tRNA-Phe (GAA) 6-1|transfer RNA phenylalanine 8 (anticodon GAA)|transfer RNA-Phe (GAA) 6-1	20190405	-
9606	100189263	TRT-TGT5-1	-	TRNAT12	HGNC:HGNC:34826	14	14q11.2	tRNA-Thr (anticodon TGT) 5-1	tRNA	TRT-TGT5-1	tRNA-Thr (anticodon TGT) 5-1	O	tRNA-Thr-TGT-5-1|transfer RNA threonine 12 (anticodon UGU)|transfer RNA-Thr (TGT) 5-1	20201124	-
9606	100189264	TRR-TCG1-1	-	TRNAR22	HGNC:HGNC:34827	15	15q26.1	tRNA-Arg (anticodon TCG) 1-1	tRNA	TRR-TCG1-1	tRNA-Arg (anticodon TCG) 1-1	O	tRNA-Arg-TCG-1-1|transfer RNA arginine 22 (anticodon UCG)|transfer RNA-Arg (TCG) 1-1	20201124	-
9606	100189265	TRI-TAT2-1	-	TRNAI13	HGNC:HGNC:34828	2	2p21	tRNA-Ile (anticodon TAT) 2-1	tRNA	TRI-TAT2-1	tRNA-Ile (anticodon TAT) 2-1	O	tRNA-Ile (TAT) 2-1|transfer RNA isoleucine 13 (anticodon UAU)|transfer RNA-Ile (TAT) 2-1	20201124	-
9606	100189266	TRN-GTT20-1	-	TRNAN23	HGNC:HGNC:34829	1	1q21.1	tRNA-Asn (GTT) 20-1	tRNA	TRN-GTT20-1	tRNA-Asn (GTT) 20-1	O	transfer RNA asparagine 23 (anticodon GUU)|transfer RNA-Asn (GTT) 20-1	20200624	-
9606	100189267	TRC-GCA15-1	-	TRNAC19	HGNC:HGNC:34830	7	7q36.1	tRNA-Cys (anticodon GCA) 15-1	tRNA	TRC-GCA15-1	tRNA-Cys (anticodon GCA) 15-1	O	tRNA-Cys (GCA) 15-1|transfer RNA cysteine 19 (anticodon GCA)|transfer RNA-Cys (GCA) 15-1	20201124	-
9606	100189268	TRQ-CTG2-1	-	TRNAQ21	HGNC:HGNC:34831	6	6p22.1	tRNA-Gln (anticodon CTG) 2-1	tRNA	TRQ-CTG2-1	tRNA-Gln (anticodon CTG) 2-1	O	tRNA-Gln-CTG-2-1|transfer RNA glutamine 21 (anticodon CUG)|transfer RNA-Gln (CTG) 2-1	20201124	-
9606	100189269	TRE-CTC1-7	-	TRNAE19	HGNC:HGNC:34832	6	6q22.31	tRNA-Glu (anticodon CTC) 1-7	tRNA	TRE-CTC1-7	tRNA-Glu (anticodon CTC) 1-7	O	tRNA-Glu (CTC) 1-7|transfer RNA glutamic acid 19 (anticodon CUC)|transfer RNA-Glu (CTC) 1-7	20201124	-
9606	100189270	TRR-CCT5-1	-	TRNAR23	HGNC:HGNC:34833	16	16p13.3	tRNA-Arg (anticodon CCT) 5-1	tRNA	TRR-CCT5-1	tRNA-Arg (anticodon CCT) 5-1	O	tRNA-Arg-CCT-5-1|transfer RNA arginine 23 (anticodon CCU)|transfer RNA-Arg (CCT) 5-1	20201124	-
9606	100189271	TRN-GTT16-2	-	TRNAN24	HGNC:HGNC:34834	1	1q21.2	tRNA-Asn (GTT) 16-2	tRNA	TRN-GTT16-2	tRNA-Asn (GTT) 16-2	O	transfer RNA asparagine 24 (anticodon GUU)|transfer RNA-Asn (GTT) 16-2	20200624	-
9606	100189272	TRY-GTA1-1	-	TRNAY10	HGNC:HGNC:34835	6	6p22.2	tRNA-Tyr (anticodon GTA) 1-1	tRNA	TRY-GTA1-1	tRNA-Tyr (anticodon GTA) 1-1	O	tRNA-Tyr-GTA-1-1|transfer RNA tyrosine 10 (anticodon GUA)|transfer RNA-Tyr (GTA) 1-1	20201124	-
9606	100189273	TRL-AAG1-2	-	TRNAL24	HGNC:HGNC:34836	5	5q35.3	tRNA-Leu (anticodon AAG) 1-2	tRNA	TRL-AAG1-2	tRNA-Leu (anticodon AAG) 1-2	O	tRNA-Leu (AAG) 1-2|transfer RNA leucine 24 (anticodon AAG)|transfer RNA-Leu (AAG) 1-2	20201124	-
9606	100189274	TRG-GCC4-1	-	TRNAG25	HGNC:HGNC:34838	1	1q23.3	tRNA-Gly (anticodon GCC) 4-1	tRNA	TRG-GCC4-1	tRNA-Gly (anticodon GCC) 4-1	O	tRNA-Gly (GCC) 4-1|transfer RNA glycine 25 (anticodon GCC)|transfer RNA-Gly (GCC) 4-1	20201124	-
9606	100189275	TRI-AAT5-4	-	TRI-AAT5-1|TRNAI15	HGNC:HGNC:34839	14	14q32.31	tRNA-Ile (anticodon AAT) 5-4	tRNA	TRI-AAT5-4	tRNA-Ile (anticodon AAT) 5-4	O	tRNA-Ile (AAT) 5-4|tRNA-Ile-AAT-5-1|transfer RNA isoleucine 15 (anticodon AAU)|transfer RNA-Ile (AAT) 5-1|transfer RNA-Ile (AAT) 5-4	20201124	-
9606	100189276	TRP-AGG2-3	-	TRNAP15|TRP-AGG2-8	HGNC:HGNC:34840	7	7q32.1	tRNA-Pro (anticodon AGG) 2-3	tRNA	TRP-AGG2-3	tRNA-Pro (anticodon AGG) 2-3	O	tRNA-Pro-AGG-2-3|tRNA-Pro-AGG-2-8|transfer RNA proline 15 (anticodon AGG)|transfer RNA-Pro (AGG) 2-3|transfer RNA-Pro (AGG) 2-8	20201124	-
9606	100189277	TRG-CCC3-1	-	TRNAG26	HGNC:HGNC:34841	17	17p11.2	tRNA-Gly (anticodon CCC) 3-1	tRNA	TRG-CCC3-1	tRNA-Gly (anticodon CCC) 3-1	O	tRNA-Gly (CCC) 3-1|transfer RNA glycine 26 (anticodon CCC)|transfer RNA-Gly (CCC) 3-1	20201124	-
9606	100189278	TRY-GTA10-1	-	TRNAY11	HGNC:HGNC:34842	7	7q36.1	tRNA-Tyr (GTA) 10-1	tRNA	TRY-GTA10-1	tRNA-Tyr (GTA) 10-1	O	transfer RNA tyrosine 11 (anticodon GUA)|transfer RNA-Tyr (GTA) 10-1	20200624	-
9606	100189279	TRS-TGA1-1	-	TRNAS21	HGNC:HGNC:34845	10	10q21.3	tRNA-Ser (anticodon TGA) 1-1	tRNA	TRS-TGA1-1	tRNA-Ser (anticodon TGA) 1-1	O	tRNA-Ser-TGA-1-1|transfer RNA serine 21 (anticodon UGA)|transfer RNA-Ser (TGA) 1-1	20201124	-
9606	100189280	TRA-TGC3-1	-	TRA-TGC3-2|TRNAA26	HGNC:HGNC:34846	5	5q35.3	tRNA-Ala (anticodon TGC) 3-1	tRNA	TRA-TGC3-1	tRNA-Ala (anticodon TGC) 3-1	O	tRNA-Ala (TGC) 3-1|tRNA-Ala-TGC-3-2|transfer RNA alanine 26 (anticodon UGC)|transfer RNA-Ala (TGC) 3-1|transfer RNA-Ala (TGC) 3-2	20201124	-
9606	100189281	TRP-TGG3-5	-	TRNAP16|TRP-TGG3-4	HGNC:HGNC:34847	16	16p13.3	tRNA-Pro (anticodon TGG) 3-5	tRNA	TRP-TGG3-5	tRNA-Pro (anticodon TGG) 3-5	O	tRNA-Pro-TGG-3-4|tRNA-Pro-TGG-3-5|transfer RNA proline 16 (anticodon UGG)|transfer RNA-Pro (TGG) 3-4|transfer RNA-Pro (TGG) 3-5	20201124	-
9606	100189282	TRK-CTT2-5	-	TRK-CTT2-2|TRNAK26	HGNC:HGNC:34848	16	16p13.3	tRNA-Lys (anticodon CTT) 2-5	tRNA	TRK-CTT2-5	tRNA-Lys (anticodon CTT) 2-5	O	tRNA-Lys (CTT) 2-5|tRNA-Lys-CTT-2-2|transfer RNA lysine 26 (anticodon CUU)|transfer RNA-Lys (CTT) 2-2|transfer RNA-Lys (CTT) 2-5	20201124	-
9606	100189283	TRV-TAC2-1	-	TRNAV23	HGNC:HGNC:34849	11	11q12.1	tRNA-Val (anticodon TAC) 2-1	tRNA	TRV-TAC2-1	tRNA-Val (anticodon TAC) 2-1	O	tRNA-Val-TAC-2-1|transfer RNA valine 23 (anticodon UAC)|transfer RNA-Val (TAC) 2-1	20201124	-
9606	100189284	TRG-GCC1-5	-	TRNAG27	HGNC:HGNC:34850	21	21q21.1	tRNA-Gly (anticodon GCC) 1-5	tRNA	TRG-GCC1-5	tRNA-Gly (anticodon GCC) 1-5	O	tRNA-Gly (GCC) 1-5|transfer RNA glycine 27 (anticodon GCC)|transfer RNA-Gly (GCC) 1-5	20201124	-
9606	100189285	TRS-GCT3-1	-	TRNAS22	HGNC:HGNC:34851	11	11q13.2	tRNA-Ser (anticodon GCT) 3-1	tRNA	TRS-GCT3-1	tRNA-Ser (anticodon GCT) 3-1	O	tRNA-Ser-GCT-3-1|transfer RNA serine 22 (anticodon GCU)|transfer RNA-Ser (GCT) 3-1	20201124	-
9606	100189286	TRP-TGG1-1	-	TRNAP17	HGNC:HGNC:34852	14	14q11.2	tRNA-Pro (anticodon TGG) 1-1	tRNA	TRP-TGG1-1	tRNA-Pro (anticodon TGG) 1-1	O	tRNA-Pro-TGG-1-1|transfer RNA proline 17 (anticodon UGG)|transfer RNA-Pro (TGG) 1-1	20201124	-
9606	100189287	TRQ-CTG1-1	-	TRNAQ22|TRQ-CTG1-3	HGNC:HGNC:34853	6	6p22.3	tRNA-Gln (anticodon CTG) 1-1	tRNA	TRQ-CTG1-1	tRNA-Gln (anticodon CTG) 1-1	O	tRNA-Gln-CTG-1-1|tRNA-Gln-CTG-1-3|transfer RNA glutamine 22 (anticodon CUG)|transfer RNA-Gln (CTG) 1-1|transfer RNA-Gln (CTG) 1-3	20201124	-
9606	100189288	TRL-CAG1-7	-	TRNAL26	HGNC:HGNC:34854	6	6p22.2	tRNA-Leu (anticodon CAG) 1-7	tRNA	TRL-CAG1-7	tRNA-Leu (anticodon CAG) 1-7	O	tRNA-Leu (CAG) 1-7|transfer RNA leucine 26 (anticodon CAG)|transfer RNA-Leu (CAG) 1-7	20201124	-
9606	100189289	TRC-GCA17-1	-	TRNAC20	HGNC:HGNC:34855	7	7q36.1	tRNA-Cys (anticodon GCA) 17-1	tRNA	TRC-GCA17-1	tRNA-Cys (anticodon GCA) 17-1	O	tRNA-Cys (GCA) 17-1|transfer RNA cysteine 20 (anticodon GCA)|transfer RNA-Cys (GCA) 17-1	20201124	-
9606	100189290	TRD-GTC2-3	-	TRNAD13	HGNC:HGNC:34856	1	1q23.3	tRNA-Asp (anticodon GTC) 2-3	tRNA	TRD-GTC2-3	tRNA-Asp (anticodon GTC) 2-3	O	tRNA-Asp (GTC) 2-3|transfer RNA aspartic acid 13 (anticodon GUC)|transfer RNA-Asp (GTC) 2-3	20201124	-
9606	100189291	TRL-AAG2-4	-	TRL-AAG2-2|TRNAL27	HGNC:HGNC:34857	16	16p12.2	tRNA-Leu (anticodon AAG) 2-4	tRNA	TRL-AAG2-4	tRNA-Leu (anticodon AAG) 2-4	O	tRNA-Leu (AAG) 2-4|tRNA-Leu-AAG-2-2|transfer RNA leucine 27 (anticodon AAG)|transfer RNA-Leu (AAG) 2-2|transfer RNA-Leu (AAG) 2-4	20201124	-
9606	100189292	TRD-GTC2-7	-	TRD-GTC2-11|TRNAD14	HGNC:HGNC:34858	6	6p22.1	tRNA-Asp (anticodon GTC) 2-7	tRNA	TRD-GTC2-7	tRNA-Asp (anticodon GTC) 2-7	O	tRNA-Asp (GTC) 2-7|tRNA-Asp-GTC-2-11|transfer RNA aspartic acid 14 (anticodon GUC)|transfer RNA-Asp (GTC) 2-11|transfer RNA-Asp (GTC) 2-7	20201124	-
9606	100189293	TRF-GAA4-1	-	TRNAF9	HGNC:HGNC:34859	6	6p22.1	tRNA-Phe (anticodon GAA) 4-1	tRNA	TRF-GAA4-1	tRNA-Phe (anticodon GAA) 4-1	O	tRNA-Phe (GAA) 4-1|transfer RNA phenylalanine 9 (anticodon GAA)|transfer RNA-Phe (GAA) 4-1	20201124	-
9606	100189294	TRK-TTT2-1	-	TRNAK27	HGNC:HGNC:34860	11	11q24.1	tRNA-Lys (anticodon TTT) 2-1	tRNA	TRK-TTT2-1	tRNA-Lys (anticodon TTT) 2-1	O	tRNA-Lys (TTT) 2-1|transfer RNA lysine 27 (anticodon UUU)|transfer RNA-Lys (TTT) 2-1	20201124	-
9606	100189295	TRA-AGC2-2	-	TRNAA27	HGNC:HGNC:34861	6	6p22.1	tRNA-Ala (anticodon AGC) 2-2	tRNA	TRA-AGC2-2	tRNA-Ala (anticodon AGC) 2-2	O	tRNA-Ala (AGC) 2-2|transfer RNA alanine 27 (anticodon AGC)|transfer RNA-Ala (AGC) 2-2	20201124	-
9606	100189296	TRP-AGG2-8	-	TRNAP18|TRP-AGG2-6	HGNC:HGNC:34862	16	16p13.3	tRNA-Pro (anticodon AGG) 2-8	tRNA	TRP-AGG2-8	tRNA-Pro (anticodon AGG) 2-8	O	tRNA-Pro-AGG-2-6|tRNA-Pro-AGG-2-8|transfer RNA proline 18 (anticodon AGG)|transfer RNA-Pro (AGG) 2-6|transfer RNA-Pro (AGG) 2-8	20201124	-
9606	100189297	TRX-CAT1-6	-	TRNAM15|TRX-CAT1-7	HGNC:HGNC:34863	6	6p22.1	tRNA-iMet (anticodon CAT) 1-6	tRNA	TRX-CAT1-6	tRNA-iMet (anticodon CAT) 1-6	O	tRNA-iMet-CAT-1-6|tRNA-iMet-CAT-1-7|transfer RNA initiator methionine (CAT) 1-7|transfer RNA methionine 15 (anticodon CAU)|transfer RNA-iMet (CAT) 1-6|transfer RNA-iMet (CAT) 1-7	20201124	-
9606	100189298	TRG-CCC1-2	-	TRNAG28	HGNC:HGNC:34864	1	1p36.13	tRNA-Gly (anticodon CCC) 1-2	tRNA	TRG-CCC1-2	tRNA-Gly (anticodon CCC) 1-2	O	tRNA-Gly (CCC) 1-2|transfer RNA glycine 28 (anticodon CCC)|transfer RNA-Gly (CCC) 1-2	20201124	-
9606	100189299	TRA-AGC3-1	-	TRNAA28	HGNC:HGNC:34865	6	6p22.1	tRNA-Ala (anticodon AGC) 3-1	tRNA	TRA-AGC3-1	tRNA-Ala (anticodon AGC) 3-1	O	tRNA-Ala (AGC) 3-1|transfer RNA alanine 28 (anticodon AGC)|transfer RNA-Ala (AGC) 3-1	20201124	-
9606	100189300	TRT-CGT5-1	-	TRNAT13	HGNC:HGNC:34866	6	6p22.1	tRNA-Thr (anticodon CGT) 5-1	tRNA	TRT-CGT5-1	tRNA-Thr (anticodon CGT) 5-1	O	tRNA-Thr-CGT-5-1|transfer RNA threonine 13 (anticodon CGU)|transfer RNA-Thr (CGT) 5-1	20201124	-
9606	100189301	TRL-CAA2-1	-	TRNAL28	HGNC:HGNC:34867	6	6p22.1	tRNA-Leu (anticodon CAA) 2-1	tRNA	TRL-CAA2-1	tRNA-Leu (anticodon CAA) 2-1	O	tRNA-Leu (CAA) 2-1|transfer RNA leucine 28 (anticodon CAA)|transfer RNA-Leu (CAA) 2-1	20201124	-
9606	100189302	TRQ-CTG17-1	-	TRNAQ23	HGNC:HGNC:34868	20	-	tRNA-Gln (anticodon CTG) 17-1	tRNA	TRQ-CTG17-1	tRNA-Gln (anticodon CTG) 17-1	O	tRNA-Gln-CTG-17-1|transfer RNA glutamine 23 (anticodon CUG)|transfer RNA-Gln (CTG) 17-1	20190502	-
9606	100189303	TRM-CAT5-1	-	TRNAM16	HGNC:HGNC:34869	6	6p22.2	tRNA-Met (anticodon CAT) 5-1	tRNA	TRM-CAT5-1	tRNA-Met (anticodon CAT) 5-1	O	tRNA-Met (CAT) 5-1|transfer RNA methionine 16 (anticodon CAU)|transfer RNA-Met (CAT) 5-1	20201124	-
9606	100189305	TRC-GCA10-1	-	TRNAC21	HGNC:HGNC:34871	7	7q36.1	tRNA-Cys (anticodon GCA) 10-1	tRNA	TRC-GCA10-1	tRNA-Cys (anticodon GCA) 10-1	O	tRNA-Cys (GCA) 10-1|transfer RNA cysteine 21 (anticodon GCA)|transfer RNA-Cys (GCA) 10-1	20201124	-
9606	100189306	TRF-GAA1-6	-	TRF-GAA1-4|TRNAF10	HGNC:HGNC:34873	19	19p13.3	tRNA-Phe (anticodon GAA) 1-6	tRNA	TRF-GAA1-6	tRNA-Phe (anticodon GAA) 1-6	O	tRNA-Phe (GAA) 1-6|tRNA-Phe-GAA-1-4|transfer RNA phenylalanine 10 (anticodon GAA)|transfer RNA-Phe (GAA) 1-4|transfer RNA-Phe (GAA) 1-6	20201124	-
9606	100189307	TRH-GTG1-3	-	TRNAH9	HGNC:HGNC:34874	1	1q21.2	tRNA-His (anticodon GTG) 1-3	tRNA	TRH-GTG1-3	tRNA-His (anticodon GTG) 1-3	O	tRNA-His (GTG) 1-3|transfer RNA histidine 9 (anticodon GUG)|transfer RNA-His (GTG) 1-3	20201124	-
9606	100189308	TRA-CGC1-1	-	TRNAA29	HGNC:HGNC:34875	6	6p22.2	tRNA-Ala (anticodon CGC) 1-1	tRNA	TRA-CGC1-1	tRNA-Ala (anticodon CGC) 1-1	O	tRNA-Ala (CGC) 1-1|transfer RNA alanine 29 (anticodon CGC)|transfer RNA-Ala (CGC) 1-1	20201124	-
9606	100189309	TRW-CCA6-1	-	TRNAW8	HGNC:HGNC:34876	9	-	tRNA-Trp (anticodon CCA) 6-1	tRNA	TRW-CCA6-1	tRNA-Trp (anticodon CCA) 6-1	O	tRNA-Trp-CCA-6-1|transfer RNA tryptophan 8 (anticodon CCA)|transfer RNA-Trp (CCA) 6-1	20190502	-
9606	100189310	TRI-AAT5-3	-	TRI-AAT5-5|TRNAI17	HGNC:HGNC:34877	6	6p22.1	tRNA-Ile (anticodon AAT) 5-3	tRNA	TRI-AAT5-3	tRNA-Ile (anticodon AAT) 5-3	O	tRNA-Ile (AAT) 5-3|tRNA-Ile-AAT-5-5|transfer RNA isoleucine 17 (anticodon AAU)|transfer RNA-Ile (AAT) 5-3|transfer RNA-Ile (AAT) 5-5	20201124	-
9606	100189311	TRK-CTT11-1	-	TRNAK28	HGNC:HGNC:34878	19	19q13.41	tRNA-Lys (anticodon CTT) 11-1	tRNA	TRK-CTT11-1	tRNA-Lys (anticodon CTT) 11-1	O	tRNA-Lys (CTT) 11-1|transfer RNA lysine 28 (anticodon CUU)|transfer RNA-Lys (CTT) 11-1	20200624	-
9606	100189312	TRA-AGC16-1	-	TRNAA30	HGNC:HGNC:34879	6	6p11.2	tRNA-Ala (anticodon AGC) 16-1	tRNA	TRA-AGC16-1	tRNA-Ala (anticodon AGC) 16-1	O	tRNA-Ala (AGC) 16-1|transfer RNA alanine 30 (anticodon AGC)|transfer RNA-Ala (AGC) 16-1	20200624	-
9606	100189313	TRL-TAA1-1	-	TRNAL29	HGNC:HGNC:34880	6	6q24.2	tRNA-Leu (anticodon TAA) 1-1	tRNA	TRL-TAA1-1	tRNA-Leu (anticodon TAA) 1-1	O	tRNA-Leu (TAA) 1-1|transfer RNA leucine 29 (anticodon UAA)|transfer RNA-Leu (TAA) 1-1	20201124	-
9606	100189314	TRG-GCC2-3	-	TRG-GCC2-6|TRNAG29	HGNC:HGNC:34881	6	6p22.1	tRNA-Gly (anticodon GCC) 2-3	tRNA	TRG-GCC2-3	tRNA-Gly (anticodon GCC) 2-3	O	tRNA-Gly (GCC) 2-3|tRNA-Gly-GCC-2-6|transfer RNA glycine 29 (anticodon GCC)|transfer RNA-Gly (GCC) 2-3|transfer RNA-Gly (GCC) 2-6	20201124	-
9606	100189315	TRX-CAT1-7	-	TRNAM17|TRX-CAT1-8	HGNC:HGNC:34882	6	6p22.1	tRNA-iMet (anticodon CAT) 1-7	tRNA	TRX-CAT1-7	tRNA-iMet (anticodon CAT) 1-7	O	tRNA-iMet-CAT-1-7|tRNA-iMet-CAT-1-8|transfer RNA initiator methionine (CAT) 1-8|transfer RNA methionine 17 (anticodon CAU)|transfer RNA-iMet (CAT) 1-7|transfer RNA-iMet (CAT) 1-8	20201124	-
9606	100189316	TRL-CAG1-3	-	TRNAL30	HGNC:HGNC:34883	1	1q23.3	tRNA-Leu (anticodon CAG) 1-3	tRNA	TRL-CAG1-3	tRNA-Leu (anticodon CAG) 1-3	O	tRNA-Leu (CAG) 1-3|transfer RNA leucine 30 (anticodon CAG)|transfer RNA-Leu (CAG) 1-3	20201124	-
9606	100189317	TRQ-CTG1-4	-	TRNAQ24|TRQ-CTG1-1	HGNC:HGNC:34884	15	15q22.31	tRNA-Gln (anticodon CTG) 1-4	tRNA	TRQ-CTG1-4	tRNA-Gln (anticodon CTG) 1-4	O	tRNA-Gln-CTG-1-1|tRNA-Gln-CTG-1-4|transfer RNA glutamine 24 (anticodon CUG)|transfer RNA-Gln (CTG) 1-1|transfer RNA-Gln (CTG) 1-4	20201124	-
9606	100189318	TRV-AAC1-1	-	TRNAV24	MIM:615310|HGNC:HGNC:34885	3	3q26.2	tRNA-Val (anticodon AAC) 1-1	tRNA	TRV-AAC1-1	tRNA-Val (anticodon AAC) 1-1	O	tRNA-Val-AAC-1-1|transfer RNA valine 24 (anticodon AAC)|transfer RNA-Val (AAC) 1-1	20201124	-
9606	100189319	TRT-AGT2-1	-	TRNAT14	HGNC:HGNC:34886	6	6p22.2	tRNA-Thr (anticodon AGT) 2-1	tRNA	TRT-AGT2-1	tRNA-Thr (anticodon AGT) 2-1	O	tRNA-Thr-AGT-2-1|transfer RNA threonine 14 (anticodon AGU)|transfer RNA-Thr (AGT) 2-1	20201124	-
9606	100189320	TRN-ATT1-1	-	TRNAN26	HGNC:HGNC:34887	1	1q21.1	tRNA-Asn (ATT) 1-1	tRNA	TRN-ATT1-1	tRNA-Asn (ATT) 1-1	O	transfer RNA asparagine 26 (anticodon AUU)|transfer RNA-Asn (ATT) 1-1	20200624	-
9606	100189321	TRQ-TTG3-1	-	TRNAQ25	HGNC:HGNC:34888	6	6p22.2	tRNA-Gln (anticodon TTG) 3-1	tRNA	TRQ-TTG3-1	tRNA-Gln (anticodon TTG) 3-1	O	tRNA-Gln-TTG-3-1|transfer RNA glutamine 25 (anticodon UUG)|transfer RNA-Gln (TTG) 3-1	20201124	-
9606	100189322	TRQ-CTG10-1	-	TRNAQ26	HGNC:HGNC:34889	1	1q21.1	tRNA-Gln (CTG) 10-1	tRNA	TRQ-CTG10-1	tRNA-Gln (CTG) 10-1	O	transfer RNA glutamine 26 (anticodon CUG)|transfer RNA-Gln (CTG) 10-1	20200624	-
9606	100189323	TRN-GTT3-1	-	TRNAN27	HGNC:HGNC:34890	1	1q21.1	tRNA-Asn (anticodon GTT) 3-1	tRNA	TRN-GTT3-1	tRNA-Asn (anticodon GTT) 3-1	O	tRNA-Asn (GTT) 3-1|transfer RNA asparagine 27 (anticodon GUU)|transfer RNA-Asn (GTT) 3-1	20201124	-
9606	100189324	TRI-TAT1-1	-	TRNAI18	HGNC:HGNC:34891	19	19q13.2	tRNA-Ile (anticodon TAT) 1-1	tRNA	TRI-TAT1-1	tRNA-Ile (anticodon TAT) 1-1	O	tRNA-Ile (TAT) 1-1|transfer RNA isoleucine 18 (anticodon UAU)|transfer RNA-Ile (TAT) 1-1	20201124	-
9606	100189325	NMTRL-TAA1-1	-	TRNAL31	HGNC:HGNC:34892	4	4q32.1	nuclear-encoded mitochondrial tRNA-Leu (TAA) 1-1	tRNA	NMTRL-TAA1-1	nuclear-encoded mitochondrial tRNA-Leu (TAA) 1-1	O	nmt-tRNA-Leu-TAA-1-1|nuclear-encoded mitochondrial transfer RNA-Leu (TAA) 1-1|transfer RNA leucine 31 (anticodon UAA)	20181122	-
9606	100189326	TRV-CAC4-1	-	TRNAV25	HGNC:HGNC:34893	1	1q21.1	tRNA-Val (anticodon CAC) 4-1	tRNA	TRV-CAC4-1	tRNA-Val (anticodon CAC) 4-1	O	tRNA-Val-CAC-4-1|transfer RNA valine 25 (anticodon CAC)|transfer RNA-Val (CAC) 4-1	20201124	-
9606	100189327	TRA-AGC12-2	-	TRNAA31	HGNC:HGNC:34894	6	6p11.2	tRNA-Ala (anticodon AGC) 12-2	tRNA	TRA-AGC12-2	tRNA-Ala (anticodon AGC) 12-2	O	tRNA-Ala (AGC) 12-2|transfer RNA alanine 31 (anticodon AGC)|transfer RNA-Ala (AGC) 12-2	20200624	-
9606	100189328	TRL-AAG2-1	-	TRL-AAG2-3|TRNAL32	HGNC:HGNC:34895	5	5q35.3	tRNA-Leu (anticodon AAG) 2-1	tRNA	TRL-AAG2-1	tRNA-Leu (anticodon AAG) 2-1	O	tRNA-Leu (AAG) 2-1|tRNA-Leu-AAG-2-3|transfer RNA leucine 32 (anticodon AAG)|transfer RNA-Leu (AAG) 2-1|transfer RNA-Leu (AAG) 2-3	20201124	-
9606	100189329	TRQ-CTG5-1	-	TRNAQ27	HGNC:HGNC:34896	6	6p22.1	tRNA-Gln (anticodon CTG) 5-1	tRNA	TRQ-CTG5-1	tRNA-Gln (anticodon CTG) 5-1	O	tRNA-Gln-CTG-5-1|transfer RNA glutamine 27 (anticodon CUG)|transfer RNA-Gln (CTG) 5-1	20201124	-
9606	100189330	TRSUP-TTA2-1	-	TRNASUP2	HGNC:HGNC:34897	21	-	tRNA suppressor (anticodon TTA) 2-1	tRNA	TRSUP-TTA2-1	tRNA suppressor (anticodon TTA) 2-1	O	tRNA-Sup-TTA-2-1|transfer RNA suppressor (TTA) 2-1|transfer RNA suppressor 2 (anticodon UUA)	20190502	-
9606	100189331	TRS-GCT4-3	-	TRNAS23|TRS-GCT4-2	HGNC:HGNC:34898	17	17p13.1	tRNA-Ser (anticodon GCT) 4-3	tRNA	TRS-GCT4-3	tRNA-Ser (anticodon GCT) 4-3	O	tRNA-Ser-GCT-4-2|tRNA-Ser-GCT-4-3|transfer RNA serine 23 (anticodon GCU)|transfer RNA-Ser (GCT) 4-2|transfer RNA-Ser (GCT) 4-3	20201124	-
9606	100189332	TRK-TTT7-1	-	TRNAK29	HGNC:HGNC:34900	6	6p22.1	tRNA-Lys (anticodon TTT) 7-1	tRNA	TRK-TTT7-1	tRNA-Lys (anticodon TTT) 7-1	O	tRNA-Lys (TTT) 7-1|transfer RNA lysine 29 (anticodon UUU)|transfer RNA-Lys (TTT) 7-1	20201124	-
9606	100189333	TRE-TTC1-2	-	TRE-TTC1-1|TRNAE20	HGNC:HGNC:34901	13	13q14.11	tRNA-Glu (anticodon TTC) 1-2	tRNA	TRE-TTC1-2	tRNA-Glu (anticodon TTC) 1-2	O	tRNA-Glu (TTC) 1-2|tRNA-Glu-TTC-1-1|transfer RNA glutamic acid 20 (anticodon UUC)|transfer RNA-Glu (TTC) 1-1|transfer RNA-Glu (TTC) 1-2	20201124	-
9606	100189334	TRH-GTG1-2	-	TRNAH10	HGNC:HGNC:34902	1	1q21.1	tRNA-His (anticodon GTG) 1-2	tRNA	TRH-GTG1-2	tRNA-His (anticodon GTG) 1-2	O	tRNA-His (GTG) 1-2|transfer RNA histidine 10 (anticodon GUG)|transfer RNA-His (GTG) 1-2	20201124	-
9606	100189335	TRP-TGG3-3	-	TRNAP19|TRP-TGG3-2	HGNC:HGNC:34903	16	16p13.3	tRNA-Pro (anticodon TGG) 3-3	tRNA	TRP-TGG3-3	tRNA-Pro (anticodon TGG) 3-3	O	tRNA-Pro-TGG-3-2|tRNA-Pro-TGG-3-3|transfer RNA proline 19 (anticodon UGG)|transfer RNA-Pro (TGG) 3-2|transfer RNA-Pro (TGG) 3-3	20201124	-
9606	100189336	TRI-AAT5-2	-	TRI-AAT5-4|TRNAI20	HGNC:HGNC:34904	6	6p22.1	tRNA-Ile (anticodon AAT) 5-2	tRNA	TRI-AAT5-2	tRNA-Ile (anticodon AAT) 5-2	O	tRNA-Ile (AAT) 5-2|tRNA-Ile-AAT-5-4|transfer RNA isoleucine 20 (anticodon AAU)|transfer RNA-Ile (AAT) 5-2|transfer RNA-Ile (AAT) 5-4	20201124	-
9606	100189337	TRY-GTA8-1	-	TRNAY12	HGNC:HGNC:34905	6	6p22.2	tRNA-Tyr (anticodon GTA) 8-1	tRNA	TRY-GTA8-1	tRNA-Tyr (anticodon GTA) 8-1	O	tRNA-Tyr-GTA-8-1|transfer RNA tyrosine 12 (anticodon GUA)|transfer RNA-Tyr (GTA) 8-1	20201124	-
9606	100189338	TRN-GTT16-5	-	TRNAN28	HGNC:HGNC:34906	1	1q21.1	tRNA-Asn (anticodon GTT) 16-5	tRNA	TRN-GTT16-5	tRNA-Asn (anticodon GTT) 16-5	O	tRNA-Asn (GTT) 16-5|transfer RNA asparagine 28 (anticodon GUU)|transfer RNA-Asn (GTT) 16-5	20200624	-
9606	100189339	TRA-TGC4-1	-	TRNAA32	HGNC:HGNC:34907	12	12q24.31	tRNA-Ala (anticodon TGC) 4-1	tRNA	TRA-TGC4-1	tRNA-Ala (anticodon TGC) 4-1	O	tRNA-Ala (TGC) 4-1|transfer RNA alanine 32 (anticodon UGC)|transfer RNA-Ala (TGC) 4-1	20201124	-
9606	100189340	TRT-AGT2-2	-	TRNAT15	MIM:615309|HGNC:HGNC:34908	6	6p22.1	tRNA-Thr (anticodon AGT) 2-2	tRNA	TRT-AGT2-2	tRNA-Thr (anticodon AGT) 2-2	O	tRNA-Thr-AGT-2-2|transfer RNA threonine 15 (anticodon AGU)|transfer RNA-Thr (AGT) 2-2	20201124	-
9606	100189341	TRA-AGC18-1	-	TRNAA33	HGNC:HGNC:34909	6	6p22.2	tRNA-Ala (AGC) 18-1	tRNA	TRA-AGC18-1	tRNA-Ala (AGC) 18-1	O	transfer RNA alanine 33 (anticodon AGC)|transfer RNA-Ala (AGC) 18-1	20200624	-
9606	100189342	TRV-TAC3-1	-	TRNAV26	HGNC:HGNC:34910	10	10p15.1	tRNA-Val (anticodon TAC) 3-1	tRNA	TRV-TAC3-1	tRNA-Val (anticodon TAC) 3-1	O	tRNA-Val-TAC-3-1|transfer RNA valine 26 (anticodon UAC)|transfer RNA-Val (TAC) 3-1	20201124	-
9606	100189343	TRD-GTC2-9	-	TRD-GTC2-7|TRNAD15	HGNC:HGNC:34911	12	12q24.31	tRNA-Asp (anticodon GTC) 2-9	tRNA	TRD-GTC2-9	tRNA-Asp (anticodon GTC) 2-9	O	tRNA-Asp (GTC) 2-9|tRNA-Asp-GTC-2-7|transfer RNA aspartic acid 15 (anticodon GUC)|transfer RNA-Asp (GTC) 2-7|transfer RNA-Asp (GTC) 2-9	20201124	-
9606	100189344	TRT-TGT1-1	-	TRNAT16	HGNC:HGNC:34912	6	6p22.1	tRNA-Thr (anticodon TGT) 1-1	tRNA	TRT-TGT1-1	tRNA-Thr (anticodon TGT) 1-1	O	tRNA-Thr-TGT-1-1|transfer RNA threonine 16 (anticodon UGU)|transfer RNA-Thr (TGT) 1-1	20201124	-
9606	100189345	TRX-CAT1-5	-	TRNAM18|TRX-CAT1-6	HGNC:HGNC:34913	6	6p22.1	tRNA-iMet (anticodon CAT) 1-5	tRNA	TRX-CAT1-5	tRNA-iMet (anticodon CAT) 1-5	O	tRNA-iMet-CAT-1-5|tRNA-iMet-CAT-1-6|transfer RNA initiator methionine (CAT) 1-6|transfer RNA methionine 18 (anticodon CAU)|transfer RNA-iMet (CAT) 1-5|transfer RNA-iMet (CAT) 1-6	20201124	-
9606	100189346	TRA-AGC1-1	-	TRNAA34	HGNC:HGNC:34914	6	6p22.1	tRNA-Ala (anticodon AGC) 1-1	tRNA	TRA-AGC1-1	tRNA-Ala (anticodon AGC) 1-1	O	tRNA-Ala (AGC) 1-1|transfer RNA alanine 34 (anticodon AGC)|transfer RNA-Ala (AGC) 1-1	20201124	-
9606	100189347	TRD-GTC2-10	-	TRD-GTC2-8|TRNAD16	HGNC:HGNC:34915	12	12q24.31	tRNA-Asp (anticodon GTC) 2-10	tRNA	TRD-GTC2-10	tRNA-Asp (anticodon GTC) 2-10	O	tRNA-Asp (GTC) 2-10|tRNA-Asp-GTC-2-8|transfer RNA aspartic acid 16 (anticodon GUC)|transfer RNA-Asp (GTC) 2-10|transfer RNA-Asp (GTC) 2-8	20201124	-
9606	100189348	TRI-TAT3-1	-	TRNAI21	HGNC:HGNC:34916	6	6p22.1	tRNA-Ile (anticodon TAT) 3-1	tRNA	TRI-TAT3-1	tRNA-Ile (anticodon TAT) 3-1	O	tRNA-Ile (TAT) 3-1|transfer RNA isoleucine 21 (anticodon UAU)|transfer RNA-Ile (TAT) 3-1	20201124	-
9606	100189349	TRL-AAG8-1	-	TRNAL33	HGNC:HGNC:34917	3	3q24	tRNA-Leu (AAG) 8-1	tRNA	TRL-AAG8-1	tRNA-Leu (AAG) 8-1	O	transfer RNA leucine 33 (anticodon AAG)|transfer RNA-Leu (AAG) 8-1	20200624	-
9606	100189350	TRH-GTG2-1	-	TRNAH11	HGNC:HGNC:34918	1	-	tRNA-His (GTG) 2-1	tRNA	TRH-GTG2-1	tRNA-His (GTG) 2-1	O	transfer RNA histidine 11 (anticodon GUG)|transfer RNA-His (GTG) 2-1	20190324	-
9606	100189351	TRQ-CTG18-1	-	TRNAQ28	HGNC:HGNC:34919	16	16q22.2	tRNA-Gln (anticodon CTG) 18-1	tRNA	TRQ-CTG18-1	tRNA-Gln (anticodon CTG) 18-1	O	tRNA-Gln-CTG-18|tRNA-Gln-CTG-18-1|transfer RNA glutamine 28 (anticodon CUG)|transfer RNA-Gln (CTG) 18-1	20200624	-
9606	100189352	TRS-AGA1-1	-	TRNAS24	HGNC:HGNC:34920	6	6p22.1	tRNA-Ser (anticodon AGA) 1-1	tRNA	TRS-AGA1-1	tRNA-Ser (anticodon AGA) 1-1	O	tRNA-Ser-AGA-1-1|transfer RNA serine 24 (anticodon AGA)|transfer RNA-Ser (AGA) 1-1	20201124	-
9606	100189353	TRA-AGC17-1	-	TRNAA35	HGNC:HGNC:34921	6	6p11.2	tRNA-Ala (AGC) 17-1	tRNA	TRA-AGC17-1	tRNA-Ala (AGC) 17-1	O	transfer RNA alanine 35 (anticodon AGC)|transfer RNA-Ala (AGC) 17-1	20200624	-
9606	100189354	TRM-CAT4-2	-	TRNAM19	HGNC:HGNC:34922	6	6p22.2	tRNA-Met (anticodon CAT) 4-2	tRNA	TRM-CAT4-2	tRNA-Met (anticodon CAT) 4-2	O	tRNA-Met (CAT) 4-2|transfer RNA methionine 19 (anticodon CAU)|transfer RNA-Met (CAT) 4-2	20201124	-
9606	100189355	TRC-GCA20-1	-	TRNAC22	HGNC:HGNC:34923	7	7q36.1	tRNA-Cys (anticodon GCA) 20-1	tRNA	TRC-GCA20-1	tRNA-Cys (anticodon GCA) 20-1	O	tRNA-Cys (GCA) 20-1|transfer RNA cysteine 22 (anticodon GCA)|transfer RNA-Cys (GCA) 20-1	20201124	-
9606	100189356	TRN-GTT12-1	-	TRNAN29	HGNC:HGNC:34924	1	1q21.1	tRNA-Asn (anticodon GTT) 12-1	tRNA	TRN-GTT12-1	tRNA-Asn (anticodon GTT) 12-1	O	tRNA-Asn (GTT) 12-1|transfer RNA asparagine 29 (anticodon GUU)|transfer RNA-Asn (GTT) 12-1	20201124	-
9606	100189357	TRC-GCA13-1	-	TRNAC23	HGNC:HGNC:34925	7	7q36.1	tRNA-Cys (anticodon GCA) 13-1	tRNA	TRC-GCA13-1	tRNA-Cys (anticodon GCA) 13-1	O	tRNA-Cys (GCA) 13-1|transfer RNA cysteine 23 (anticodon GCA)|transfer RNA-Cys (GCA) 13-1	20201124	-
9606	100189358	TRA-AGC14-1	-	TRNAA36	HGNC:HGNC:34926	6	6p22.2	tRNA-Ala (anticodon AGC) 14-1	tRNA	TRA-AGC14-1	tRNA-Ala (anticodon AGC) 14-1	O	tRNA-Ala (AGC) 14-1|transfer RNA alanine 36 (anticodon AGC)|transfer RNA-Ala (AGC) 14-1	20200624	-
9606	100189359	TRC-GCA8-1	-	TRNAC24	HGNC:HGNC:34927	14	14q24.2	tRNA-Cys (anticodon GCA) 8-1	tRNA	TRC-GCA8-1	tRNA-Cys (anticodon GCA) 8-1	O	tRNA-Cys (GCA) 8-1|transfer RNA cysteine 24 (anticodon GCA)|transfer RNA-Cys (GCA) 8-1	20201124	-
9606	100189360	TRT-CGT3-1	-	TRNAT17	HGNC:HGNC:34928	6	6p22.1	tRNA-Thr (anticodon CGT) 3-1	tRNA	TRT-CGT3-1	tRNA-Thr (anticodon CGT) 3-1	O	tRNA-Thr-CGT-3-1|transfer RNA threonine 17 (anticodon CGU)|transfer RNA-Thr (CGT) 3-1	20201124	-
9606	100189361	TRP-AGG3-1	-	TRNAP20	HGNC:HGNC:34929	16	16p13.3	tRNA-Pro (AGG) 3-1	tRNA	TRP-AGG3-1	tRNA-Pro (AGG) 3-1	O	transfer RNA proline 20 (anticodon AGG)|transfer RNA-Pro (AGG) 3-1	20200624	-
9606	100189362	TRL-AAG1-1	-	TRNAL34	HGNC:HGNC:34930	5	5q35.3	tRNA-Leu (anticodon AAG) 1-1	tRNA	TRL-AAG1-1	tRNA-Leu (anticodon AAG) 1-1	O	tRNA-Leu (AAG) 1-1|transfer RNA leucine 34 (anticodon AAG)|transfer RNA-Leu (AAG) 1-1	20201124	-
9606	100189363	TRV-CAC2-1	-	TRNAV27	HGNC:HGNC:34931	6	6p22.1	tRNA-Val (anticodon CAC) 2-1	tRNA	TRV-CAC2-1	tRNA-Val (anticodon CAC) 2-1	O	tRNA-Val-CAC-2-1|transfer RNA valine 27 (anticodon CAC)|transfer RNA-Val (CAC) 2-1	20201124	-
9606	100189364	TRL-CAG1-4	-	TRNAL35	HGNC:HGNC:34932	1	1q23.3	tRNA-Leu (anticodon CAG) 1-4	tRNA	TRL-CAG1-4	tRNA-Leu (anticodon CAG) 1-4	O	tRNA-Leu (CAG) 1-4|transfer RNA leucine 35 (anticodon CAG)|transfer RNA-Leu (CAG) 1-4	20201124	-
9606	100189365	TRR-CCG1-1	-	TRNAR24|TRR-CCG1-2	HGNC:HGNC:34933	6	6p22.1	tRNA-Arg (anticodon CCG) 1-1	tRNA	TRR-CCG1-1	tRNA-Arg (anticodon CCG) 1-1	O	tRNA-Arg-CCG-1-1|tRNA-Arg-CCG-1-2|transfer RNA arginine 24 (anticodon CCG)|transfer RNA-Arg (CCG) 1-1|transfer RNA-Arg (CCG) 1-2	20201124	-
9606	100189366	TRG-GCC1-1	-	TRNAG30	HGNC:HGNC:34934	1	1q23.3	tRNA-Gly (anticodon GCC) 1-1	tRNA	TRG-GCC1-1	tRNA-Gly (anticodon GCC) 1-1	O	tRNA-Gly (GCC) 1-1|transfer RNA glycine 30 (anticodon GCC)|transfer RNA-Gly (GCC) 1-1	20201124	-
9606	100189367	TRK-CTT10-1	-	TRNAK30	HGNC:HGNC:34935	19	19q13.12	tRNA-Lys (anticodon CTT) 10-1	tRNA	TRK-CTT10-1	tRNA-Lys (anticodon CTT) 10-1	O	tRNA-Lys (CTT) 10-1|transfer RNA lysine 30 (anticodon CUU)|transfer RNA-Lys (CTT) 10-1	20200624	-
9606	100189368	TRV-CAC6-1	-	TRNAV28	HGNC:HGNC:34936	6	6p22.1	tRNA-Val (anticodon CAC) 6-1	tRNA	TRV-CAC6-1	tRNA-Val (anticodon CAC) 6-1	O	tRNA-Val-CAC-6-1|transfer RNA valine 28 (anticodon CAC)|transfer RNA-Val (CAC) 6-1	20201124	-
9606	100189369	TRA-AGC12-1	-	TRNAA37	HGNC:HGNC:34937	6	6p11.2	tRNA-Ala (anticodon AGC) 12-1	tRNA	TRA-AGC12-1	tRNA-Ala (anticodon AGC) 12-1	O	tRNA-Ala (AGC) 12-1|transfer RNA alanine 37 (anticodon AGC)|transfer RNA-Ala (AGC) 12-1	20200624	-
9606	100189370	TRL-CAA5-1	-	TRNAL36	HGNC:HGNC:34938	11	11p15.4	tRNA-Leu (CAA) 5-1	tRNA	TRL-CAA5-1	tRNA-Leu (CAA) 5-1	O	transfer RNA leucine 36 (anticodon CAA)|transfer RNA-Leu (CAA) 5-1	20201124	-
9606	100189371	TRR-TCG3-1	-	TRNAR25	HGNC:HGNC:34939	17	17q25.1	tRNA-Arg (anticodon TCG) 3-1	tRNA	TRR-TCG3-1	tRNA-Arg (anticodon TCG) 3-1	O	tRNA-Arg-TCG-3-1|transfer RNA arginine 25 (anticodon UCG)|transfer RNA-Arg (TCG) 3-1	20201124	-
9606	100189372	TRI-AAT6-1	-	TRNAI22	HGNC:HGNC:34940	6	6p22.2	tRNA-Ile (anticodon AAT) 6-1	tRNA	TRI-AAT6-1	tRNA-Ile (anticodon AAT) 6-1	O	tRNA-Ile (AAT) 6-1|transfer RNA isoleucine 22 (anticodon AAU)|transfer RNA-Ile (AAT) 6-1	20201124	-
9606	100189373	TRV-CAC1-1	-	TRNAV29	HGNC:HGNC:34941	1	1q23.3	tRNA-Val (anticodon CAC) 1-1	tRNA	TRV-CAC1-1	tRNA-Val (anticodon CAC) 1-1	O	tRNA-Val-CAC-1-1|transfer RNA valine 29 (anticodon CAC)|transfer RNA-Val (CAC) 1-1	20201124	-
9606	100189374	TRT-AGT4-1	-	TRNAT18|TRT-AGT5-1	HGNC:HGNC:34942	6	6p22.1	tRNA-Thr (anticodon AGT) 4-1	tRNA	TRT-AGT4-1	tRNA-Thr (anticodon AGT) 4-1	O	tRNA-Thr-AGT-4-1|tRNA-Thr-AGT-5-1|transfer RNA threonine 18 (anticodon AGU)|transfer RNA-Thr (AGT) 4-1|transfer RNA-Thr (AGT) 5-1	20201124	-
9606	100189375	TRC-GCA21-1	-	TRNAC25	HGNC:HGNC:34943	7	7q36.1	tRNA-Cys (anticodon GCA) 21-1	tRNA	TRC-GCA21-1	tRNA-Cys (anticodon GCA) 21-1	O	tRNA-Cys (GCA) 21-1|transfer RNA cysteine 25 (anticodon GCA)|transfer RNA-Cys (GCA) 21-1	20201124	-
9606	100189376	TRC-GCA9-3	-	TRNAC26	HGNC:HGNC:34944	7	7q36.1	tRNA-Cys (anticodon GCA) 9-3	tRNA	TRC-GCA9-3	tRNA-Cys (anticodon GCA) 9-3	O	tRNA-Cys (GCA) 9-3|transfer RNA cysteine 26 (anticodon GCA)|transfer RNA-Cys (GCA) 9-3	20201124	-
9606	100189377	NMTRL-TAA4-1	-	TRNAL37	HGNC:HGNC:34945	X	Xp11.21	nuclear-encoded mitochondrial tRNA-Leu (TAA) 4-1	tRNA	NMTRL-TAA4-1	nuclear-encoded mitochondrial tRNA-Leu (TAA) 4-1	O	nmt-tRNA-Leu-TAA-4-1|nuclear-encoded mitochondrial transfer RNA-Leu (TAA) 4-1|transfer RNA leucine 37 (anticodon UAA)	20181122	-
9606	100189378	TRT-TGT2-1	-	TRNAT19	HGNC:HGNC:34946	1	1q41	tRNA-Thr (anticodon TGT) 2-1	tRNA	TRT-TGT2-1	tRNA-Thr (anticodon TGT) 2-1	O	tRNA-Thr-TGT-2-1|transfer RNA threonine 19 (anticodon UGU)|transfer RNA-Thr (TGT) 2-1	20201124	-
9606	100189379	TRC-GCA9-4	-	TRNAC27	HGNC:HGNC:34947	7	7q36.1	tRNA-Cys (anticodon GCA) 9-4	tRNA	TRC-GCA9-4	tRNA-Cys (anticodon GCA) 9-4	O	tRNA-Cys (GCA) 9-4|transfer RNA cysteine 27 (anticodon GCA)|transfer RNA-Cys (GCA) 9-4	20201124	-
9606	100189380	TRG-GCC2-1	-	TRNAG31	HGNC:HGNC:34948	1	1q23.3	tRNA-Gly (anticodon GCC) 2-1	tRNA	TRG-GCC2-1	tRNA-Gly (anticodon GCC) 2-1	O	tRNA-Gly (GCC) 2-1|transfer RNA glycine 31 (anticodon GCC)|transfer RNA-Gly (GCC) 2-1	20201124	-
9606	100189381	TRN-GTT19-1	-	TRNAN30	HGNC:HGNC:34949	1	1q21.2	tRNA-Asn (GTT) 19-1	tRNA	TRN-GTT19-1	tRNA-Asn (GTT) 19-1	O	transfer RNA asparagine 30 (anticodon GUU)|transfer RNA-Asn (GTT) 19-1	20200624	-
9606	100189382	TRS-AGA2-1	-	TRNAS25|TRS-AGA2-2	HGNC:HGNC:34950	6	6p22.2	tRNA-Ser (anticodon AGA) 2-1	tRNA	TRS-AGA2-1	tRNA-Ser (anticodon AGA) 2-1	O	tRNA-Ser-AGA-2-1|tRNA-Ser-AGA-2-2|transfer RNA serine 25 (anticodon AGA)|transfer RNA-Ser (AGA) 2-1|transfer RNA-Ser (AGA) 2-2	20201124	-
9606	100189383	TRD-GTC2-11	-	TRD-GTC2-9|TRNAD17	HGNC:HGNC:34951	17	17p13.1	tRNA-Asp (anticodon GTC) 2-11	tRNA	TRD-GTC2-11	tRNA-Asp (anticodon GTC) 2-11	O	tRNA-Asp (GTC) 2-11|tRNA-Asp-GTC-2-9|transfer RNA aspartic acid 17 (anticodon GUC)|transfer RNA-Asp (GTC) 2-11|transfer RNA-Asp (GTC) 2-9	20201124	-
9606	100189384	TRE-CTC1-1	-	TRNAE21	HGNC:HGNC:34952	1	1q21.1	tRNA-Glu (anticodon CTC) 1-1	tRNA	TRE-CTC1-1	tRNA-Glu (anticodon CTC) 1-1	O	tRNA-Glu (CTC) 1-1|transfer RNA glutamic acid 21 (anticodon CUC)|transfer RNA-Glu (CTC) 1-1	20201124	-
9606	100189385	TRE-CTC1-3	-	TRNAE22	HGNC:HGNC:34953	1	1q23.3	tRNA-Glu (anticodon CTC) 1-3	tRNA	TRE-CTC1-3	tRNA-Glu (anticodon CTC) 1-3	O	tRNA-Glu (CTC) 1-3|transfer RNA glutamic acid 22 (anticodon CUC)|transfer RNA-Glu (CTC) 1-3	20201124	-
9606	100189387	TRI-AAT5-5	-	TRI-AAT5-2|TRNAI23	HGNC:HGNC:34955	17	17p13.1	tRNA-Ile (anticodon AAT) 5-5	tRNA	TRI-AAT5-5	tRNA-Ile (anticodon AAT) 5-5	O	tRNA-Ile (AAT) 5-5|tRNA-Ile-AAT-5-2|transfer RNA isoleucine 23 (anticodon AAU)|transfer RNA-Ile (AAT) 5-2|transfer RNA-Ile (AAT) 5-5	20201124	-
9606	100189388	TRP-TGG3-4	-	TRNAP21|TRP-TGG3-3	HGNC:HGNC:34956	16	16p13.3	tRNA-Pro (anticodon TGG) 3-4	tRNA	TRP-TGG3-4	tRNA-Pro (anticodon TGG) 3-4	O	tRNA-Pro-TGG-3-3|tRNA-Pro-TGG-3-4|transfer RNA proline 21 (anticodon UGG)|transfer RNA-Pro (TGG) 3-3|transfer RNA-Pro (TGG) 3-4	20201124	-
9606	100189389	TRQ-CTG12-1	-	TRNAQ30	HGNC:HGNC:34957	12	12q21.1	tRNA-Gln (anticodon CTG) 12-1	tRNA	TRQ-CTG12-1	tRNA-Gln (anticodon CTG) 12-1	O	tRNA-Gln (CTG) 12-1|transfer RNA glutamine 30 (anticodon CUG)|transfer RNA-Gln (CTG) 12-1	20200624	-
9606	100189390	TRK-TTT9-1	-	TRNAK31	HGNC:HGNC:34958	6	6p22.1	tRNA-Lys (TTT) 9-1	tRNA	TRK-TTT9-1	tRNA-Lys (TTT) 9-1	O	transfer RNA lysine 31 (anticodon UUU)|transfer RNA-Lys (TTT) 9-1	20201124	-
9606	100189391	TRM-CAT4-1	-	TRNAM7	HGNC:HGNC:34661	6	6p22.2	tRNA-Met (anticodon CAT) 4-1	tRNA	TRM-CAT4-1	tRNA-Met (anticodon CAT) 4-1	O	tRNA-Met (CAT) 4-1|transfer RNA methionine 7 (anticodon CAU)|transfer RNA-Met (CAT) 4-1	20201124	-
9606	100189392	TRK-TTT16-1	-	TRNAK32	HGNC:HGNC:34960	19	19p13.11	tRNA-Lys (TTT) 16-1	tRNA	TRK-TTT16-1	tRNA-Lys (TTT) 16-1	O	transfer RNA lysine 32 (anticodon UUU)|transfer RNA-Lys (TTT) 16-1	20200624	-
9606	100189393	TRI-AAT4-1	-	TRNAI24	HGNC:HGNC:34961	17	17p13.1	tRNA-Ile (anticodon AAT) 4-1	tRNA	TRI-AAT4-1	tRNA-Ile (anticodon AAT) 4-1	O	tRNA-Ile (AAT) 4-1|transfer RNA isoleucine 24 (anticodon AAU)|transfer RNA-Ile (AAT) 4-1	20201124	-
9606	100189394	TRL-CAG1-1	-	TRNAL38	HGNC:HGNC:34962	1	1q23.3	tRNA-Leu (anticodon CAG) 1-1	tRNA	TRL-CAG1-1	tRNA-Leu (anticodon CAG) 1-1	O	tRNA-Leu (CAG) 1-1|transfer RNA leucine 38 (anticodon CAG)|transfer RNA-Leu (CAG) 1-1	20201124	-
9606	100189395	TRA-CGC5-1	-	TRNAA38	HGNC:HGNC:34963	6	6p22.1	tRNA-Ala (CGC) 5-1	tRNA	TRA-CGC5-1	tRNA-Ala (CGC) 5-1	O	transfer RNA alanine 38 (anticodon CGC)|transfer RNA-Ala (CGC) 5-1	20201124	-
9606	100189396	TRR-ACG1-1	-	TRNAR26|TRR-ACG1-2	HGNC:HGNC:34964	6	6p22.2	tRNA-Arg (anticodon ACG) 1-1	tRNA	TRR-ACG1-1	tRNA-Arg (anticodon ACG) 1-1	O	tRNA-Arg-ACG-1-1|tRNA-Arg-ACG-1-2|transfer RNA arginine 26 (anticodon ACG)|transfer RNA-Arg (ACG) 1-1|transfer RNA-Arg (ACG) 1-2	20201124	-
9606	100189397	NMTRQ-TTG5-1	-	TRNAQ31	HGNC:HGNC:34965	16	16p13.3	nuclear-encoded mitochondrial tRNA-Gln (TTG) 5-1	tRNA	NMTRQ-TTG5-1	nuclear-encoded mitochondrial tRNA-Gln (TTG) 5-1	O	nmt-tRNA-Gln-TTG-5-1|nuclear-encoded mitochondrial transfer RNA-Gln (TTG) 5-1|transfer RNA glutamine 31 (anticodon UUG)|transfer RNA-Gln (TTG) 5-1	20181122	-
9606	100189398	TRA-AGC8-2	-	TRNAA39	HGNC:HGNC:34966	8	8q13.1	tRNA-Ala (anticodon AGC) 8-2	tRNA	TRA-AGC8-2	tRNA-Ala (anticodon AGC) 8-2	O	tRNA-Ala (AGC) 8-2|transfer RNA alanine 39 (anticodon AGC)|transfer RNA-Ala (AGC) 8-2	20190404	-
9606	100189399	TRK-CTT2-2	-	TRK-CTT2-3|TRNAK33	HGNC:HGNC:34967	5	5q35.3	tRNA-Lys (anticodon CTT) 2-2	tRNA	TRK-CTT2-2	tRNA-Lys (anticodon CTT) 2-2	O	tRNA-Lys (CTT) 2-2|tRNA-Lys-CTT-2-3|transfer RNA lysine 33 (anticodon CUU)|transfer RNA-Lys (CTT) 2-2|transfer RNA-Lys (CTT) 2-3	20201124	-
9606	100189400	TRA-CGC2-1	-	TRNAA40	HGNC:HGNC:34969	6	6p22.1	tRNA-Ala (anticodon CGC) 2-1	tRNA	TRA-CGC2-1	tRNA-Ala (anticodon CGC) 2-1	O	tRNA-Ala (CGC) 2-1|transfer RNA alanine 40 (anticodon CGC)|transfer RNA-Ala (CGC) 2-1	20201124	-
9606	100189401	TRI-AAT7-1	-	TRNAI8	HGNC:HGNC:34710	6	6p22.2	tRNA-Ile (anticodon AAT) 7-1	tRNA	TRI-AAT7-1	tRNA-Ile (anticodon AAT) 7-1	O	tRNA-Ile (AAT) 7-1|transfer RNA isoleucine 8 (anticodon AAU)|transfer RNA-Ile (AAT) 7-1	20201124	-
9606	100189402	TRN-GTT2-2	-	TRNAN32	HGNC:HGNC:34971	1	1q23.3	tRNA-Asn (anticodon GTT) 2-2	tRNA	TRN-GTT2-2	tRNA-Asn (anticodon GTT) 2-2	O	tRNA-Asn (GTT) 2-2|transfer RNA asparagine 32 (anticodon GUU)|transfer RNA-Asn (GTT) 2-2	20201124	-
9606	100189404	TRV-AAC7-1	-	TRNAV30	HGNC:HGNC:34973	1	1q25.2	tRNA-Val (AAC) 7-1	tRNA	TRV-AAC7-1	tRNA-Val (AAC) 7-1	O	transfer RNA valine 30 (anticodon AAC)|transfer RNA-Val (AAC) 7-1	20200624	-
9606	100189405	TRY-GTA4-1	-	TRNAY13	HGNC:HGNC:34974	14	14q11.2	tRNA-Tyr (anticodon GTA) 4-1	tRNA	TRY-GTA4-1	tRNA-Tyr (anticodon GTA) 4-1	O	tRNA-Tyr-GTA-4-1|transfer RNA tyrosine 13 (anticodon GUA)|transfer RNA-Tyr (GTA) 4-1	20201124	-
9606	100189406	TRR-CCT4-1	-	TRNAR27	HGNC:HGNC:34975	7	7q34	tRNA-Arg (anticodon CCT) 4-1	tRNA	TRR-CCT4-1	tRNA-Arg (anticodon CCT) 4-1	O	tRNA-Arg-CCT-4-1|transfer RNA arginine 27 (anticodon CCU)|transfer RNA-Arg (CCT) 4-1	20201124	-
9606	100189407	TRE-TTC4-2	-	TRNAE23	HGNC:HGNC:34976	1	1q23.3	tRNA-Glu (anticodon TTC) 4-2	tRNA	TRE-TTC4-2	tRNA-Glu (anticodon TTC) 4-2	O	tRNA-Glu (TTC) 4-2|transfer RNA glutamic acid 23 (anticodon UUC)|transfer RNA-Glu (TTC) 4-2	20201124	-
9606	100189408	TRV-TAC4-1	-	TRNAV31	HGNC:HGNC:34977	6	6p22.1	tRNA-Val (anticodon TAC) 4-1	tRNA	TRV-TAC4-1	tRNA-Val (anticodon TAC) 4-1	O	tRNA-Val-TAC-4-1|transfer RNA valine 31 (anticodon UAC)|transfer RNA-Val (TAC) 4-1	20201124	-
9606	100189409	TRE-CTC2-1	-	TRNAE24	HGNC:HGNC:34978	1	1q44	tRNA-Glu (anticodon CTC) 2-1	tRNA	TRE-CTC2-1	tRNA-Glu (anticodon CTC) 2-1	O	tRNA-Glu (CTC) 2-1|transfer RNA glutamic acid 24 (anticodon CUC)|transfer RNA-Glu (CTC) 2-1	20201124	-
9606	100189410	TRR-TCG2-1	-	TRNAR28	HGNC:HGNC:34979	6	6p22.2	tRNA-Arg (anticodon TCG) 2-1	tRNA	TRR-TCG2-1	tRNA-Arg (anticodon TCG) 2-1	O	tRNA-Arg-TCG-2-1|transfer RNA arginine 28 (anticodon UCG)|transfer RNA-Arg (TCG) 2-1	20201124	-
9606	100189411	TRA-AGC13-1	-	TRNAA41	HGNC:HGNC:34980	6	6p11.2	tRNA-Ala (anticodon AGC) 13-1	tRNA	TRA-AGC13-1	tRNA-Ala (anticodon AGC) 13-1	O	tRNA-Ala (AGC) 13-1|transfer RNA alanine 41 (anticodon AGC)|transfer RNA-Ala (AGC) 13-1	20200624	-
9606	100189412	TRD-GTC2-1	-	TRNAD18	HGNC:HGNC:34981	1	1q23.3	tRNA-Asp (anticodon GTC) 2-1	tRNA	TRD-GTC2-1	tRNA-Asp (anticodon GTC) 2-1	O	tRNA-Asp (GTC) 2-1|transfer RNA aspartic acid 18 (anticodon GUC)|transfer RNA-Asp (GTC) 2-1	20201124	-
9606	100189413	TRC-GCA9-2	-	TRNAC28	HGNC:HGNC:34982	7	7q36.1	tRNA-Cys (anticodon GCA) 9-2	tRNA	TRC-GCA9-2	tRNA-Cys (anticodon GCA) 9-2	O	tRNA-Cys (GCA) 9-2|transfer RNA cysteine 28 (anticodon GCA)|transfer RNA-Cys (GCA) 9-2	20201124	-
9606	100189414	TRC-GCA2-4	-	TRC-GCA2-3|TRNAC29	HGNC:HGNC:34983	17	17q12	tRNA-Cys (anticodon GCA) 2-4	tRNA	TRC-GCA2-4	tRNA-Cys (anticodon GCA) 2-4	O	tRNA-Cys (GCA) 2-4|tRNA-Cys-GCA-2-3|transfer RNA cysteine 29 (anticodon GCA)|transfer RNA-Cys (GCA) 2-3|transfer RNA-Cys (GCA) 2-4	20201124	-
9606	100189415	TRF-GAA1-3	-	TRF-GAA1-1|TRNAF11	HGNC:HGNC:34984	11	11q12.1	tRNA-Phe (anticodon GAA) 1-3	tRNA	TRF-GAA1-3	tRNA-Phe (anticodon GAA) 1-3	O	tRNA-Phe (GAA) 1-3|tRNA-Phe-GAA-1-1|transfer RNA phenylalanine 11 (anticodon GAA)|transfer RNA-Phe (GAA) 1-1|transfer RNA-Phe (GAA) 1-3	20201124	-
9606	100189416	TRV-CAC3-1	-	TRNAV32	MIM:615304|HGNC:HGNC:34985	19	19p13.3	tRNA-Val (anticodon CAC) 3-1	tRNA	TRV-CAC3-1	tRNA-Val (anticodon CAC) 3-1	O	tRNA-Val-CAC-3-1|transfer RNA valine 32 (anticodon CAC)|transfer RNA-Val (CAC) 3-1	20201124	-
9606	100189417	TRE-CTC6-1	-	TRNAE25	HGNC:HGNC:34986	18	18q12.3	tRNA-Glu (anticodon CTC) 6-1	tRNA	TRE-CTC6-1	tRNA-Glu (anticodon CTC) 6-1	O	tRNA-Glu (CTC) 6-1|transfer RNA glutamic acid 25 (anticodon CUC)|transfer RNA-Glu (CTC) 6-1	20200624	-
9606	100189418	TRE-TTC1-1	-	TRE-TTC1-2|TRNAE26	HGNC:HGNC:34987	2	2q21.1	tRNA-Glu (anticodon TTC) 1-1	tRNA	TRE-TTC1-1	tRNA-Glu (anticodon TTC) 1-1	O	tRNA-Glu (TTC) 1-1|tRNA-Glu-TTC-1-2|transfer RNA glutamic acid 26 (anticodon UUC)|transfer RNA-Glu (TTC) 1-1|transfer RNA-Glu (TTC) 1-2	20201124	-
9606	100189419	TRT-TGT4-1	-	TRNAT20	HGNC:HGNC:34988	14	14q11.2	tRNA-Thr (anticodon TGT) 4-1	tRNA	TRT-TGT4-1	tRNA-Thr (anticodon TGT) 4-1	O	tRNA-Thr-TGT-4-1|transfer RNA threonine 20 (anticodon UGU)|transfer RNA-Thr (TGT) 4-1	20201124	-
9606	100189420	TRS-AGA6-1	-	TRNAS26	HGNC:HGNC:34989	11	11q22.3	tRNA-Ser (AGA) 6-1	tRNA	TRS-AGA6-1	tRNA-Ser (AGA) 6-1	O	transfer RNA serine 26 (anticodon AGA)|transfer RNA-Ser (AGA) 6-1	20200624	-
9606	100189421	TRF-GAA7-1	-	TRNAF12	HGNC:HGNC:34990	6	6p22.1	tRNA-Phe (anticodon GAA) 7-1	tRNA	TRF-GAA7-1	tRNA-Phe (anticodon GAA) 7-1	O	tRNA-Phe-GAA-7-1|transfer RNA phenylalanine 12 (anticodon GAA)|transfer RNA-Phe (GAA) 7-1|transfer RNA-Phe (anticodon GAA) 7-1	20200624	-
9606	100189422	TRQ-TTG4-1	-	TRNAQ32	HGNC:HGNC:34991	6	6q24.3	tRNA-Gln (anticodon TTG) 4-1	tRNA	TRQ-TTG4-1	tRNA-Gln (anticodon TTG) 4-1	O	tRNA-Gln-TTG-4-1|transfer RNA glutamine 32 (anticodon UUG)|transfer RNA-Gln (TTG) 4-1	20201124	-
9606	100189423	TRA-AGC9-2	-	TRNAA42	HGNC:HGNC:34992	6	6p22.2	tRNA-Ala (anticodon AGC) 9-2	tRNA	TRA-AGC9-2	tRNA-Ala (anticodon AGC) 9-2	O	tRNA-Ala (AGC) 9-2|transfer RNA alanine 42 (anticodon AGC)|transfer RNA-Ala (AGC) 9-2	20200624	-
9606	100189424	TRY-GTA5-3	-	TRNAY14|TRY-GTA5-1	HGNC:HGNC:34993	14	14q11.2	tRNA-Tyr (anticodon GTA) 5-3	tRNA	TRY-GTA5-3	tRNA-Tyr (anticodon GTA) 5-3	O	tRNA-Tyr-GTA-5-3|transfer RNA tyrosine 14 (anticodon GUA)|transfer RNA-Tyr (GTA) 5-1|transfer RNA-Tyr (GTA) 5-3	20201124	-
9606	100189425	TRK-TTT3-2	-	TRNAK34	HGNC:HGNC:34994	1	1q32.1	tRNA-Lys (anticodon TTT) 3-2	tRNA	TRK-TTT3-2	tRNA-Lys (anticodon TTT) 3-2	O	tRNA-Lys (TTT) 3-2|transfer RNA lysine 34 (anticodon UUU)|transfer RNA-Lys (TTT) 3-2	20201124	-
9606	100189426	TRSUP-CTA1-1	-	TRNASUP3	HGNC:HGNC:34995	17	-	tRNA suppressor (anticodon CTA) 1-1	tRNA	TRSUP-CTA1-1	tRNA suppressor (anticodon CTA) 1-1	O	tRNA-Sup-CTA-1-1|transfer RNA suppressor (CTA) 1-1|transfer RNA suppressor 3 (anticodon CUA)	20190502	-
9606	100189427	TRI-GAT1-3	-	TRNAI26	HGNC:HGNC:34996	X	Xp22.33	tRNA-Ile (anticodon GAT) 1-3	tRNA	TRI-GAT1-3	tRNA-Ile (anticodon GAT) 1-3	O	tRNA-Ile (GAT) 1-3|transfer RNA isoleucine 26 (anticodon GAU)|transfer RNA-Ile (GAT) 1-3	20201124	-
9606	100189428	TRR-ACG2-4	-	TRNAR29	HGNC:HGNC:34997	6	6p22.1	tRNA-Arg (anticodon ACG) 2-4	tRNA	TRR-ACG2-4	tRNA-Arg (anticodon ACG) 2-4	O	tRNA-Arg-ACG-2-4|transfer RNA arginine 29 (anticodon ACG)|transfer RNA-Arg (ACG) 2-4	20201124	-
9606	100189429	TRL-AAG6-1	-	TRNAL39	HGNC:HGNC:34998	20	-	tRNA-Leu (anticodon AAG) 6-1	tRNA	TRL-AAG6-1	tRNA-Leu (anticodon AAG) 6-1	O	tRNA-Leu-AAG-6-1|transfer RNA leucine 39 (anticodon AAG)|transfer RNA-Leu (AAG) 6-1	20190502	-
9606	100189430	TRS-TGA3-1	-	TRNAS27	HGNC:HGNC:34999	6	6p22.2	tRNA-Ser (anticodon TGA) 3-1	tRNA	TRS-TGA3-1	tRNA-Ser (anticodon TGA) 3-1	O	tRNA-Ser-TGA-3-1|transfer RNA serine 27 (anticodon UGA)|transfer RNA-Ser (TGA) 3-1	20201124	-
9606	100189431	TRD-GTC8-1	-	TRNAD19	HGNC:HGNC:35000	12	12q24.31	tRNA-Asp (GTC) 8-1	tRNA	TRD-GTC8-1	tRNA-Asp (GTC) 8-1	O	transfer RNA aspartic acid 19 (anticodon GUC)|transfer RNA-Asp (GTC) 8-1	20200624	-
9606	100189432	TRS-AGA5-1	-	TRNAS28	HGNC:HGNC:35001	7	7q36.1	tRNA-Ser (AGA) 5-1	tRNA	TRS-AGA5-1	tRNA-Ser (AGA) 5-1	O	transfer RNA serine 28 (anticodon AGA)|transfer RNA-Ser (AGA) 5-1	20201124	-
9606	100189433	TRT-AGT3-1	-	TRNAT21	HGNC:HGNC:35003	6	6p22.1	trRNA-Thr (anticodon AGT) 3-1	tRNA	TRT-AGT3-1	trRNA-Thr (anticodon AGT) 3-1	O	tRNA-Thr-AGT-3-1|transfer RNA threonine 21 (anticodon AGU)|transfer RNA-Thr (AGT) 3-1	20201124	-
9606	100189434	TRA-AGC22-1	-	TRNAA43	HGNC:HGNC:35004	6	6p11.2	tRNA-Ala (anticodon AGC) 22-1	tRNA	TRA-AGC22-1	tRNA-Ala (anticodon AGC) 22-1	O	tRNA-Ala (AGC) 22-1|transfer RNA alanine 43 (anticodon AGC)|transfer RNA-Ala (AGC) 22-1	20200624	-
9606	100189435	TRC-GCA14-1	-	TRNAC30	HGNC:HGNC:35005	17	17q12	tRNA-Cys (anticodon GCA) 14-1	tRNA	TRC-GCA14-1	tRNA-Cys (anticodon GCA) 14-1	O	tRNA-Cys (GCA) 14-1|transfer RNA cysteine 30 (anticodon GCA)|transfer RNA-Cys (GCA) 14-1	20201124	-
9606	100189436	TRW-CCA3-1	-	TRNAW9|TRW-CCA3-2	HGNC:HGNC:35006	6	6p22.2	tRNA-Trp (anticodon CCA) 3-1	tRNA	TRW-CCA3-1	tRNA-Trp (anticodon CCA) 3-1	O	tRNA-Trp-CCA-3-1|tRNA-Trp-CCA-3-2|transfer RNA tryptophan 9 (anticodon CCA)|transfer RNA-Trp (CCA) 3-1|transfer RNA-Trp (CCA) 3-2	20201124	-
9606	100189437	TRY-GTA5-1	-	TRNAY15|TRY-GTA5-4	HGNC:HGNC:35007	8	8q13.1	tRNA-Tyr (anticodon GTA) 5-1	tRNA	TRY-GTA5-1	tRNA-Tyr (anticodon GTA) 5-1	O	tRNA-Tyr-GTA-5-1|transfer RNA tyrosine 15 (anticodon GUA)|transfer RNA-Tyr (GTA) 5-1|transfer RNA-Tyr (GTA) 5-4	20201124	-
9606	100189438	TRT-AGT5-1	-	TRNAT22|TRT-AGT4-1	HGNC:HGNC:35008	17	17p13.1	tRNA-Thr (anticodon AGT) 5-1	tRNA	TRT-AGT5-1	tRNA-Thr (anticodon AGT) 5-1	O	tRNA-Thr-AGT-4-1|tRNA-Thr-AGT-5-1|transfer RNA threonine 22 (anticodon AGU)|transfer RNA-Thr (AGT) 4-1|transfer RNA-Thr (AGT) 5-1	20201124	-
9606	100189439	TRK-CTT13-1	-	TRNAK35P	HGNC:HGNC:35009	1	1q24.1	tRNA-Lys (anticodon CTT) 13-1	pseudo	TRK-CTT13-1	tRNA-Lys (anticodon CTT) 13-1	O	tRNA-Lys-CTT-13-1|transfer RNA lysine 35 (anticodon CUU) pseudogene|transfer RNA-Lys (CTT) 13-1	20201124	-
9606	100189440	TRE-CTC12-1	-	TRNAE27P	HGNC:HGNC:35010	3	3q13.11	tRNA-Glu (CTC) 12-1	pseudo	TRE-CTC12-1	tRNA-Glu (CTC) 12-1	O	transfer RNA glutamic acid 27 (anticodon CUC) pseudogene|transfer RNA-Glu (CTC) 12-1	20201124	-
9606	100189441	TRL-TAG4-1	-	TRNAL40P	HGNC:HGNC:35011	14	14q11.2	tRNA-Leu (anticodon TAG) 4-1	pseudo	TRL-TAG4-1	tRNA-Leu (anticodon TAG) 4-1	O	tRNA-Leu-TAG-4-1|transfer RNA leucine 40 (anticodon UAG) pseudogene|transfer RNA-Leu (TAG) 4-1	20201124	-
9606	100189442	TRSUP-CTA2-1	-	TRNASUP4P	HGNC:HGNC:35012	3	3p25.1	tRNA suppressor (anticodon CTA) 2-1	pseudo	TRSUP-CTA2-1	tRNA suppressor (anticodon CTA) 2-1	O	tRNA-Sup-CTA-2-1|transfer RNA suppressor (CTA) 2-1|transfer RNA suppressor 4 (anticodon CUA) pseudogene	20201124	-
9606	100189443	TRR-CCT7-1	-	TRNAR30P	HGNC:HGNC:35013	1	1q21.1	tRNA-Arg (anticodon CCT) 7-1	pseudo	TRR-CCT7-1	tRNA-Arg (anticodon CCT) 7-1	O	tRNA-Arg-CCT-7-1|transfer RNA arginine 30 (anticodon CCU) pseudogene|transfer RNA-Arg (CCT) 7-1	20201124	-
9606	100189444	TRQ-TTG7-1	-	TRNAQ33P	HGNC:HGNC:35014	5	5q14.1	tRNA-Gln (anticodon TTG) 7-1	pseudo	TRQ-TTG7-1	tRNA-Gln (anticodon TTG) 7-1	O	tRNA-Gln-TTG-7-1|transfer RNA glutamine 33 (anticodon UUG) pseudogene|transfer RNA-Gln (TTG) 7-1	20201124	-
9606	100189445	NMTRQ-TTG7-1	-	TRNAQ34P	HGNC:HGNC:35015	2	2q21.1	nuclear-encoded mitochondrial tRNA-Gln (TTG) 7-1	pseudo	NMTRQ-TTG7-1	nuclear-encoded mitochondrial tRNA-Gln (TTG) 7-1	O	nmt-tRNA-Gln-TTG-7-1|nuclear-encoded mitochondrial transfer RNA-Gln (TTG) 7-1|transfer RNA glutamine 34 (anticodon UUG) pseudogene	20201124	-
9606	100189446	TRF-GAA8-1	-	TRNAF13P	HGNC:HGNC:35016	6	6q14.1	tRNA-Phe (anticodon GAA) 8-1	pseudo	TRF-GAA8-1	tRNA-Phe (anticodon GAA) 8-1	O	tRNA-Phe-GAA-8-1|transfer RNA phenylalanine 13 (anticodon GAA) pseudogene|transfer RNA-Phe (GAA) 8-1	20201124	-
9606	100189447	TRC-GCA25-1	-	TRNAC31P	HGNC:HGNC:35017	3	3p24.3	tRNA-Cys (anticodon GCA) 25-1	pseudo	TRC-GCA25-1	tRNA-Cys (anticodon GCA) 25-1	O	tRNA-Cys-GCA-25-1|transfer RNA cysteine 31 (anticodon GCA) pseudogene|transfer RNA-Cys (GCA) 25-1	20201124	-
9606	100189448	NMTRQ-TTG8-1	-	TRNAQ35P	HGNC:HGNC:35018	Y	Yp11.2	nuclear-encoded mitochondrial tRNA-Gln (TTG) 8-1	pseudo	NMTRQ-TTG8-1	nuclear-encoded mitochondrial tRNA-Gln (TTG) 8-1	O	nmt-tRNA-Gln-TTG-8-1|nuclear-encoded mitochondrial transfer RNA-Gln (TTG) 8-1|transfer RNA glutamine 35 (anticodon UUG) pseudogene	20201124	-
9606	100189449	TRR-CCT6-2	-	TRNAR31P	HGNC:HGNC:35019	1	1q21.2	tRNA-Arg (anticodon CCT) 6-2	pseudo	TRR-CCT6-2	tRNA-Arg (anticodon CCT) 6-2	O	tRNA-Arg-CCT-6-2|transfer RNA arginine 31 (anticodon CCU) pseudogene|transfer RNA arginine 33 (anticodon CCU) pseudogene|transfer RNA-Arg (CCT) 6-2	20201124	-
9606	100189450	TRE-CTC14-1	-	TRNAE28P	HGNC:HGNC:35020	8	8q13.2	tRNA-Glu (CTC) 14-1	pseudo	TRE-CTC14-1	tRNA-Glu (CTC) 14-1	O	transfer RNA glutamic acid 28 (anticodon CUC) pseudogene|transfer RNA-Glu (CTC) 14-1	20201124	-
9606	100189451	NMTRQ-TTG9-1	-	TRNAQ36P	HGNC:HGNC:35022	2	2q21.1	nuclear-encoded mitochondrial tRNA-Gln (TTG) 9-1	pseudo	NMTRQ-TTG9-1	nuclear-encoded mitochondrial tRNA-Gln (TTG) 9-1	O	nmt-tRNA-Gln-TTG-9-1|nuclear-encoded mitochondrial transfer RNA-Gln (TTG) 9-1|transfer RNA glutamine 36 (anticodon UUG) pseudogene	20201124	-
9606	100189452	TRQ-CTG11-1	-	TRNAQ37P	HGNC:HGNC:35023	1	1q21.1	tRNA-Gln (anticodon CTG) 11-1	pseudo	TRQ-CTG11-1	tRNA-Gln (anticodon CTG) 11-1	O	tRNA-Gln-CTG-11-1|transfer RNA glutamine 37 (anticodon CUG) pseudogene|transfer RNA-Gln (CTG) 11-1	20201124	-
9606	100189453	TRSUP-TTA3-1	-	TRNASUP5P	HGNC:HGNC:35024	4	4p16.1	tRNA suppressor (anticodon TTA) 3-1	pseudo	TRSUP-TTA3-1	tRNA suppressor (anticodon TTA) 3-1	O	tRNA-Sup-TTA-3-1|transfer RNA suppressor (TTA) 3-1|transfer RNA suppressor 5 (anticodon UUA) pseudogene	20201124	-
9606	100189454	TRE-TTC10-1	-	TRNAE29P	HGNC:HGNC:35025	1	1q21.1	tRNA-Glu (anticodon TTC) 10-1	pseudo	TRE-TTC10-1	tRNA-Glu (anticodon TTC) 10-1	O	tRNA-Glu-TTC-10-1|transfer RNA glutamic acid 29 (anticodon UUC) pseudogene|transfer RNA-Glu (TTC) 10-1	20201124	-
9606	100189455	TRP-GGG1-1	-	TRNAP22P	HGNC:HGNC:35026	10	10p12.2	tRNA-Pro (GGG) 1-1	pseudo	TRP-GGG1-1	tRNA-Pro (GGG) 1-1	O	transfer RNA proline 22 (anticodon GGG) pseudogene|transfer RNA-Pro (GGG) 1-1	20201124	-
9606	100189456	NMTRL-TAA6-1	-	TRNAL41P	HGNC:HGNC:35027	8	8q11.1	nuclear-encoded mitochondrial tRNA-Leu (TAA) 6-1	pseudo	NMTRL-TAA6-1	nuclear-encoded mitochondrial tRNA-Leu (TAA) 6-1	O	nmt-tRNA-Leu-TAA-6-1|nuclear-encoded mitochondrial transfer RNA-Leu (TAA) 6-1|transfer RNA leucine 41 (anticodon UAA) pseudogene|transfer RNA-Leu (TAA) 6-1	20201124	-
9606	100189457	TRE-TTC7-1	-	TRNAE30P	HGNC:HGNC:35028	1	1q21.1	tRNA-Glu (anticodon TTC) 7-1	pseudo	TRE-TTC7-1	tRNA-Glu (anticodon TTC) 7-1	O	tRNA-Glu-TTC-7-1|transfer RNA glutamic acid 30 (anticodon UUC) pseudogene|transfer RNA-Glu (TTC) 7-1	20201124	-
9606	100189458	TRG-CCC7-1	-	TRNAG32P	HGNC:HGNC:35030	2	2p25.1	tRNA-Gly (CCC) 7-1	pseudo	TRG-CCC7-1	tRNA-Gly (CCC) 7-1	O	transfer RNA glycine 32 (anticodon CCC) pseudogene|transfer RNA-Gly (CCC) 7-1	20201124	-
9606	100189459	TRE-CTC13-1	-	TRNAE31P	HGNC:HGNC:35031	2	2q11.1	tRNA-Glu (CTC) 13-1	pseudo	TRE-CTC13-1	tRNA-Glu (CTC) 13-1	O	transfer RNA glutamic acid 31 (anticodon CUC) pseudogene|transfer RNA-Glu (CTC) 13-1	20201124	-
9606	100189460	TRG-TCC5-1	-	TRNAG33P	HGNC:HGNC:35032	18	18q21.31	tRNA-Gly (anticodon TCC) 5-1	pseudo	TRG-TCC5-1	tRNA-Gly (anticodon TCC) 5-1	O	tRNA-Gly-TCC-5-1|transfer RNA glycine 33 (anticodon UCC) pseudogene|transfer RNA-Gly (TCC) 5-1	20201214	-
9606	100189461	NMTRQ-CTG1-1	-	TRNAQ38P	HGNC:HGNC:35033	10	10p12.31	nuclear-encoded mitochondrial tRNA-Gln (CTG) 1-1	pseudo	NMTRQ-CTG1-1	nuclear-encoded mitochondrial tRNA-Gln (CTG) 1-1	O	nmt-tRNA-Gln-CTG-1-1|nuclear-encoded mitochondrial transfer RNA-Gln (CTG) 1-1|transfer RNA glutamine 38 (anticodon CUG) pseudogene	20201124	-
9606	100189462	TRI-AAT10-1	-	TRNAI28P	HGNC:HGNC:35034	6	6p22.1	tRNA-Ile (anticodon AAT) 10-1	pseudo	TRI-AAT10-1	tRNA-Ile (anticodon AAT) 10-1	O	tRNA-Ile (AAT) 10-1|transfer RNA isoleucine 28 (anticodon AAU) pseudogene|transfer RNA-Ile (AAT) 10-1	20201124	-
9606	100189463	NMTRP-TGG1-1	-	TRNAP23P	HGNC:HGNC:35035	1	1q43	nuclear-encoded mitochondrial tRNA-Pro (TGG) 1-1	pseudo	NMTRP-TGG1-1	nuclear-encoded mitochondrial tRNA-Pro (TGG) 1-1	O	nmt-tRNA-Pro-TGG-1-1|nuclear-encoded mitochondrial transfer RNA-Pro (TGG) 1-1|transfer RNA proline 23 (anticodon UGG) pseudogene	20201124	-
9606	100189464	TRK-CTT12-1	-	TRNAK36P	HGNC:HGNC:35036	1	1p34.3	tRNA-Lys (anticodon CTT) 12-1	pseudo	TRK-CTT12-1	tRNA-Lys (anticodon CTT) 12-1	O	tRNA-Lys-CTT-12-1|transfer RNA lysine 36 (anticodon CUU) pseudogene|transfer RNA-Lys (CTT) 12-1	20201124	-
9606	100189465	TRE-TTC6-1	-	TRNAE32P	HGNC:HGNC:35037	1	1q21.2	tRNA-Glu (anticodon TTC) 6-1	pseudo	TRE-TTC6-1	tRNA-Glu (anticodon TTC) 6-1	O	tRNA-Glu-TTC-6-1|transfer RNA glutamic acid 32 (anticodon UUC) pseudogene|transfer RNA-Glu (TTC) 6-1	20201124	-
9606	100189466	NMTRL-TAA5-1	-	TRNAL42P	HGNC:HGNC:35038	20	20q13.31	nuclear-encoded mitochondrial tRNA-Leu (TAA) 5-1	pseudo	NMTRL-TAA5-1	nuclear-encoded mitochondrial tRNA-Leu (TAA) 5-1	O	nmt-tRNA-Leu-TAA-5-1|nuclear-encoded mitochondrial transfer RNA-Leu (TAA) 5-1|transfer RNA leucine 42 (anticodon UAA) pseudogene	20201124	-
9606	100189467	TRK-CTT14-1	-	TRNAK37P	HGNC:HGNC:35039	16	16p13.3	tRNA-Lys (anticodon CTT) 14-1	pseudo	TRK-CTT14-1	tRNA-Lys (anticodon CTT) 14-1	O	tRNA-Lys (CTT) 14-1|transfer RNA lysine 37 (anticodon CUU) pseudogene|transfer RNA-Lys (CTT) 14-1	20201124	-
9606	100189468	TRA-AGC23-1	-	TRNAA44P	HGNC:HGNC:35040	6	6p22.1	tRNA-Ala (anticodon AGC) 23-1	pseudo	TRA-AGC23-1	tRNA-Ala (anticodon AGC) 23-1	O	tRNA-Ala-AGC-23-1|transfer RNA alanine 44 (anticodon AGC) pseudogene|transfer RNA-Ala (AGC) 23-1	20201124	-
9606	100189469	TRA-TGC10-1	-	TRNAA45P	HGNC:HGNC:35041	11	11q12.2	tRNA-Ala (TGC) 10-1	pseudo	TRA-TGC10-1	tRNA-Ala (TGC) 10-1	O	transfer RNA alanine 45 (anticodon UGC) pseudogene|transfer RNA-Ala (TGC) 10-1	20201124	-
9606	100189470	TRSUP-CTA3-1	-	TRNASUP6P	HGNC:HGNC:35043	14	14q24.3	tRNA suppressor (anticodon CTA) 3-1	pseudo	TRSUP-CTA3-1	tRNA suppressor (anticodon CTA) 3-1	O	tRNA-Sup-CTA-3-1|transfer RNA suppressor (CTA) 3-1|transfer RNA suppressor 6 (anticodon CUA) pseudogene	20201124	-
9606	100189471	TRF-GAA12-1	-	TRNAF14P	HGNC:HGNC:35044	8	8q24.13	tRNA-Phe (anticodon GAA) 12-1	pseudo	TRF-GAA12-1	tRNA-Phe (anticodon GAA) 12-1	O	tRNA-Phe-GAA-12-1|transfer RNA phenylalanine 14 (anticodon GAA) pseudogene|transfer RNA-Phe (GAA) 12-1	20201124	-
9606	100189472	TRF-GAA11-1	-	TRNAF15P	HGNC:HGNC:35045	6	6p22.1	tRNA-Phe (anticodon GAA) 11-1	pseudo	TRF-GAA11-1	tRNA-Phe (anticodon GAA) 11-1	O	tRNA-Phe-GAA-11-1|transfer RNA phenylalanine 15 (anticodon GAA) pseudogene|transfer RNA-Phe (GAA) 11-1	20201124	-
9606	100189473	TRQ-TTG5-1	-	TRNAQ39P	HGNC:HGNC:35046	2	2p21	tRNA-Gln (anticodon TTG) 5-1	pseudo	TRQ-TTG5-1	tRNA-Gln (anticodon TTG) 5-1	O	tRNA-Gln-TTG-5-1|transfer RNA glutamine 39 (anticodon UUG) pseudogene|transfer RNA-Gln (TTG) 5-1	20201124	-
9606	100189474	TRI-AAT11-1	-	TRNAI29P	HGNC:HGNC:35047	12	12q24.33	tRNA-Ile (anticodon AAT) 11-1	pseudo	TRI-AAT11-1	tRNA-Ile (anticodon AAT) 11-1	O	tRNA-Ile-AAT-11-1|transfer RNA isoleucine 29 (anticodon AAU) pseudogene|transfer RNA-Ile (AAT) 11-1	20201124	-
9606	100189475	NMTRQ-TTG1-1	-	TRNAQ40P	HGNC:HGNC:35048	X	Xp11.21	nuclear-encoded mitochondrial tRNA-Gln (TTG) 1-1	pseudo	NMTRQ-TTG1-1	nuclear-encoded mitochondrial tRNA-Gln (TTG) 1-1	O	nmt-tRNA-Gln-TTG-1-1|nuclear-encoded mitochondrial transfer RNA-Gln (TTG) 1-1|transfer RNA glutamine 40 (anticodon UUG) pseudogene	20201124	-
9606	100189476	TRP-AGG6-1	-	TRNAP24P	HGNC:HGNC:35049	16	16p13.3	tRNA-Pro (anticodon AGG) 6-1	pseudo	TRP-AGG6-1	tRNA-Pro (anticodon AGG) 6-1	O	tRNA-Pro-AGG-6-1|transfer RNA proline 24 (anticodon AGG) pseudogene|transfer RNA-Pro (AGG) 6-1	20201124	-
9606	100189477	TRV-CAC14-1	-	TRNAV33P	HGNC:HGNC:35050	20	20q13.12	tRNA-Val (anticodon CAC) 14-1	pseudo	TRV-CAC14-1	tRNA-Val (anticodon CAC) 14-1	O	tRNA-Val-CAC-14-1|transfer RNA valine 33 (anticodon CAC) pseudogene|transfer RNA-Val (CAC) 14-1	20201124	-
9606	100189478	NMTRQ-TTG12-1	-	TRNAQ41P	HGNC:HGNC:35051|Ensembl:ENSG00000242752	17	17p11.2	nuclear-encoded mitochondrial tRNA-Gln (TTG) 12-1	pseudo	NMTRQ-TTG12-1	nuclear-encoded mitochondrial tRNA-Gln (TTG) 12-1	O	nmt-tRNA-Gln-TTG-12-1|nuclear-encoded mitochondrial transfer RNA-Gln (TTG) 12-1|transfer RNA glutamine 41 (anticodon UUG) pseudogene|transfer RNA-Gln (TTG) 12-1	20201124	-
9606	100189479	TRV-CAC11-2	-	TRNAV34P	HGNC:HGNC:35052	1	1p36.13	tRNA-Val (anticodon CAC) 11-2	pseudo	TRV-CAC11-2	tRNA-Val (anticodon CAC) 11-2	O	tRNA-Val-CAC-11-2|transfer RNA valine 34 (anticodon CAC) pseudogene|transfer RNA-Val (CAC) 11-2	20201124	-
9606	100189480	TRK-TTT10-1	-	TRNAK38P	HGNC:HGNC:35053	19	19q13.2	tRNA-Lys (anticodon TTT) 10-1	pseudo	TRK-TTT10-1	tRNA-Lys (anticodon TTT) 10-1	O	tRNA-Lys-TTT-10-1|transfer RNA lysine 38 (anticodon UUU) pseudogene|transfer RNA-Lys (TTT) 10-1	20201124	-
9606	100189481	TRI-AAT12-1	-	TRNAI30P	HGNC:HGNC:35054	20	20q13.2	tRNA-Ile (anticodon AAT) 12-1	pseudo	TRI-AAT12-1	tRNA-Ile (anticodon AAT) 12-1	O	tRNA-Ile (AAT) 12-1|transfer RNA isoleucine 30 (anticodon AAU) pseudogene|transfer RNA-Ile (AAT) 12-1	20201124	-
9606	100189482	TRP-AGG5-1	-	TRNAP25P	HGNC:HGNC:35055	2	2p12	tRNA-Pro (anticodon AGG) 5-1	pseudo	TRP-AGG5-1	tRNA-Pro (anticodon AGG) 5-1	O	tRNA-Pro-AGG-5-1|transfer RNA proline 25 (anticodon AGG) pseudogene|transfer RNA-Pro (AGG) 5-1	20201124	-
9606	100189483	TRP-TGG4-1	-	TRNAP26P	HGNC:HGNC:35056	16	16p13.3	tRNA-Pro (anticodon TGG) 4-1	pseudo	TRP-TGG4-1	tRNA-Pro (anticodon TGG) 4-1	O	tRNA-Pro-TGG-4-1|transfer RNA proline 26 (anticodon UGG) pseudogene|transfer RNA-Pro (TGG) 4-1	20201124	-
9606	100189484	TRE-TTC15-1	-	TRNAE33P	HGNC:HGNC:35057	6	6q26	tRNA-Glu (TTC) 15-1	pseudo	TRE-TTC15-1	tRNA-Glu (TTC) 15-1	O	transfer RNA glutamic acid 33 (anticodon UUC) pseudogene|transfer RNA-Glu (TTC) 15-1	20201124	-
9606	100189485	TRE-TTC14-1	-	TRNAE34P	HGNC:HGNC:35058	1	1q21.1	tRNA-Glu (anticodon TTC) 14-1	pseudo	TRE-TTC14-1	tRNA-Glu (anticodon TTC) 14-1	O	tRNA-Glu (TTC) 14-1|transfer RNA glutamic acid 34 (anticodon UUC) pseudogene|transfer RNA-Glu (TTC) 14-1	20201124	-
9606	100189486	TRV-CAC11-1	-	TRNAV39	HGNC:HGNC:38578	1	1p36.13	tRNA-Val (anticodon CAC) 11-1	pseudo	TRV-CAC11-1	tRNA-Val (anticodon CAC) 11-1	O	tRNA-Val-CAC-11-1|transfer RNA valine 39 (anticodon CAC)|transfer RNA-Val (CAC) 11-1	20201124	-
9606	100189487	TRS-AGA7-1	-	TRNAS29P	HGNC:HGNC:35060	20	20q11.21	tRNA-Ser (anticodon AGA) 7-1	pseudo	TRS-AGA7-1	tRNA-Ser (anticodon AGA) 7-1	O	tRNA-Ser-AGA-7-1|transfer RNA serine 29 (anticodon AGA) pseudogene|transfer RNA-Ser (AGA) 7-1	20201124	-
9606	100189488	TRE-CTC11-1	-	TRNAE35P	HGNC:HGNC:35061	8	8p23.1	tRNA-Glu (CTC) 11-1	pseudo	TRE-CTC11-1	tRNA-Glu (CTC) 11-1	O	transfer RNA glutamic acid 35 (anticodon CUC) pseudogene|transfer RNA-Glu (CTC) 11-1	20201124	-
9606	100189489	NMTRQ-TTG4-1	-	TRNAQ42P	HGNC:HGNC:35062	3	3q13.12	nuclear-encoded mitochondrial tRNA-Gln (TTG) 4-1	pseudo	NMTRQ-TTG4-1	nuclear-encoded mitochondrial tRNA-Gln (TTG) 4-1	O	nmt-tRNA-Gln-TTG-4-1|nuclear-encoded mitochondrial transfer RNA-Gln (TTG) 4-1|transfer RNA glutamine 42 (anticodon UUG) pseudogene	20201124	-
9606	100189490	TRN-GTT23-1	-	TRNAN34P	HGNC:HGNC:35064	1	1q21.2	tRNA-Asn (anticodon GTT) 23-1	pseudo	TRN-GTT23-1	tRNA-Asn (anticodon GTT) 23-1	O	tRNA-Asn-GTT-23-1|transfer RNA asparagine 34 (anticodon GUU) pseudogene|transfer RNA-Asn (GTT) 23-1	20201124	-
9606	100189491	TRE-CTC7-1	-	TRNAE36P	HGNC:HGNC:35065	2	2q24.1	tRNA-Glu (anticodon CTC) 7-1	pseudo	TRE-CTC7-1	tRNA-Glu (anticodon CTC) 7-1	O	tRNA-Glu-CTC-7-1|transfer RNA glutamic acid 36 (anticodon CUC) pseudogene|transfer RNA-Glu (CTC) 7-1	20201124	-
9606	100189492	TRE-CTC18-1	-	TRNAE37P	HGNC:HGNC:35067	X	Xp11.22	tRNA-Glu (CTC) 18-1	pseudo	TRE-CTC18-1	tRNA-Glu (CTC) 18-1	O	transfer RNA glutamic acid 37 (anticodon CUC) pseudogene|transfer RNA-Glu (CTC) 18-1	20201124	-
9606	100189493	TRL-AAG7-1	-	TRNAL43P	HGNC:HGNC:35068	5	5q35.3	tRNA-Leu (anticodon AAG) 7-1	pseudo	TRL-AAG7-1	tRNA-Leu (anticodon AAG) 7-1	O	tRNA-Leu-AAG-7-1|transfer RNA leucine 43 (anticodon AAG) pseudogene|transfer RNA-Leu (AAG) 7-1	20201124	-
9606	100189494	TRE-CTC9-1	-	TRNAE38P	HGNC:HGNC:35069	2	2q23.3	tRNA-Glu (CTC) 9-1	pseudo	TRE-CTC9-1	tRNA-Glu (CTC) 9-1	O	transfer RNA glutamic acid 38 (anticodon CUC) pseudogene|transfer RNA-Glu (CTC) 9-1	20201124	-
9606	100189495	TRD-GTC10-1	-	TRNAD20P	HGNC:HGNC:35070	1	1q23.3	tRNA-Asp (GTC) 10-1	pseudo	TRD-GTC10-1	tRNA-Asp (GTC) 10-1	O	transfer RNA aspartic acid 20 (anticodon GUC) pseudogene|transfer RNA-Asp (GTC) 10-1	20201124	-
9606	100189496	TRY-GTA12-1	-	TRNAY16P	HGNC:HGNC:35071	15	15q26.1	tRNA-Tyr (anticodon GTA) 12-1	pseudo	TRY-GTA12-1	tRNA-Tyr (anticodon GTA) 12-1	O	tRNA-Tyr-GTA-12-1|transfer RNA tyrosine 16 (anticodon GUA) pseudogene|transfer RNA-Tyr (GTA) 12-1	20201124	-
9606	100189497	TRF-GAA10-1	-	TRNAF16P	HGNC:HGNC:35072	1	1p11.2	tRNA-Phe (anticodon GAA) 10-1	pseudo	TRF-GAA10-1	tRNA-Phe (anticodon GAA) 10-1	O	tRNA-Phe (GAA) 10-1|transfer RNA phenylalanine 16 (anticodon GAA) pseudogene|transfer RNA-Phe (GAA) 10-1	20201124	-
9606	100189498	LOC100189498	-	TRG-CCC6-1|TRNAG34P	-	1	1q21.2	transfer RNA-Gly (CCC) 6-1	pseudo	-	-	-	tRNA-Gly (CCC) 6-1|transfer RNA glycine 34 (anticodon CCC) pseudogene	20201124	-
9606	100189499	TRL-CAA7-1	-	TRNAL44P	HGNC:HGNC:35074	10	10p11.21	tRNA-Leu (CAA) 7-1	pseudo	TRL-CAA7-1	tRNA-Leu (CAA) 7-1	O	transfer RNA leucine 44 (anticodon CAA) pseudogene|transfer RNA-Leu (CAA) 7-1	20201124	-
9606	100189500	TRV-CAC13-1	-	TRNAV36P	HGNC:HGNC:35075	1	1p36.13	tRNA-Val (CAC) 13-1	pseudo	TRV-CAC13-1	tRNA-Val (CAC) 13-1	O	transfer RNA valine 36 (anticodon CAC) pseudogene|transfer RNA-Val (CAC) 13-1	20201124	-
9606	100189501	NMTRQ-TTG11-1	-	TRNAQ43P	HGNC:HGNC:35076	8	8p12	nuclear-encoded mitochondrial tRNA-Gln (TTG) 11-1	pseudo	NMTRQ-TTG11-1	nuclear-encoded mitochondrial tRNA-Gln (TTG) 11-1	O	nmt-tRNA-Gln-TTG-11-1|nuclear-encoded mitochondrial transfer RNA-Gln (TTG) 11-1|transfer RNA glutamine 43 (anticodon UUG) pseudogene|transfer RNA-Gln (TTG) 11-1	20201124	-
9606	100189502	TRR-CCT8-1	-	TRNAR32P	HGNC:HGNC:35077	1	1q21.2	tRNA-Arg (anticodon CCT) 8-1	pseudo	TRR-CCT8-1	tRNA-Arg (anticodon CCT) 8-1	O	tRNA-Arg-CCT-8-1|transfer RNA arginine 32 (anticodon CCU) pseudogene|transfer RNA-Arg (CCT) 8-1	20201124	-
9606	100189503	TRQ-CTG16-1	-	TRNAQ44P	HGNC:HGNC:35078	2	2q35	tRNA-Gln (anticodon CTG) 16-1	pseudo	TRQ-CTG16-1	tRNA-Gln (anticodon CTG) 16-1	O	tRNA-Gln-CTG-16-1|transfer RNA glutamine 44 (anticodon CUG) pseudogene|transfer RNA-Gln (CTG) 16-1	20201124	-
9606	100189504	TRK-TTT15-1	-	TRNAK39P	HGNC:HGNC:35079	2	2q36.1	tRNA-Lys (anticodon TTT) 15-1	pseudo	TRK-TTT15-1	tRNA-Lys (anticodon TTT) 15-1	O	tRNA-Lys-TTT-15-1|transfer RNA lysine 39 (anticodon UUU) pseudogene|transfer RNA-Lys (TTT) 15-1	20201124	-
9606	100189505	TRQ-TTG8-1	-	TRNAQ45P	HGNC:HGNC:35080	19	19p13.2	tRNA-Gln (anticodon TTG) 8-1	pseudo	TRQ-TTG8-1	tRNA-Gln (anticodon TTG) 8-1	O	tRNA-Gln-TTG-8-1|transfer RNA glutamine 45 (anticodon UUG) pseudogene|transfer RNA-Gln (TTG) 8-1	20201124	-
9606	100189506	TRE-CTC4-1	-	TRNAE39P	HGNC:HGNC:35081	13	13q21.1	tRNA-Glu (CTC) 4-1	pseudo	TRE-CTC4-1	tRNA-Glu (CTC) 4-1	O	transfer RNA glutamic acid 39 (anticodon CUC) pseudogene|transfer RNA-Glu (CTC) 4-1	20201124	-
9606	100189507	TRY-GTA11-1	-	TRNAY17P	HGNC:HGNC:35082	7	7q36.1	tRNA-Tyr (anticodon GTA) 11-1	pseudo	TRY-GTA11-1	tRNA-Tyr (anticodon GTA) 11-1	O	tRNA-Tyr-GTA-11-1|transfer RNA tyrosine 17 (anticodon GUA) pseudogene|transfer RNA-Tyr (GTA) 11-1	20201124	-
9606	100189508	TRC-ACA1-1	-	TRNAC32P	HGNC:HGNC:35083	5	5q33.1	tRNA-Cys (anticodon ACA) 1-1	pseudo	TRC-ACA1-1	tRNA-Cys (anticodon ACA) 1-1	O	tRNA-Cys-ACA-1-1|transfer RNA cysteine 32 (anticodon ACA) pseudogene|transfer RNA-Cys (ACA) 1-1	20201124	-
9606	100189509	TRQ-TTG9-1	-	TRNAQ46P	HGNC:HGNC:35084	12	12q23.1	tRNA-Gln (anticodon TTG) 9-1	pseudo	TRQ-TTG9-1	tRNA-Gln (anticodon TTG) 9-1	O	tRNA-Gln-TTG-9-1|transfer RNA glutamine 46 (anticodon UUG) pseudogene|transfer RNA-Gln (TTG) 9-1	20201124	-
9606	100189510	NMTRQ-TTG6-1	-	TRNAQ47P	HGNC:HGNC:35085	12	12q13.12	nuclear-encoded mitochondrial tRNA-Gln (TTG) 6-1	pseudo	NMTRQ-TTG6-1	nuclear-encoded mitochondrial tRNA-Gln (TTG) 6-1	O	nmt-tRNA-Gln-TTG-6-1|nuclear-encoded mitochondrial transfer RNA-Gln (TTG) 6-1|transfer RNA glutamine 47 (anticodon UUG) pseudogene	20201124	-
9606	100189511	TRG-TCC6-1	-	TRNAG35P	HGNC:HGNC:35086	18	18q21.31	tRNA-Gly (anticodon TCC) 6-1	pseudo	TRG-TCC6-1	tRNA-Gly (anticodon TCC) 6-1	O	tRNA-Gly-TCC-6-1|transfer RNA glycine 35 (anticodon UCC) pseudogene|transfer RNA-Gly (TCC) 6-1	20201214	-
9606	100189512	NMTRS-TGA3-1	-	TRNAS30P	HGNC:HGNC:35087|Ensembl:ENSG00000241225	17	17p11.2	nuclear-encoded mitochondrial tRNA-Ser (TGA) 3-1	pseudo	NMTRS-TGA3-1	nuclear-encoded mitochondrial tRNA-Ser (TGA) 3-1	O	nmt-tRNA-Ser-TGA-3-1|nuclear-encoded mitochondrial transfer RNA-Ser (TGA) 3-1|transfer RNA serine 30 (anticodon UGA) pseudogene	20201124	-
9606	100189513	NMTRV-TAC1-1	-	TRNAV37P	HGNC:HGNC:35088	6	6q25.3	nuclear-encoded mitochondrial tRNA-Val (TAC) 1-1	pseudo	NMTRV-TAC1-1	nuclear-encoded mitochondrial tRNA-Val (TAC) 1-1	O	nmt-tRNA-Val-TAC-1-1|nuclear-encoded mitochondrial transfer RNA-Val (TAC) 1-1|transfer RNA valine 37 (anticodon UAC) pseudogene	20201124	-
9606	100189514	TRK-TTT14-1	-	TRNAK40P	HGNC:HGNC:35089	14	14q24.3	tRNA-Lys (TTT) 14-1	pseudo	TRK-TTT14-1	tRNA-Lys (TTT) 14-1	O	transfer RNA lysine 40 (anticodon UUU) pseudogene|transfer RNA-Lys (TTT) 14-1	20201124	-
9606	100189515	TRP-TGG5-1	-	TRNAP27P	HGNC:HGNC:35090	1	1q32.1	tRNA-Pro (anticodon TGG) 5-1	pseudo	TRP-TGG5-1	tRNA-Pro (anticodon TGG) 5-1	O	tRNA-Pro-TGG-5-1|transfer RNA proline 27 (anticodon UGG) pseudogene|transfer RNA-Pro (TGG) 5-1	20201124	-
9606	100189516	NMTRQ-TTG2-1	-	TRNAQ48P	HGNC:HGNC:35091	7	7q34	nuclear-encoded mitochondrial tRNA-Gln (TTG) 2-1	pseudo	NMTRQ-TTG2-1	nuclear-encoded mitochondrial tRNA-Gln (TTG) 2-1	O	nmt-tRNA-Gln-TTG-2-1|nuclear-encoded mitochondrial transfer RNA-Gln (TTG) 2-1|transfer RNA glutamine 48 (anticodon UUG) pseudogene	20201124	-
9606	100189518	TRE-TTC9-1	-	TRNAE40P	HGNC:HGNC:35093	2	2q33.2	tRNA-Glu (anticodon TTC) 9-1	pseudo	TRE-TTC9-1	tRNA-Glu (anticodon TTC) 9-1	O	tRNA-Glu-TTC-9-1|transfer RNA glutamic acid 40 (anticodon UUC) pseudogene|transfer RNA-Glu (TTC) 9-1	20201124	-
9606	100189519	TRK-TTT17-1	-	TRNAK41P	HGNC:HGNC:35094	8	8p22	tRNA-Lys (TTT) 17-1	pseudo	TRK-TTT17-1	tRNA-Lys (TTT) 17-1	O	transfer RNA lysine 41 (anticodon UUU) pseudogene|transfer RNA-Lys (TTT) 17-1	20201124	-
9606	100189520	NMTRL-TAA3-1	-	TRNAL45P	HGNC:HGNC:35095	1	1q43	nuclear-encoded mitochondrial tRNA-Leu (TAA) 3-1	pseudo	NMTRL-TAA3-1	nuclear-encoded mitochondrial tRNA-Leu (TAA) 3-1	O	nmt-tRNA-Leu-TAA-3-1|nuclear-encoded mitochondrial transfer RNA-Leu (TAA) 3-1|transfer RNA leucine 45 (anticodon UAA) pseudogene	20201124	-
9606	100189522	NMTRL-TAA2-1	-	TRNAL46P	HGNC:HGNC:35097	2	2q14.1	nuclear-encoded mitochondrial tRNA-Leu (TAA) 2-1	pseudo	NMTRL-TAA2-1	nuclear-encoded mitochondrial tRNA-Leu (TAA) 2-1	O	nmt-tRNA-Leu-TAA-2-1|nuclear-encoded mitochondrial transfer RNA-Leu (TAA) 2-1|transfer RNA leucine 46 (anticodon UAA) pseudogene	20201124	-
9606	100189523	TRQ-CTG14-1	-	TRNAQ55	HGNC:HGNC:38574	1	1p36.13	tRNA-Gln (anticodon CTG) 14-1	tRNA	TRQ-CTG14-1	tRNA-Gln (anticodon CTG) 14-1	O	tRNA-Gln-CTG-14-1|transfer RNA glutamine 55 (anticodon CUG)|transfer RNA-Gln (CTG) 14-1	20190502	-
9606	100189524	NMTRQ-TTG10-1	-	TRNAQ50P	HGNC:HGNC:35099	13	13q13.3	nuclear-encoded mitochondrial tRNA-Gln (TTG) 10-1	pseudo	NMTRQ-TTG10-1	nuclear-encoded mitochondrial tRNA-Gln (TTG) 10-1	O	nmt-tRNA-Gln-TTG-10-1|nuclear-encoded mitochondrial transfer RNA-Gln (TTG) 10-1|transfer RNA glutamine 50 (anticodon UUG) pseudogene	20201124	-
9606	100189525	NMTRS-TGA2-1	-	TRNAS31P	HGNC:HGNC:35100	2	2q21.1	nuclear-encoded mitochondrial tRNA-Ser (TGA) 2-1	pseudo	NMTRS-TGA2-1	nuclear-encoded mitochondrial tRNA-Ser (TGA) 2-1	O	nmt-tRNA-Ser-TGA-2-1|nuclear-encoded mitochondrial transfer RNA-Ser (TGA) 2-1|transfer RNA serine 31 (anticodon UGA) pseudogene	20201124	-
9606	100189526	TRS-ACT1-1	-	TRNAS32P	HGNC:HGNC:35102	6	6p22.1	tRNA-Ser (anticodon ACT) 1-1	pseudo	TRS-ACT1-1	tRNA-Ser (anticodon ACT) 1-1	O	tRNA-Ser-ACT-1-1|transfer RNA serine 32 (anticodon ACU) pseudogene|transfer RNA-Ser (ACT) 1-1	20201124	-
9606	100189527	TRE-CTC15-1	-	TRNAE41P	HGNC:HGNC:35104	2	2p13.3	tRNA-Glu (CTC) 15-1	pseudo	TRE-CTC15-1	tRNA-Glu (CTC) 15-1	O	transfer RNA glutamic acid 41 (anticodon CUC) pseudogene|transfer RNA-Glu (CTC) 15-1	20201124	-
9606	100189528	TRE-CTC16-1	-	TRNAE42P	HGNC:HGNC:35105	12	12q24.21	tRNA-Glu (anticodon CTC) 16-1	pseudo	TRE-CTC16-1	tRNA-Glu (anticodon CTC) 16-1	O	tRNA-Glu-CTC-16-1|transfer RNA glutamic acid 42 (anticodon CUC) pseudogene|transfer RNA-Glu (CTC) 16-1	20201124	-
9606	100189529	TRA-TGC9-1	-	TRNAA46P	HGNC:HGNC:35106	6	6p22.1	tRNA-Ala (anticodon TGC) 9-1	pseudo	TRA-TGC9-1	tRNA-Ala (anticodon TGC) 9-1	O	tRNA-Ala-TGC-9-1|transfer RNA alanine 46 (anticodon UGC) pseudogene|transfer RNA-Ala (TGC) 9-1	20201124	-
9606	100189530	TRP-AGG4-1	-	TRNAP28P	HGNC:HGNC:35107	2	2p11.2	tRNA-Pro (anticodon AGG) 4-1	pseudo	TRP-AGG4-1	tRNA-Pro (anticodon AGG) 4-1	O	tRNA-Pro-AGG-4-1|transfer RNA proline 28 (anticodon AGG) pseudogene|transfer RNA-Pro (AGG) 4-1	20201124	-
9606	100189531	TRQ-CTG9-1	-	TRNAQ51P	HGNC:HGNC:35108	1	1q21.2	tRNA-Gln (anticodon CTG) 9-1	pseudo	TRQ-CTG9-1	tRNA-Gln (anticodon CTG) 9-1	O	tRNA-Gln-CTG-9-1|transfer RNA glutamine 51 (anticodon CUG) pseudogene|transfer RNA-Gln (CTG) 9-1	20201124	-
9606	100189532	TRE-CTC10-1	-	TRNAE43P	HGNC:HGNC:35109	20	20p12.1	tRNA-Glu (CTC) 10-1	pseudo	TRE-CTC10-1	tRNA-Glu (CTC) 10-1	O	transfer RNA glutamic acid 43 (anticodon CUC) pseudogene|transfer RNA-Glu (CTC) 10-1	20201124	-
9606	100189533	TRF-GAA9-1	-	TRNAF17P	HGNC:HGNC:35110	1	1q21.1	tRNA-Phe (anticodon GAA) 9-1	pseudo	TRF-GAA9-1	tRNA-Phe (anticodon GAA) 9-1	O	tRNA-Phe-GAA-9-1|transfer RNA phenylalanine 17 (anticodon GAA) pseudogene|transfer RNA-Phe (GAA) 9-1	20201124	-
9606	100189534	TRN-GTT22-1	-	TRNAN36P	HGNC:HGNC:35111	1	1q21.1	tRNA-Asn (anticodon GTT) 22-1	pseudo	TRN-GTT22-1	tRNA-Asn (anticodon GTT) 22-1	O	tRNA-Asn-GTT-22-1|transfer RNA asparagine 36 (anticodon GUU) pseudogene|transfer RNA-Asn (GTT) 22-1	20201124	-
9606	100189535	NMTRQ-TTG13-1	-	TRNAQ52P	HGNC:HGNC:35112	7	7p11.2	nuclear-encoded mitochondrial tRNA-Gln (TTG) 13-1	pseudo	NMTRQ-TTG13-1	nuclear-encoded mitochondrial tRNA-Gln (TTG) 13-1	O	nmt-tRNA-Gln-TTG-13-1|nuclear-encoded mitochondrial transfer RNA-Gln (TTG) 13-1|transfer RNA glutamine 52 (anticodon UUG) pseudogene|transfer RNA-Gln (TTG) 13-1	20201124	-
9606	100189536	TRK-CTT16-1	-	TRNAK42P	HGNC:HGNC:35113	15	15q24.3	tRNA-Lys (anticodon CTT) 16-1	pseudo	TRK-CTT16-1	tRNA-Lys (anticodon CTT) 16-1	O	tRNA-Lys-CTT-16-1|transfer RNA lysine 42 (anticodon CUU) pseudogene|transfer RNA-Lys (CTT) 16-1	20201124	-
9606	100189537	TRR-CCT9-1	-	TRNAR34P	HGNC:HGNC:35114	11	11q13.1	tRNA-Arg (anticodon CCT) 9-1	pseudo	TRR-CCT9-1	tRNA-Arg (anticodon CCT) 9-1	O	tRNA-Arg-CCT-9-1|transfer RNA arginine 34 (anticodon CCU) pseudogene|transfer RNA-Arg (CCT) 9-1	20201124	-
9606	100189538	TRQ-CTG13-1	-	TRNAQ53P	HGNC:HGNC:35115	5	5q33.1	tRNA-Gln (anticodon CTG) 13-1	pseudo	TRQ-CTG13-1	tRNA-Gln (anticodon CTG) 13-1	O	tRNA-Gln-CTG-13-1|transfer RNA glutamine 53 (anticodon CUG) pseudogene|transfer RNA-Gln (CTG) 13-1	20201124	-
9606	100189539	TRK-TTT13-1	-	TRNAK43P	HGNC:HGNC:35116	6	6p22.1	tRNA-Lys (anticodon TTT) 13-1	pseudo	TRK-TTT13-1	tRNA-Lys (anticodon TTT) 13-1	O	tRNA-Lys-TTT-13-1|transfer RNA lysine 43 (anticodon UUU) pseudogene|transfer RNA-Lys (TTT) 13-1	20201124	-
9606	100189540	NMTRQ-TTG15-1	-	TRNAQ54P	HGNC:HGNC:35117	4	4q32.1	nuclear-encoded mitochondrial tRNA-Gln (TTG) 15-1	pseudo	NMTRQ-TTG15-1	nuclear-encoded mitochondrial tRNA-Gln (TTG) 15-1	O	nmt-tRNA-Gln-TTG-15-1|nuclear-encoded mitochondrial transfer RNA-Gln (TTG) 15-1|transfer RNA glutamine 54 (anticodon UUG) pseudogene|transfer RNA-Gln (TTG) 15-1	20201124	-
9606	100189541	TRV-CAC1-4	-	TRNAV4	HGNC:HGNC:34541	5	5q35.3	tRNA-Val (anticodon CAC) 1-4	tRNA	TRV-CAC1-4	tRNA-Val (anticodon CAC) 1-4	O	tRNA-Val-CAC-1-4|transfer RNA valine 4 (anticodon CAC)|transfer RNA-Val (CAC) 1-4	20201124	-
9606	100189589	DCTN1-AS1	-	-	HGNC:HGNC:44151|Ensembl:ENSG00000237737	2	2p13.1	DCTN1 antisense RNA 1	ncRNA	DCTN1-AS1	DCTN1 antisense RNA 1	O	DCTN1 antisense RNA 1 (non-protein coding)	20201124	-
9606	100190785	IS4	-	-	MIM:612238	9	9q31.2-q34.2	Scoliosis, idiopathic, susceptibility to, 4	unknown	-	-	-	-	20190816	-
9606	100190786	CILD8	-	-	MIM:612274	15	15q24-q25	Ciliary dyskinesia, primary, 8	unknown	-	-	-	-	20190816	-
9606	100190787	GEFSP6	-	-	MIM:612279	8	8p23-p21	Generalized epilepsy with febrile seizures plus, type 6	unknown	-	-	-	-	20190816	-
9606	100190788	IBD20	-	-	MIM:612288	10	10q23-q24	Inflammatory bowel disease-20	unknown	-	-	-	-	20190816	-
9606	100190789	TSHQTL1	-	-	MIM:612306	5	5q13	Thyroid-stimulating hormone level QTL 1	unknown	-	-	-	-	20190816	-
9606	100190790	ADHD5	-	-	MIM:612311	2	2q21.1	Attention deficit-hyperactivity disorder, susceptibility to, 5	unknown	-	-	-	-	20190816	-
9606	100190791	ADHD6	-	-	MIM:612312	13	13q12.11	Attention deficit-hyperactivity disorder, susceptibility to, 6	unknown	-	-	-	-	20190816	-
9606	100190799	LDHAP2	-	LDHAL2	HGNC:HGNC:6537	1	1q42.3	lactate dehydrogenase A pseudogene 2	pseudo	LDHAP2	lactate dehydrogenase A pseudogene 2	O	lactate dehydrogenase A-like 2	20201124	-
9606	100190800	LDHAP7	-	LDHAL7	HGNC:HGNC:23144	2	2p11.2	lactate dehydrogenase A pseudogene 7	pseudo	LDHAP7	lactate dehydrogenase A pseudogene 7	O	lactate dehydrogenase A-like 7	20201124	-
9606	100190922	LOC100190922	-	-	-	11	11q22.3	eukaryotic translation initiation factor 4E binding protein 2 pseudogene	pseudo	-	-	-	-	20201124	-
9606	100190923	EIF4EBP2P2	-	-	HGNC:HGNC:49317	15	15q15.2	eukaryotic translation initiation factor 4E binding protein 2 pseudogene 2	pseudo	EIF4EBP2P2	eukaryotic translation initiation factor 4E binding protein 2 pseudogene 2	O	-	20201124	-
9606	100190924	EIF4EBP2P3	-	-	HGNC:HGNC:49318	6	6q16.1	eukaryotic translation initiation factor 4E binding protein 2 pseudogene 3	pseudo	EIF4EBP2P3	eukaryotic translation initiation factor 4E binding protein 2 pseudogene 3	O	-	20201124	-
9606	100190926	IBD19	-	-	MIM:612278	-	-	Inflammatory bowel disease 19	unknown	-	-	-	-	20170402	-
9606	100190928	SLEB12	-	-	MIM:612254	8	8p23.1	Systemic lupus erythematosus, susceptibility to, 12	unknown	-	-	-	-	20190816	-
9606	100190929	IBD15	-	-	MIM:612255	10	10q21	Inflammatory bowel disease-15	unknown	-	-	-	-	20200822	-
9606	100190930	IBD16	-	-	MIM:612259	9	9q32	Inflammatory bowel disease-16	unknown	-	-	-	-	20190816	-
9606	100190931	IBD18	-	-	MIM:612262	5	5p13.1	Inflammatory bowel disease-18	unknown	-	-	-	-	20200822	-
9606	100190932	CMM7	-	-	MIM:612263	20	20q11.2	Melanoma, cutaneous malignant, susceptibility to, 7	unknown	-	-	-	-	20190816	-
9606	100190934	LOC100190934	-	-	-	1	1p32.3	alcohol dehydrogenase 5 (class III), chi polypeptide pseudogene	pseudo	-	-	-	-	20201124	-
9606	100190938	RAMP2-AS1	-	-	HGNC:HGNC:44358|Ensembl:ENSG00000197291	17	17q21.2	RAMP2 antisense RNA 1	ncRNA	RAMP2-AS1	RAMP2 antisense RNA 1	O	CTD-3193K9.7	20201124	-
9606	100190939	TPT1-AS1	-	-	HGNC:HGNC:43686	13	13q14.13	TPT1 antisense RNA 1	ncRNA	TPT1-AS1	TPT1 antisense RNA 1	O	TPT1 antisense RNA 1 (non-protein coding)	20201124	-
9606	100190940	LINC02418	-	-	HGNC:HGNC:53348|Ensembl:ENSG00000214039	12	12q24.33	long intergenic non-protein coding RNA 2418	ncRNA	LINC02418	long intergenic non-protein coding RNA 2418	O	-	20201124	-
9606	100190947	SUPT4H1P1	-	SUPT4H1P	HGNC:HGNC:33981	2	2p12	SPT4 homolog, DSIF elongation factor subunit pseudogene	pseudo	SUPT4H1P1	SPT4 homolog, DSIF elongation factor subunit pseudogene	O	SUPT4H1 pseudogene	20201124	-
9606	100190949	C5orf52	-	-	HGNC:HGNC:35121|Ensembl:ENSG00000187658	5	5q33.3	chromosome 5 open reading frame 52	protein-coding	C5orf52	chromosome 5 open reading frame 52	O	uncharacterized protein C5orf52	20201124	-
9606	100190952	NDUFB1P1	-	NDUFB1P|bcm3095	HGNC:HGNC:30893	3	3p21.31	NADH:ubiquinone oxidoreductase subunit B1 pseudogene 1	pseudo	NDUFB1P1	NADH:ubiquinone oxidoreductase subunit B1 pseudogene 1	O	NADH dehydrogenase (ubiquinone) 1 beta subcomplex, 1 pseudogene 1|NADH dehydrogenase (ubiquinone) 1 beta subcomplex, 1, 7kDa pseudogene	20201124	-
9606	100190954	EXOSC3P2	-	-	HGNC:HGNC:33990	19	19p13.2	exosome component 3 pseudogene 2	pseudo	EXOSC3P2	exosome component 3 pseudogene 2	O	-	20201124	-
9606	100190955	FAM32DP	-	FAM32D	HGNC:HGNC:34240	18	18q22.1	family with sequence similarity 32 member D, pseudogene	pseudo	FAM32DP	family with sequence similarity 32 member D, pseudogene	O	-	20201124	-
9606	100190956	FAM32EP	-	FAM32E	HGNC:HGNC:34241	12	12q24.32	family with sequence similarity 32 member E, pseudogene	pseudo	FAM32EP	family with sequence similarity 32 member E, pseudogene	O	-	20201124	-
9606	100190982	POROK5	-	DSAP3	MIM:612293	1	1p31.3-p31.1	Porokeratosis, disseminated superficial actinic, 3	unknown	-	-	-	-	20170408	-
9606	100190983	DEL2Q32Q33	-	C2DELq32q33	MIM:612313	-	-	Chromosome 2q32-q33 deletion syndrome	unknown	-	-	-	-	20170408	-
9606	100190984	DEL1Q43Q44	-	C1DELq42q44|C1DELq43q44|DEL1Q42Q44	MIM:612337	-	-	Chromosome 1q42-q44 deletion syndrome	unknown	-	-	-	-	20170408	-
9606	100190985	IS5	-	-	MIM:612239	17	17q25.3	scoliosis, idiopathic, susceptibility to, 5	unknown	-	-	-	-	20170408	-
9606	100190986	LOC100190986	-	-	-	16	16p12.2	uncharacterized LOC100190986	ncRNA	-	-	-	-	20201124	-
9606	100190987	FDPSP10	-	-	HGNC:HGNC:39087	15	15q15.2	farnesyl diphosphate synthase pseudogene 10	pseudo	FDPSP10	farnesyl diphosphate synthase pseudogene 10	O	farnesyl diphosphate synthase (farnesyl pyrophosphate synthetase, dimethylallyltranstransferase, geranyltranstransferase) pseudogene	20201124	-
9606	100191039	RPL36AP33	-	RPL36A_15_975	HGNC:HGNC:36475	9	9p13.3	ribosomal protein L36a pseudogene 33	pseudo	RPL36AP33	ribosomal protein L36a pseudogene 33	O	-	20201124	-
9606	100191040	C2CD4D	-	FAM148D	HGNC:HGNC:37210|Ensembl:ENSG00000225556	1	1q21.3	C2 calcium dependent domain containing 4D	protein-coding	C2CD4D	C2 calcium dependent domain containing 4D	O	C2 calcium-dependent domain-containing protein 4D|family with sequence similarity 148, member D	20201124	-
9606	100191063	SNAR-A14	-	-	HGNC:HGNC:34338	19	19q13.33	small NF90 (ILF3) associated RNA A14	snRNA	SNAR-A14	small NF90 (ILF3) associated RNA A14	O	SNAR-A55293015|small ILF3/NF90-associated RNA A14|small nuclear ILF3/NF90-associated RNA A14	20201124	-
9606	100192204	PPIAP30	-	-	HGNC:HGNC:44878|Ensembl:ENSG00000206448	10	10p13	peptidylprolyl isomerase A pseudogene 30	pseudo	PPIAP30	peptidylprolyl isomerase A pseudogene 30	O	peptidylprolyl isomerase A (cyclophilin A) pseudogene 30	20201124	-
9606	100192306	JAWAD	-	-	MIM:251255	-	-	Microcephaly with digital anomalies	unknown	-	-	-	-	20170402	-
9606	100192307	MUSQTL1	-	-	MIM:612343	4	4q22	Musical aptitude QTL 1	unknown	-	-	-	-	20190816	-
9606	100192308	DEL2Q31	-	-	MIM:612345	2	2q31.2	Chromosome 2q31.2 deletion syndrome	unknown	-	-	-	-	20190816	-
9606	100192311	MUSTQTL1	-	-	MIM:612083	14	14q24.3	Muscle strength quantitative trait locus 1	unknown	-	-	-	-	20190816	-
9606	100192312	IBD21	-	-	MIM:612354	18	18p11	Inflammatory bowel disease-21	unknown	-	-	-	-	20190816	-
9606	100192378	ZFHX4-AS1	-	-	HGNC:HGNC:44165|Ensembl:ENSG00000253661	8	8q21.13	ZFHX4 antisense RNA 1	ncRNA	ZFHX4-AS1	ZFHX4 antisense RNA 1	O	ZFHX4 antisense RNA 1 (non-protein coding)	20201124	-
9606	100192379	PP12613	-	-	Ensembl:ENSG00000226757	4	4q27	uncharacterized LOC100192379	ncRNA	-	-	-	-	20201124	-
9606	100192386	FLJ16779	-	-	Ensembl:ENSG00000275620	20	20q13.33	uncharacterized LOC100192386	ncRNA	-	-	-	-	20201124	-
9606	100192388	LOC100192388	-	-	-	20	20p12.2	anaphase promoting complex subunit 13 pseudogene	pseudo	-	-	-	-	20201124	-
9606	100192389	LOC100192389	-	-	-	1	1p12	anaphase promoting complex subunit 13 pseudogene	pseudo	-	-	-	-	20201124	-
9606	100192420	LINC01634	-	-	HGNC:HGNC:52421|Ensembl:ENSG00000235295	22	22q11.21	long intergenic non-protein coding RNA 1634	ncRNA	LINC01634	long intergenic non-protein coding RNA 1634	O	XXbac-B476C20.17	20201124	-
9606	100192426	LOC100192426	-	-	Ensembl:ENSG00000266149	18	18p11.23	uncharacterized LOC100192426	ncRNA	-	-	-	-	20201124	-
9606	100194425	BCAP31P1	-	-	HGNC:HGNC:51323|Ensembl:ENSG00000261217	16	16p11.2	B cell receptor associated protein 31 pseudogene 1	pseudo	BCAP31P1	B cell receptor associated protein 31 pseudogene 1	O	TCONS_l2_00010135	20201209	-
9606	100194426	BCAP31P2	-	-	HGNC:HGNC:51324|Ensembl:ENSG00000260047	16	16p11.2	B cell receptor associated protein 31 pseudogene 2	pseudo	BCAP31P2	B cell receptor associated protein 31 pseudogene 2	O	TCONS_l2_00009689	20201209	-
9606	100196909	ALPQTL1	-	-	MIM:171720	9	9q34.13	Alkaline phosphatase, plasma level of, QTL1	unknown	-	-	-	-	20190816	-
9606	100196910	POROK2	-	PPPD1	MIM:175850	12	12q24.1-q24.2	Porokeratosis, palmar, plantar, and disseminated 1	unknown	-	-	-	-	20190816	-
9606	100196911	POROK6	-	DSAP4	MIM:612353	18	18p11.3	Porokeratosis, disseminated superficial actinic, 4	unknown	-	-	-	-	20190816	-
9606	100196912	MAFD8	-	-	MIM:612357	10	10q21	Major affective disorder-8, susceptibility to	unknown	-	-	-	-	20190816	-
9606	100196913	SCZD14	-	-	MIM:612361	2	2q32.1	schizophrenia, susceptibility to, 14	unknown	-	-	-	-	20190816	-
9606	100196914	ALPQTL2	-	-	MIM:612367	1	1p36	Alkaline phosphatase, plasma level of, QTL 2	unknown	-	-	-	-	20170408	-
9606	100196915	ALPQTL3	-	-	MIM:612368	6	6p22	Alkaline phosphatase, plasma level of, QTL3	unknown	-	-	-	-	20190816	-
9606	100196916	ALPQTL4	-	-	MIM:612369	10	10q21	Alkaline phosphatase, plasma level of, QTL4	unknown	-	-	-	-	20190816	-
9606	100196917	MAFD9	-	-	MIM:612372	12	12p13.3	Major affective disorder-9, susceptibility to	unknown	-	-	-	-	20190816	-
9606	100196918	SLEB13	-	-	MIM:612378	6	6q23	Systemic lupus erythematosus, susceptibility to, 13	unknown	-	-	-	-	20190816	-
9606	100196919	SS3	-	-	MIM:612388	10	10q22.3	Sarcoidosis, susceptibility to, 3	unknown	-	-	-	-	20190816	-
9606	100196944	LOC100196944	-	-	-	7	7q32.1	CD2 cytoplasmic tail binding protein 2 pseudogene	pseudo	-	-	-	-	20201124	-
9606	100216001	MANCR	-	LINC00704	HGNC:HGNC:44678|Ensembl:ENSG00000231298	10	10p15.1	mitotically associated long non coding RNA	ncRNA	MANCR	mitotically associated long non coding RNA	O	long intergenic non-protein coding RNA 704	20201129	-
9606	100216336	RPS24P8	-	RPS24_4_368	HGNC:HGNC:37016	3	3p21.31	ribosomal protein S24 pseudogene 8	pseudo	RPS24P8	ribosomal protein S24 pseudogene 8	O	-	20201124	-
9606	100216337	LOC100216337	-	-	-	2	2p25.1	ADP ribosylation factor like GTPase 1 pseudogene	pseudo	-	-	-	ADP-ribosylation factor-like 1 pseudogene	20201124	-
9606	100216338	RPS24P13	-	RPS24_7_1030	HGNC:HGNC:36805	10	10p11.22	ribosomal protein S24 pseudogene 13	pseudo	RPS24P13	ribosomal protein S24 pseudogene 13	O	-	20201124	-
9606	100216339	RPS24P6	-	RPS24_2_250	HGNC:HGNC:36240|Ensembl:ENSG00000233158	2	2q11.1	ribosomal protein S24 pseudogene 6	pseudo	RPS24P6	ribosomal protein S24 pseudogene 6	O	-	20201124	-
9606	100216340	RPS24P16	-	RPS24_6_1447	HGNC:HGNC:35542	15	15q23	ribosomal protein S24 pseudogene 16	pseudo	RPS24P16	ribosomal protein S24 pseudogene 16	O	-	20201124	-
9606	100216341	RPS24P17	-	RPS24_7_1485	HGNC:HGNC:36348|Ensembl:ENSG00000243988	16	16q13	ribosomal protein S24 pseudogene 17	pseudo	RPS24P17	ribosomal protein S24 pseudogene 17	O	-	20201124	-
9606	100216342	RPS24P7	-	RPS24_1_225	HGNC:HGNC:35737	2	2p15	ribosomal protein S24 pseudogene 7	pseudo	RPS24P7	ribosomal protein S24 pseudogene 7	O	-	20201124	-
9606	100216344	DYT17	-	-	MIM:612406	20	20p11.22-q13.12	dystonia 17	unknown	-	-	-	-	20191002	-
9606	100216346	LOC100216346	-	-	-	8	8q21.13	ADP ribosylation factor like GTPase 6 interacting protein 6 pseudogene	pseudo	-	-	-	ADP-ribosylation factor-like 6 interacting protein 6 pseudogene|ADP-ribosylation-like factor 6 interacting protein 6 pseudogene	20201124	-
9606	100216355	MMADHCP2	-	-	HGNC:HGNC:54997	11	11p13	MMADHC pseudogene 2	pseudo	MMADHCP2	MMADHC pseudogene 2	O	metabolism of cobalamin associated D pseudogene|methylmalonic aciduria (cobalamin deficiency) cblD type, with homocystinuria pseudogene|methylmalonic aciduria and homocystinuria, cblD type pseudogene	20201124	-
9606	100216356	MMADHCP1	-	-	HGNC:HGNC:54996	X	Xq13.3	MMADHC pseudogene 1	pseudo	MMADHCP1	MMADHC pseudogene 1	O	metabolism of cobalamin associated D pseudogene|methylmalonic aciduria (cobalamin deficiency) cblD type, with homocystinuria pseudogene|methylmalonic aciduria and homocystinuria, cblD type pseudogene	20201124	-
9606	100216466	DNM1P43	-	DNM1DN11-10|DNM1DN11@	HGNC:HGNC:35193	15	15q25.2	dynamin 1 pseudogene 43	pseudo	DNM1P43	dynamin 1 pseudogene 43	O	DNM1 pseudogene 43	20201124	-
9606	100216479	FAR2P2	-	-	HGNC:HGNC:49279	2	2q21.1	fatty acyl-CoA reductase 2 pseudogene 2	pseudo	FAR2P2	fatty acyl-CoA reductase 2 pseudogene 2	O	-	20201124	-
9606	100216483	DEL18Q	-	-	MIM:601808	18	18q	Chromosome 18q deletion syndrome	unknown	-	-	-	-	20190816	-
9606	100216484	NRCLP4	-	-	MIM:612417	22	22q13	Narcolepsy 4	unknown	-	-	-	-	20190816	-
9606	100216487	AKIRIN2P1	-	-	HGNC:HGNC:50796	4	4q31.23	akirin 2 pseudogene 1	pseudo	AKIRIN2P1	akirin 2 pseudogene 1	O	-	20201124	-
9606	100216488	LOC100216488	-	-	-	1	1q44	akirin 2 pseudogene	pseudo	-	-	-	-	20201124	-
9606	100216505	DNM1P24	-	DNM1DN15-1|DNM1DN15@	HGNC:HGNC:35171	Y	Yq11.23	dynamin 1 pseudogene 24	pseudo	DNM1P24	dynamin 1 pseudogene 24	O	DNM1 pseudogene 24	20201124	-
9606	100216506	DNM1P25	-	DNM1DN15-3|DNM1DN15@	HGNC:HGNC:35172	Y	Yq11.23	dynamin 1 pseudogene 25	pseudo	DNM1P25	dynamin 1 pseudogene 25	O	DNM1 pseudogene 25	20201124	-
9606	100216507	DNM1P26	-	DNM1DN16-1|DNM1DN16@	HGNC:HGNC:35173	Y	Yq11.23	dynamin 1 pseudogene 26	pseudo	DNM1P26	dynamin 1 pseudogene 26	O	DNM1 pseudogene 26	20201124	-
9606	100216514	DNM1P27	-	DNM1DN16-3|DNM1DN16@	HGNC:HGNC:35174	Y	Yq11.23	dynamin 1 pseudogene 27	pseudo	DNM1P27	dynamin 1 pseudogene 27	O	DNM1 pseudogene 27	20201124	-
9606	100216515	DNM1P36	-	DNM1DN11-3|DNM1DN11@|DNM1DN8-3|DNM1DN8@|DNM1P39	HGNC:HGNC:35186	15	15q25.2	dynamin 1 pseudogene 36	pseudo	DNM1P36	dynamin 1 pseudogene 36	O	DNM1 pseudogene 36|DNM1 pseudogene 39|dynamin 1 pseudogene 39	20201124	-
9606	100216516	DNM1P37	-	DNM1DN10-1|DNM1DN10@	HGNC:HGNC:35187	15	15q25.1	dynamin 1 pseudogene 37	pseudo	DNM1P37	dynamin 1 pseudogene 37	O	DNM1 pseudogene 37	20201124	-
9606	100216517	DNM1P38	-	DNM1DN10-2|DNM1DN10@|DNM1DN11-8|DNM1DN11@|DNM1P42	HGNC:HGNC:35188	15	15q25.2	dynamin 1 pseudogene 38	pseudo	DNM1P38	dynamin 1 pseudogene 38	O	DNM1 pseudogene 38|DNM1 pseudogene 42	20201124	-
9606	100216542	DNM1P45	-	DNM1DN12-2|DNM1DN12@	HGNC:HGNC:35195	15	15q25.3	dynamin 1 pseudogene 45	pseudo	DNM1P45	dynamin 1 pseudogene 45	O	DNM1 pseudogene 45	20201124	-
9606	100216544	DNM1P47	-	DNM1DN14-3|DNM1DN14@	HGNC:HGNC:35200	15	15q26.3	dynamin 1 pseudogene 47	pseudo	DNM1P47	dynamin 1 pseudogene 47	O	DNM1 pseudogene 47	20201124	-
9606	100216545	KMT2E-AS1	-	-	HGNC:HGNC:40845	7	7q22.3	KMT2E antisense RNA 1	ncRNA	KMT2E-AS1	KMT2E antisense RNA 1	O	KMT2E antisense RNA 1 (head to head)	20201124	-
9606	100216546	LINC01004	-	-	HGNC:HGNC:48961	7	7q22.3	long intergenic non-protein coding RNA 1004	ncRNA	LINC01004	long intergenic non-protein coding RNA 1004	O	-	20201124	-
9606	100217367	HIKESHIP1	-	-	HGNC:HGNC:54901	X	Xp22.11	HIKESHI pseudogene 1	pseudo	HIKESHIP1	HIKESHI pseudogene 1	O	Hikeshi, heat shock protein nuclear import factor pseudogene|heat shock protein nuclear import factor hikeshi pseudogene	20201124	-
9606	100217370	DEL1Q21	-	C1DELq21	MIM:612474	1	1q21.1	Chromosome 1q21.1 deletion syndrome	unknown	-	-	-	-	20170408	-
9606	100217371	DUP1Q21	-	C1DUPq21	MIM:612475	1	1q21.1	Chromosome 1q21.1 duplication syndrome	unknown	-	-	-	-	20170408	-
9606	100217387	AGA3	-	-	MIM:612421	20	20p11.22	Alopecia, androgenetic, 3	unknown	-	-	-	-	20190816	-
9606	100233146	HINT1P2	-	-	HGNC:HGNC:38049	7	7q21.3	histidine triad nucleotide binding protein 1 pseudogene 2	pseudo	HINT1P2	histidine triad nucleotide binding protein 1 pseudogene 2	O	-	20201124	-
9606	100233147	ARHI1	-	-	MIM:612448	8	8q24.13-q24.22	Age-related hearing impairment 1	unknown	-	-	-	-	20200719	-
9606	100233156	LOC100233156	-	-	-	Un	-	tektin 4 pseudogene	pseudo	-	-	-	-	20201124	-
9606	100233157	BMIQ13	-	-	MIM:612459	2	2q14.1	Body mass index QTL13	unknown	-	-	-	-	20190816	-
9606	100233158	BMIQ14	-	-	MIM:612460	-	-	Body mass index QTL14	unknown	-	-	-	-	20170408	-
9606	100233159	WAGRO	-	DEL11p14p12	MIM:612469	11	11p13-p12	WAGRO syndrome	unknown	-	-	-	-	20190816	-
9606	100233198	TMX2P1	-	-	HGNC:HGNC:49916	9	9p13.2	thioredoxin related transmembrane protein 2 pseudogene 1	pseudo	TMX2P1	thioredoxin related transmembrane protein 2 pseudogene 1	O	-	20201124	-
9606	100233209	PCED1B-AS1	-	-	HGNC:HGNC:44166|Ensembl:ENSG00000247774	12	12q13.11	PCED1B antisense RNA 1	ncRNA	PCED1B-AS1	PCED1B antisense RNA 1	O	PCED1B antisense RNA 1 (non-protein coding)	20201124	-
9606	100233226	MCI2	-	-	MIM:608557	13	13q12	Myocardial infarction, susceptiblity to, 2	unknown	-	-	-	-	20190816	-
9606	100233227	SLI4	-	-	MIM:612514	7	7q35-q36	Specific language impairment 4	unknown	-	-	-	-	20190816	-
9606	100240702	PLSA1	-	PLSA	MIM:611637	4	4p16	Primary lateral sclerosis, adult, 1	unknown	-	-	-	-	20190816	-
9606	100240707	GAPDHP42	-	-	HGNC:HGNC:37799	6	6q13	glyceraldehyde 3 phosphate dehydrogenase pseudogene 42	pseudo	GAPDHP42	glyceraldehyde 3 phosphate dehydrogenase pseudogene 42	O	-	20201124	-
9606	100240708	GAPDHP43	-	-	HGNC:HGNC:37800	15	15q15.3	glyceraldehyde 3 phosphate dehydrogenase pseudogene 43	pseudo	GAPDHP43	glyceraldehyde 3 phosphate dehydrogenase pseudogene 43	O	glyceraldehyde-3-phosphate dehydrogenase pseudogene	20201124	-
9606	100240709	GAPDHP44	-	GAPDH	HGNC:HGNC:37801	12	12q14.2	glyceraldehyde 3 phosphate dehydrogenase pseudogene 44	pseudo	GAPDHP44	glyceraldehyde 3 phosphate dehydrogenase pseudogene 44	O	-	20201124	-
9606	100240710	GAPDHP45	-	-	HGNC:HGNC:37802	10	10p13	glyceraldehyde 3 phosphate dehydrogenase pseudogene 45	pseudo	GAPDHP45	glyceraldehyde 3 phosphate dehydrogenase pseudogene 45	O	glyceraldehyde-3-phosphate dehydrogenase pseudogene	20201124	-
9606	100240711	GAPDHP46	-	-	HGNC:HGNC:37804|Ensembl:ENSG00000224678	1	1p22.1	glyceraldehyde 3 phosphate dehydrogenase pseudogene 46	pseudo	GAPDHP46	glyceraldehyde 3 phosphate dehydrogenase pseudogene 46	O	glyceraldehyde-3-phosphate dehydrogenase pseudogene	20201124	-
9606	100240712	GAPDHP47	-	-	HGNC:HGNC:37803|Ensembl:ENSG00000243033	3	3q24	glyceraldehyde 3 phosphate dehydrogenase pseudogene 47	pseudo	GAPDHP47	glyceraldehyde 3 phosphate dehydrogenase pseudogene 47	O	glyceraldehyde-3-phosphate dehydrogenase pseudogene	20201124	-
9606	100240713	GAPDHP48	-	-	HGNC:HGNC:37805	2	2p25.3	glyceraldehyde 3 phosphate dehydrogenase pseudogene 48	pseudo	GAPDHP48	glyceraldehyde 3 phosphate dehydrogenase pseudogene 48	O	-	20201124	-
9606	100240714	LOC100240714	-	-	-	6	6q25.1	multimerin 2 pseudogene	pseudo	-	-	-	-	20201124	-
9606	100240728	LOC100240728	-	-	-	7	7p11.2	uncharacterized LOC100240728	ncRNA	-	-	-	-	20201124	-
9606	100240730	DUP7Q11.23	-	C7DUPq11.23	MIM:609757	7	7q11.23	Chromosome 7q11.23 duplication syndrome	unknown	-	-	-	-	20190816	-
9606	100240731	DEL15Q15.3	-	C15DELq15.3	MIM:611102	15	15q15.3	Deafness and male infertility	unknown	-	-	-	-	20190816	-
9606	100240732	IBD22	-	-	MIM:612380	17	17q21.2	Inflammatory bowel disease-22	unknown	-	-	-	-	20190816	-
9606	100240733	IBD23	-	-	MIM:612381	1	1q32	Inflammatory bowel disease-23	unknown	-	-	-	-	20170408	-
9606	100240734	LOC100240734	-	-	-	12	12q13.13	uncharacterized LOC100240734	ncRNA	-	-	-	-	20201124	-
9606	100240735	LOC100240735	-	-	Ensembl:ENSG00000250654	12	12q13.13	uncharacterized LOC100240735	ncRNA	-	-	-	-	20201124	-
9606	100240736	DEL11P15P14	-	C11DELp15p14	MIM:606528	11	11p15-p14	Chromosome 11p15-p14 deletion syndrome	unknown	-	-	-	-	20190816	-
9606	100240737	DEL1P36	-	C1DELp36	MIM:607872	1	1p36	Chromosome 1p36 deletion syndrome	unknown	-	-	-	-	20170408	-
9606	100240738	DUP22Q11.2	-	-	MIM:608363	22	22q11.2	Chromosome 22q11.2 microduplication syndrome	unknown	-	-	-	-	20190816	-
9606	100240739	DUP18PDEL18Q	-	DUP18qDEL18p|DUP81qDEL18p	MIM:609334	18	18q22	Chromosome 18 pericentric inversion	unknown	-	-	-	-	20190816	-
9606	100240740	DEL2P16.1-P15	-	C2DELp161-p15	MIM:612513	2	2p16.1-p15	Chromosome 2p16.1-p15 deletion syndrome	unknown	-	-	-	-	20170408	-
9606	100240747	DEL18P	-	C18DELp	MIM:146390	18	18p	Chromosome 18p deletion syndrome	unknown	-	-	-	-	20190816	-
9606	100240748	DEL9P	-	C9DELp	MIM:158170	9	9p	Chromosome 9p deletion syndrome	unknown	-	-	-	-	20190816	-
9606	100268168	LOC100268168	-	-	Ensembl:ENSG00000204758	5	5q35.1	uncharacterized LOC100268168	ncRNA	-	-	-	CTC-308K20.1	20201124	-
9606	100270639	IHPS5	-	-	MIM:612525	16	16q24.3	Pyloric stenosis, infantile hypertrophic, 5	unknown	-	-	-	-	20190816	-
9606	100270641	MYP16	-	-	MIM:612554	5	5p15.33-p15.2	myopia 16	unknown	-	-	-	-	20191002	-
9606	100270642	CLLS3	-	-	MIM:612557	9	9q34.1	Leukemia, chronic lymphocytic, susceptibility to, 3	unknown	-	-	-	-	20190816	-
9606	100270643	CLLS4	-	-	MIM:612558	6	6p25	Leukemia, chronic lymphocytic susceptibility to, 4	unknown	-	-	-	-	20190816	-
9606	100270644	CLLS5	-	-	MIM:612559	11	11q24.1	Leukemia, chronic lymphocytic susceptiblity to, 5	unknown	-	-	-	-	20190816	-
9606	100270647	LOC100270647	-	-	-	5	5p15.1	nucleolar protein interacting with the FHA domain of MKI67 pseudogene	pseudo	-	-	-	MKI67 (FHA domain) interacting nucleolar phosphoprotein pseudogene	20201124	-
9606	100270648	NIFKP3	-	MKI67IPP3	HGNC:HGNC:44951|Ensembl:ENSG00000256331	12	12p13.31	nucleolar protein interacting with the FHA domain of MKI67 pseudogene 3	pseudo	NIFKP3	nucleolar protein interacting with the FHA domain of MKI67 pseudogene 3	O	MKI67 (FHA domain) interacting nucleolar phosphoprotein pseudogene 3	20201124	-
9606	100270670	LOC100270670	-	-	-	1	1q21.3	chloride nucleotide-sensitive channel 1A pseudogene	pseudo	-	-	-	-	20201124	-
9606	100270673	FABP5P12	-	FABP5L12	HGNC:HGNC:31067	4	4q32.1	fatty acid binding protein 5 pseudogene 12	pseudo	FABP5P12	fatty acid binding protein 5 pseudogene 12	O	fatty acid binding protein 5 (psoriasis-associated) pseudogene|fatty acid binding protein 5-like 12	20201124	-
9606	100270679	LINC01432	-	-	HGNC:HGNC:50745|Ensembl:ENSG00000234435	20	20p11.22	long intergenic non-protein coding RNA 1432	ncRNA	LINC01432	long intergenic non-protein coding RNA 1432	O	-	20201124	-
9606	100270680	CASC11	-	CARLO7|CARLo-7|LINC00990|MYMLR|TCONS_00014535	MIM:617704|HGNC:HGNC:48939|Ensembl:ENSG00000249375	8	8q24.21	cancer susceptibility 11	ncRNA	CASC11	cancer susceptibility 11	O	MYC-modulating lncRNA|cancer susceptibility 11 (non-protein coding)|cancer susceptibility candidate 11 (non-protein coding)|long intergenic non-protein coding RNA 990	20201124	-
9606	100270709	FTH1P27	-	-	HGNC:HGNC:39091	X	Xp21.1	ferritin heavy chain 1 pseudogene 27	pseudo	FTH1P27	ferritin heavy chain 1 pseudogene 27	O	ferritin, heavy polypeptide 1 pseudogene 27|ferritin, heavy polypeptide-like 17 pseudogene	20201124	-
9606	100270746	LOC100270746	-	-	-	6	6p22.2	uncharacterized LOC100270746	ncRNA	-	-	-	-	20201124	-
9606	100270753	RPL21P112	-	RPL21_45_1329	HGNC:HGNC:36526|Ensembl:ENSG00000237924	13	13q32.1	ribosomal protein L21 pseudogene 112	pseudo	RPL21P112	ribosomal protein L21 pseudogene 112	O	-	20201124	-
9606	100270754	RPL7AP72	-	RPL7A_34_1809	HGNC:HGNC:36442|Ensembl:ENSG00000235735	X	Xq25	ribosomal protein L7a pseudogene 72	pseudo	RPL7AP72	ribosomal protein L7a pseudogene 72	O	-	20201124	-
9606	100270755	RPSAP63	-	RPSA_33_1813	HGNC:HGNC:35581|Ensembl:ENSG00000233260	X	Xq26.2	ribosomal protein SA pseudogene 63	pseudo	RPSAP63	ribosomal protein SA pseudogene 63	O	-	20201124	-
9606	100270790	GNL2P1	-	-	HGNC:HGNC:50779|Ensembl:ENSG00000223893	7	7p12.2	G protein nucleolar 2 pseudogene 1	pseudo	GNL2P1	G protein nucleolar 2 pseudogene 1	O	guanine nucleotide binding protein-like 2 (nucleolar) pseudogene 1	20201124	-
9606	100270794	STQTL10	-	-	MIM:612221	3	3q23	Stature QTL 10	unknown	-	-	-	-	20190816	-
9606	100270795	STQTL11	-	-	MIM:612223	7	7q21	Stature QTL 11	unknown	-	-	-	-	20190816	-
9606	100270796	STQTL13	-	-	MIM:612226	4	4p15.3	Stature QTL 13	unknown	-	-	-	-	20190816	-
9606	100270797	STQTL14	-	-	MIM:612228	20	20q11.22	Stature QTL 14	unknown	-	-	-	-	20190816	-
9606	100270798	IBD24	-	-	MIM:612566	20	20q13	Inflammatory bowel disease-24	unknown	-	-	-	-	20190816	-
9606	100270799	IBD25	-	-	MIM:612567	-	-	Inflammatory bowel disease-25	unknown	-	-	-	-	20170402	-
9606	100270800	SHFLD3	-	C17DUPp13.3|DUP17p13.3	MIM:612576	17	17p13.3-p13.1	Split-hand/foot malformation with long bone deficiency 3	unknown	-	-	-	-	20190816	-
9606	100270801	STQTL15	-	-	MIM:612578	8	8q21.13	Stature QTL 15	unknown	-	-	-	-	20190816	-
9606	100270802	STQTL16	-	-	MIM:612579	15	15q22.32	Stature QTL 16	unknown	-	-	-	-	20190816	-
9606	100270803	DEL6PTER	-	C6DELpter	MIM:612582	6	6pter-p24	Chromosome 6pter deletion syndrome	unknown	-	-	-	-	20190816	-
9606	100270804	LINC00653	-	-	HGNC:HGNC:44308	20	20p11.23	long intergenic non-protein coding RNA 653	ncRNA	LINC00653	long intergenic non-protein coding RNA 653	O	-	20201124	-
9606	100270823	RPL7P11	-	RPL7_1_6	HGNC:HGNC:35667|Ensembl:ENSG00000234619	1	1p36.23	ribosomal protein L7 pseudogene 11	pseudo	RPL7P11	ribosomal protein L7 pseudogene 11	O	-	20201124	-
9606	100270825	RPL9P12	-	RPL9_1_50	HGNC:HGNC:36728|Ensembl:ENSG00000236004	1	1p32.3	ribosomal protein L9 pseudogene 12	pseudo	RPL9P12	ribosomal protein L9 pseudogene 12	O	-	20201124	-
9606	100270826	RPS2P13	-	RPS2_1_34	HGNC:HGNC:36021|Ensembl:ENSG00000235673	1	1p34.3	ribosomal protein S2 pseudogene 13	pseudo	RPS2P13	ribosomal protein S2 pseudogene 13	O	-	20201124	-
9606	100270827	RPS2P14	-	RPS2_2_88	HGNC:HGNC:36389|Ensembl:ENSG00000232450	1	1p13.2	ribosomal protein S2 pseudogene 14	pseudo	RPS2P14	ribosomal protein S2 pseudogene 14	O	-	20201124	-
9606	100270828	RPL37P9	-	RPL37_1_4	HGNC:HGNC:35688|Ensembl:ENSG00000227950	1	1p36.31	ribosomal protein L37 pseudogene 9	pseudo	RPL37P9	ribosomal protein L37 pseudogene 9	O	-	20201124	-
9606	100270829	RPL39P12	-	RPL39_1_3	HGNC:HGNC:36166	1	1p36.33	ribosomal protein L39 pseudogene 12	pseudo	RPL39P12	ribosomal protein L39 pseudogene 12	O	-	20201124	-
9606	100270832	RPL5P9	-	RPL5_3_263	HGNC:HGNC:36557|Ensembl:ENSG00000236330	2	2q13	ribosomal protein L5 pseudogene 9	pseudo	RPL5P9	ribosomal protein L5 pseudogene 9	O	-	20201124	-
9606	100270833	RPL5P12	-	RPL5_4_502	HGNC:HGNC:36221|Ensembl:ENSG00000242697	4	4q23	ribosomal protein L5 pseudogene 12	pseudo	RPL5P12	ribosomal protein L5 pseudogene 12	O	-	20201124	-
9606	100270834	RPL5P13	-	RPL5_5_523	HGNC:HGNC:37023|Ensembl:ENSG00000242134	4	4q31.21	ribosomal protein L5 pseudogene 13	pseudo	RPL5P13	ribosomal protein L5 pseudogene 13	O	-	20201124	-
9606	100270835	RPL5P14	-	RPL5_5_550	HGNC:HGNC:35924|Ensembl:ENSG00000243914	5	5p13.3	ribosomal protein L5 pseudogene 14	pseudo	RPL5P14	ribosomal protein L5 pseudogene 14	O	-	20201124	-
9606	100270836	RPL5P15	-	RPL5_6_566	HGNC:HGNC:36769	5	5q11.2	ribosomal protein L5 pseudogene 15	pseudo	RPL5P15	ribosomal protein L5 pseudogene 15	O	-	20201124	-
9606	100270837	RPL5P16	-	RPL5_7_588	HGNC:HGNC:36009|Ensembl:ENSG00000240411	5	5q14.2	ribosomal protein L5 pseudogene 16	pseudo	RPL5P16	ribosomal protein L5 pseudogene 16	O	-	20201124	-
9606	100270838	RPL5P21	-	RPL5_7_753	HGNC:HGNC:37029|Ensembl:ENSG00000218689	6	6q22.33	ribosomal protein L5 pseudogene 21	pseudo	RPL5P21	ribosomal protein L5 pseudogene 21	O	-	20201124	-
9606	100270839	RPL5P17	-	RPL5_8_591	HGNC:HGNC:36605|Ensembl:ENSG00000243859	5	5q14.3	ribosomal protein L5 pseudogene 17	pseudo	RPL5P17	ribosomal protein L5 pseudogene 17	O	-	20201124	-
9606	100270840	RPL5P23	-	RPL5_8_899	HGNC:HGNC:36553|Ensembl:ENSG00000240395	8	8p11.21	ribosomal protein L5 pseudogene 23	pseudo	RPL5P23	ribosomal protein L5 pseudogene 23	O	-	20201124	-
9606	100270841	RPL5P24	-	RPL5_9_935	HGNC:HGNC:35828|Ensembl:ENSG00000244052	8	8q22.3	ribosomal protein L5 pseudogene 24	pseudo	RPL5P24	ribosomal protein L5 pseudogene 24	O	-	20201124	-
9606	100270843	RPL6P15	-	RPL6_3_613	HGNC:HGNC:36903|Ensembl:ENSG00000240611	5	5q31.1	ribosomal protein L6 pseudogene 15	pseudo	RPL6P15	ribosomal protein L6 pseudogene 15	O	-	20201124	-
9606	100270844	RPL6P5	-	RPL6_4_280	HGNC:HGNC:36199|Ensembl:ENSG00000214064	2	2q22.3	ribosomal protein L6 pseudogene 5	pseudo	RPL6P5	ribosomal protein L6 pseudogene 5	O	-	20201124	-
9606	100270845	RPL6P6	-	RPL6_5_321	HGNC:HGNC:36673|Ensembl:ENSG00000231063	2	2q34	ribosomal protein L6 pseudogene 6	pseudo	RPL6P6	ribosomal protein L6 pseudogene 6	O	-	20201124	-
9606	100270846	RPL6P21	-	RPL6_5_786	HGNC:HGNC:35994|Ensembl:ENSG00000223445	7	7p21.2	ribosomal protein L6 pseudogene 21	pseudo	RPL6P21	ribosomal protein L6 pseudogene 21	O	-	20201124	-
9606	100270847	RPL6P9	-	RPL6_6_412	HGNC:HGNC:36484	3	3q23	ribosomal protein L6 pseudogene 9	pseudo	RPL6P9	ribosomal protein L6 pseudogene 9	O	-	20201124	-
9606	100270848	RPL6P7	-	RPL6_7_423	HGNC:HGNC:35801|Ensembl:ENSG00000239212	3	3q25.31	ribosomal protein L6 pseudogene 7	pseudo	RPL6P7	ribosomal protein L6 pseudogene 7	O	-	20201124	-
9606	100270850	RPL7P15	-	RPL7_4_398	HGNC:HGNC:36740	3	3q21.2	ribosomal protein L7 pseudogene 15	pseudo	RPL7P15	ribosomal protein L7 pseudogene 15	O	-	20201124	-
9606	100270851	RPL7P17	-	RPL7_6_493	HGNC:HGNC:36116|Ensembl:ENSG00000214062	4	4q21.1	ribosomal protein L7 pseudogene 17	pseudo	RPL7P17	ribosomal protein L7 pseudogene 17	O	-	20201124	-
9606	100270852	RPL7P18	-	RPL7_7_596	HGNC:HGNC:36949|Ensembl:ENSG00000243806	5	5q15	ribosomal protein L7 pseudogene 18	pseudo	RPL7P18	ribosomal protein L7 pseudogene 18	O	-	20201124	-
9606	100270853	RPL7P19	-	RPL7_9_617	HGNC:HGNC:36268|Ensembl:ENSG00000241458	5	5q31.2	ribosomal protein L7 pseudogene 19	pseudo	RPL7P19	ribosomal protein L7 pseudogene 19	O	-	20201124	-
9606	100270854	RPL8P3	-	RPL8_1_413	HGNC:HGNC:36407|Ensembl:ENSG00000240950	3	3q23	ribosomal protein L8 pseudogene 3	pseudo	RPL8P3	ribosomal protein L8 pseudogene 3	O	-	20201124	-
9606	100270855	RPL9P10	-	RPL9_2_176	HGNC:HGNC:35686|Ensembl:ENSG00000232166	1	1q42.2	ribosomal protein L9 pseudogene 10	pseudo	RPL9P10	ribosomal protein L9 pseudogene 10	O	-	20201124	-
9606	100270856	RPL9P13	-	RPL9_2_278	HGNC:HGNC:36558|Ensembl:ENSG00000228374	2	2q22.1	ribosomal protein L9 pseudogene 13	pseudo	RPL9P13	ribosomal protein L9 pseudogene 13	O	-	20201124	-
9606	100270857	RPL9P15	-	RPL9_4_422	HGNC:HGNC:35539|Ensembl:ENSG00000240601	3	3q25.2	ribosomal protein L9 pseudogene 15	pseudo	RPL9P15	ribosomal protein L9 pseudogene 15	O	-	20201124	-
9606	100270858	RPS2P15	-	RPS2_3_202	HGNC:HGNC:36468|Ensembl:ENSG00000235440	2	2p23.3	ribosomal protein S2 pseudogene 15	pseudo	RPS2P15	ribosomal protein S2 pseudogene 15	O	-	20201124	-
9606	100270859	RPS2P19	-	RPS2_4_428	HGNC:HGNC:35786|Ensembl:ENSG00000244249	3	3q25.33	ribosomal protein S2 pseudogene 19	pseudo	RPS2P19	ribosomal protein S2 pseudogene 19	O	-	20201124	-
9606	100270860	RPS2P16	-	RPS2_8_310	HGNC:HGNC:36865|Ensembl:ENSG00000230799	2	2q33.1	ribosomal protein S2 pseudogene 16	pseudo	RPS2P16	ribosomal protein S2 pseudogene 16	O	-	20201124	-
9606	100270861	RPS2P22	-	RPS2_9_556	HGNC:HGNC:35506	5	5p13.1	ribosomal protein S2 pseudogene 22	pseudo	RPS2P22	ribosomal protein S2 pseudogene 22	O	-	20201124	-
9606	100270862	RPS3P4	-	RPS3_1_652	HGNC:HGNC:36616|Ensembl:ENSG00000220472	6	6p24.3	ribosomal protein S3 pseudogene 4	pseudo	RPS3P4	ribosomal protein S3 pseudogene 4	O	-	20201124	-
9606	100270864	RPS6P2	-	RPS6_1_301	HGNC:HGNC:36446	2	2q31.2	ribosomal protein S6 pseudogene 2	pseudo	RPS6P2	ribosomal protein S6 pseudogene 2	O	-	20201124	-
9606	100270865	RPS6P10	-	RPS6_4_967	HGNC:HGNC:36730|Ensembl:ENSG00000232176	9	9p22.1	ribosomal protein S6 pseudogene 10	pseudo	RPS6P10	ribosomal protein S6 pseudogene 10	O	-	20201124	-
9606	100270866	RPS6P11	-	RPS6_5_956	HGNC:HGNC:36270|Ensembl:ENSG00000225893	9	9p24.1	ribosomal protein S6 pseudogene 11	pseudo	RPS6P11	ribosomal protein S6 pseudogene 11	O	-	20201124	-
9606	100270867	RPS6P12	-	RPS6_5_991	HGNC:HGNC:36375|Ensembl:ENSG00000233309	9	9q21.32	ribosomal protein S6 pseudogene 12	pseudo	RPS6P12	ribosomal protein S6 pseudogene 12	O	-	20201124	-
9606	100270868	RPS7P2	-	RPS7_1_102	HGNC:HGNC:36079	1	1q21.3	ribosomal protein S7 pseudogene 2	pseudo	RPS7P2	ribosomal protein S7 pseudogene 2	O	-	20201124	-
9606	100270869	RPS7P6	-	RPS7_3_462	HGNC:HGNC:36334|Ensembl:ENSG00000215278	4	4p15.32	ribosomal protein S7 pseudogene 6	pseudo	RPS7P6	ribosomal protein S7 pseudogene 6	O	-	20201124	-
9606	100270870	RPS7P7	-	RPS7_3_472	HGNC:HGNC:35690|Ensembl:ENSG00000240167	4	4p13	ribosomal protein S7 pseudogene 7	pseudo	RPS7P7	ribosomal protein S7 pseudogene 7	O	-	20201124	-
9606	100270871	RPS8P6	-	RPS8_1_339	HGNC:HGNC:36947|Ensembl:ENSG00000231660	3	3p26.3	ribosomal protein S8 pseudogene 6	pseudo	RPS8P6	ribosomal protein S8 pseudogene 6	O	-	20201124	-
9606	100270872	RPSAP16	-	RPSA_1_135	HGNC:HGNC:35478|Ensembl:ENSG00000235145	1	1q25.2	ribosomal protein SA pseudogene 16	pseudo	RPSAP16	ribosomal protein SA pseudogene 16	O	-	20201124	-
9606	100270873	RPSAP17	-	RPSA_3_103	HGNC:HGNC:35707|Ensembl:ENSG00000226855	1	1q21.3	ribosomal protein SA pseudogene 17	pseudo	RPSAP17	ribosomal protein SA pseudogene 17	O	-	20201124	-
9606	100270874	RPSAP22	-	RPSA_5_248	HGNC:HGNC:36435|Ensembl:ENSG00000229648	2	2p11.2	ribosomal protein SA pseudogene 22	pseudo	RPSAP22	ribosomal protein SA pseudogene 22	O	-	20201124	-
9606	100270875	RPSAP23	-	RPSA_5_268	HGNC:HGNC:36742|Ensembl:ENSG00000230391	2	2q14.1	ribosomal protein SA pseudogene 23	pseudo	RPSAP23	ribosomal protein SA pseudogene 23	O	-	20201124	-
9606	100270876	RPSAP34	-	RPSA_8_506	HGNC:HGNC:36643|Ensembl:ENSG00000239939	4	4q25	ribosomal protein SA pseudogene 34	pseudo	RPSAP34	ribosomal protein SA pseudogene 34	O	-	20201124	-
9606	100270877	RPL21P21	-	RPL21_1_11	HGNC:HGNC:35728|Ensembl:ENSG00000224340	1	1p36.22	ribosomal protein L21 pseudogene 21	pseudo	RPL21P21	ribosomal protein L21 pseudogene 21	O	-	20201124	-
9606	100270878	RPL21P22	-	RPL21_2_29	HGNC:HGNC:36550	1	1p35.2	ribosomal protein L21 pseudogene 22	pseudo	RPL21P22	ribosomal protein L21 pseudogene 22	O	-	20201124	-
9606	100270879	RPL21P23	-	RPL21_2_54	HGNC:HGNC:36205|Ensembl:ENSG00000236776	1	1p32.2	ribosomal protein L21 pseudogene 23	pseudo	RPL21P23	ribosomal protein L21 pseudogene 23	O	-	20201124	-
9606	100270880	RPL21P24	-	RPL21_4_45	HGNC:HGNC:35702|Ensembl:ENSG00000229554	1	1p33	ribosomal protein L21 pseudogene 24	pseudo	RPL21P24	ribosomal protein L21 pseudogene 24	O	-	20201124	-
9606	100270881	RPL21P25	-	RPL21_5_46	HGNC:HGNC:36785|Ensembl:ENSG00000232514	1	1p33	ribosomal protein L21 pseudogene 25	pseudo	RPL21P25	ribosomal protein L21 pseudogene 25	O	-	20201124	-
9606	100270882	RPL21P26	-	RPL21_6_74	HGNC:HGNC:35910|Ensembl:ENSG00000232918	1	1p21.3	ribosomal protein L21 pseudogene 26	pseudo	RPL21P26	ribosomal protein L21 pseudogene 26	O	-	20201124	-
9606	100270883	RPL26P7	-	RPL26_1_10	HGNC:HGNC:37030	1	1p36.22	ribosomal protein L26 pseudogene 7	pseudo	RPL26P7	ribosomal protein L26 pseudogene 7	O	-	20201124	-
9606	100270884	RPL26P8	-	RPL26_1_22	HGNC:HGNC:36192|Ensembl:ENSG00000227312	1	1p36.11	ribosomal protein L26 pseudogene 8	pseudo	RPL26P8	ribosomal protein L26 pseudogene 8	O	-	20201124	-
9606	100270885	RPL26P9	-	RPL26_2_76	HGNC:HGNC:36180|Ensembl:ENSG00000226128	1	1p21.3	ribosomal protein L26 pseudogene 9	pseudo	RPL26P9	ribosomal protein L26 pseudogene 9	O	-	20201124	-
9606	100270886	RPL26P10	-	RPL26_3_90	HGNC:HGNC:36323|Ensembl:ENSG00000226984	1	1p13.2	ribosomal protein L26 pseudogene 10	pseudo	RPL26P10	ribosomal protein L26 pseudogene 10	O	-	20201124	-
9606	100270887	RPL31P12	-	RPL31_1_62	HGNC:HGNC:35546|Ensembl:ENSG00000227207	1	1p31.1	ribosomal protein L31 pseudogene 12	pseudo	RPL31P12	ribosomal protein L31 pseudogene 12	O	-	20201124	-
9606	100270888	RPL32P6	-	RPL32_1_26	HGNC:HGNC:36655|Ensembl:ENSG00000224064	1	1p36.11	ribosomal protein L32 pseudogene 6	pseudo	RPL32P6	ribosomal protein L32 pseudogene 6	O	-	20201124	-
9606	100270889	RPL34P4	-	RPL34_1_24	HGNC:HGNC:36665|Ensembl:ENSG00000225854	1	1p36.11	ribosomal protein L34 pseudogene 4	pseudo	RPL34P4	ribosomal protein L34 pseudogene 4	O	-	20201124	-
9606	100270890	RPL37P7	-	RPL37_1_52	HGNC:HGNC:36499|Ensembl:ENSG00000229687	1	1p32.3	ribosomal protein L37 pseudogene 7	pseudo	RPL37P7	ribosomal protein L37 pseudogene 7	O	-	20201124	-
9606	100270891	RPL39P6	-	RPL39_1_12	HGNC:HGNC:35803	1	1p36.22	ribosomal protein L39 pseudogene 6	pseudo	RPL39P6	ribosomal protein L39 pseudogene 6	O	-	20201124	-
9606	100270892	RPL39P7	-	RPL39_2_23	HGNC:HGNC:36651	1	1p36.11	ribosomal protein L39 pseudogene 7	pseudo	RPL39P7	ribosomal protein L39 pseudogene 7	O	-	20201124	-
9606	100270893	RPL39P8	-	RPL39_2_85	HGNC:HGNC:36329	1	1p13.2	ribosomal protein L39 pseudogene 8	pseudo	RPL39P8	ribosomal protein L39 pseudogene 8	O	-	20201124	-
9606	100270894	RPL39P9	-	RPL39_4_77	HGNC:HGNC:35580	1	1p21.2	ribosomal protein L39 pseudogene 9	pseudo	RPL39P9	ribosomal protein L39 pseudogene 9	O	-	20201124	-
9606	100270895	RPL7AP15	-	RPL7A_1_95	HGNC:HGNC:36873|Ensembl:ENSG00000236806	1	1q21.1	ribosomal protein L7a pseudogene 15	pseudo	RPL7AP15	ribosomal protein L7a pseudogene 15	O	-	20201124	-
9606	100270896	RPL7AP16	-	RPL7A_2_43	HGNC:HGNC:35898|Ensembl:ENSG00000234329	1	1p34.1	ribosomal protein L7a pseudogene 16	pseudo	RPL7AP16	ribosomal protein L7a pseudogene 16	O	-	20201124	-
9606	100270897	RPL7AP17	-	RPL7A_3_78	HGNC:HGNC:36501|Ensembl:ENSG00000213421	1	1p21.2	ribosomal protein L7a pseudogene 17	pseudo	RPL7AP17	ribosomal protein L7a pseudogene 17	O	-	20201124	-
9606	100270898	RPS11P3	-	RPS11_1_99	HGNC:HGNC:35870	1	1q21.3	ribosomal protein S11 pseudogene 3	pseudo	RPS11P3	ribosomal protein S11 pseudogene 3	O	-	20201124	-
9606	100270899	RPS20P5	-	RPS20_1_55	HGNC:HGNC:36367	1	1p32.2	ribosomal protein S20 pseudogene 5	pseudo	RPS20P5	ribosomal protein S20 pseudogene 5	O	-	20201124	-
9606	100270900	RPS20P6	-	RPS20_1_80	HGNC:HGNC:35629|Ensembl:ENSG00000228399	1	1p21.2	ribosomal protein S20 pseudogene 6	pseudo	RPS20P6	ribosomal protein S20 pseudogene 6	O	-	20201124	-
9606	100270901	RPS20P7	-	RPS20_2_68	HGNC:HGNC:35911	1	1p31.1	ribosomal protein S20 pseudogene 7	pseudo	RPS20P7	ribosomal protein S20 pseudogene 7	O	-	20201124	-
9606	100270902	RPS26P14	-	RPS26_1_49	HGNC:HGNC:36992	1	1p32.3	ribosomal protein S26 pseudogene 14	pseudo	RPS26P14	ribosomal protein S26 pseudogene 14	O	-	20201124	-
9606	100270903	RPS29P6	-	RPS29_1_32	HGNC:HGNC:35718|Ensembl:ENSG00000230451	1	1p34.3	ribosomal protein S29 pseudogene 6	pseudo	RPS29P6	ribosomal protein S29 pseudogene 6	O	-	20201124	-
9606	100270904	RPS3AP11	-	RPS3A_1_40	HGNC:HGNC:36825|Ensembl:ENSG00000230116	1	1p34.2	RPS3A pseudogene 11	pseudo	RPS3AP11	RPS3A pseudogene 11	O	ribosomal protein S3a pseudogene 11	20201124	-
9606	100270905	RPS3AP12	-	RPS3A_1_92	HGNC:HGNC:35527|Ensembl:ENSG00000236804	1	1p12	RPS3A pseudogene 12	pseudo	RPS3AP12	RPS3A pseudogene 12	O	ribosomal protein S3a pseudogene 12	20201124	-
9606	100270906	RPL5P19	-	RPL5_10_724	HGNC:HGNC:36604|Ensembl:ENSG00000220553	6	6q15	ribosomal protein L5 pseudogene 19	pseudo	RPL5P19	ribosomal protein L5 pseudogene 19	O	-	20201124	-
9606	100270907	RPL6P12	-	RPL6_11_535	HGNC:HGNC:35681|Ensembl:ENSG00000214671	4	4q32.3	ribosomal protein L6 pseudogene 12	pseudo	RPL6P12	ribosomal protein L6 pseudogene 12	O	-	20201124	-
9606	100270908	RPL7P30	-	RPL7_13_818	HGNC:HGNC:36151|Ensembl:ENSG00000227982	7	7q21.11	ribosomal protein L7 pseudogene 30	pseudo	RPL7P30	ribosomal protein L7 pseudogene 30	O	-	20201124	-
9606	100270909	RPL7P31	-	RPL7_14_803	HGNC:HGNC:36988	7	7p14.3	ribosomal protein L7 pseudogene 31	pseudo	RPL7P31	ribosomal protein L7 pseudogene 31	O	-	20201124	-
9606	100270910	RPS2P23	-	RPS2_10_570	HGNC:HGNC:35760|Ensembl:ENSG00000205644	5	5q12.3	ribosomal protein S2 pseudogene 23	pseudo	RPS2P23	ribosomal protein S2 pseudogene 23	O	-	20201124	-
9606	100270911	RPS2P30	-	RPS2_10_800	HGNC:HGNC:36987|Ensembl:ENSG00000225286	7	7p15.1	ribosomal protein S2 pseudogene 30	pseudo	RPS2P30	ribosomal protein S2 pseudogene 30	O	-	20201124	-
9606	100270912	RPS2P24	-	RPS2_11_579	HGNC:HGNC:35887|Ensembl:ENSG00000244019	5	5q13.3	ribosomal protein S2 pseudogene 24	pseudo	RPS2P24	ribosomal protein S2 pseudogene 24	O	-	20201124	-
9606	100270913	RPS2P25	-	RPS2_12_592	HGNC:HGNC:36410	5	5q14.3	ribosomal protein S2 pseudogene 25	pseudo	RPS2P25	ribosomal protein S2 pseudogene 25	O	-	20201124	-
9606	100270914	RPS7P12	-	RPS7_6_1816	HGNC:HGNC:36147|Ensembl:ENSG00000237432	X	Xq26.3	ribosomal protein S7 pseudogene 12	pseudo	RPS7P12	ribosomal protein S7 pseudogene 12	O	-	20201124	-
9606	100270915	RPSAP37	-	RPSA_10_610	HGNC:HGNC:35844	5	5q23.2	ribosomal protein SA pseudogene 37	pseudo	RPSAP37	ribosomal protein SA pseudogene 37	O	-	20201124	-
9606	100270916	RPSAP35	-	RPSA_13_513	HGNC:HGNC:36447|Ensembl:ENSG00000237684	4	4q26	ribosomal protein SA pseudogene 35	pseudo	RPSAP35	ribosomal protein SA pseudogene 35	O	-	20201124	-
9606	100270917	RPSAP40	-	RPSA_13_766	HGNC:HGNC:36828|Ensembl:ENSG00000231368	6	6q25.1	ribosomal protein SA pseudogene 40	pseudo	RPSAP40	ribosomal protein SA pseudogene 40	O	-	20201124	-
9606	100270918	RPSAP41	-	RPSA_17_711	HGNC:HGNC:36663	6	6q13	ribosomal protein SA pseudogene 41	pseudo	RPSAP41	ribosomal protein SA pseudogene 41	O	-	20201124	-
9606	100270919	RPSAP42	-	RPSA_18_761	HGNC:HGNC:36265|Ensembl:ENSG00000219463	6	6q23.3	ribosomal protein SA pseudogene 42	pseudo	RPSAP42	ribosomal protein SA pseudogene 42	O	-	20201124	-
9606	100270920	RPL12P15	-	RPL12_1_272	HGNC:HGNC:36619	2	2q14.3	ribosomal protein L12 pseudogene 15	pseudo	RPL12P15	ribosomal protein L12 pseudogene 15	O	-	20201124	-
9606	100270921	RPL12P21	-	RPL12_3_619	HGNC:HGNC:36845	5	5q31.2	ribosomal protein L12 pseudogene 21	pseudo	RPL12P21	ribosomal protein L12 pseudogene 21	O	-	20201124	-
9606	100270922	RPL12P22	-	RPL12_4_640	HGNC:HGNC:35762|Ensembl:ENSG00000253109	5	5q35.2	ribosomal protein L12 pseudogene 22	pseudo	RPL12P22	ribosomal protein L12 pseudogene 22	O	-	20201124	-
9606	100270923	RPL12P20	-	RPL12_5_471	HGNC:HGNC:36968|Ensembl:ENSG00000239627	4	4p13	ribosomal protein L12 pseudogene 20	pseudo	RPL12P20	ribosomal protein L12 pseudogene 20	O	-	20201124	-
9606	100270924	RPL12P24	-	RPL12_6_940	HGNC:HGNC:35952|Ensembl:ENSG00000243601	8	8q23.1	ribosomal protein L12 pseudogene 24	pseudo	RPL12P24	ribosomal protein L12 pseudogene 24	O	-	20201124	-
9606	100270925	RPL12P23	-	RPL12_7_777	HGNC:HGNC:36408|Ensembl:ENSG00000218716	6	6q27	ribosomal protein L12 pseudogene 23	pseudo	RPL12P23	ribosomal protein L12 pseudogene 23	O	-	20201124	-
9606	100270926	RPL12P25	-	RPL12_9_954	HGNC:HGNC:37008|Ensembl:ENSG00000235330	9	9p24.3	ribosomal protein L12 pseudogene 25	pseudo	RPL12P25	ribosomal protein L12 pseudogene 25	O	-	20201124	-
9606	100270927	RPL13P9	-	RPL13_1_589	HGNC:HGNC:36587	5	5q14.2	ribosomal protein L13 pseudogene 9	pseudo	RPL13P9	ribosomal protein L13 pseudogene 9	O	-	20201124	-
9606	100270928	RPL13P8	-	RPL13_2_391	HGNC:HGNC:35513|Ensembl:ENSG00000241634	3	3q13.13	ribosomal protein L13 pseudogene 8	pseudo	RPL13P8	ribosomal protein L13 pseudogene 8	O	-	20201124	-
9606	100270930	RPL14P2	-	RPL14_1_377	HGNC:HGNC:35962|Ensembl:ENSG00000225662	3	3p14.2	ribosomal protein L14 pseudogene 2	pseudo	RPL14P2	ribosomal protein L14 pseudogene 2	O	-	20201124	-
9606	100270933	RPL15P6	-	RPL15_1_425	HGNC:HGNC:36185	3	3q25.32	ribosomal protein L15 pseudogene 6	pseudo	RPL15P6	ribosomal protein L15 pseudogene 6	O	-	20201124	-
9606	100270934	RPL15P8	-	RPL15_2_518	HGNC:HGNC:36390	4	4q28.2	ribosomal protein L15 pseudogene 8	pseudo	RPL15P8	ribosomal protein L15 pseudogene 8	O	-	20201124	-
9606	100270935	RPL15P9	-	RPL15P10|RPL15_3_755	HGNC:HGNC:36466|Ensembl:ENSG00000216917	6	6q23.2	ribosomal protein L15 pseudogene 9	pseudo	RPL15P9	ribosomal protein L15 pseudogene 9	O	ribosomal protein L15 pseudogene 10	20201124	-
9606	100270936	RPL17P10	-	RPL17_2_309	HGNC:HGNC:35838	2	2q33.1	ribosomal protein L17 pseudogene 10	pseudo	RPL17P10	ribosomal protein L17 pseudogene 10	O	-	20201124	-
9606	100270937	RPL17P11	-	RPL17_3_336	HGNC:HGNC:36509|Ensembl:ENSG00000233445	2	2q37.1	ribosomal protein L17 pseudogene 11	pseudo	RPL17P11	ribosomal protein L17 pseudogene 11	O	-	20201124	-
9606	100270938	RPL17P12	-	RPL17_6_281	HGNC:HGNC:36779|Ensembl:ENSG00000230559	2	2q22.3	ribosomal protein L17 pseudogene 12	pseudo	RPL17P12	ribosomal protein L17 pseudogene 12	O	-	20201124	-
9606	100270939	RPL17P13	-	RPL17_7_285	HGNC:HGNC:36378|Ensembl:ENSG00000223604	2	2q23.2	ribosomal protein L17 pseudogene 13	pseudo	RPL17P13	ribosomal protein L17 pseudogene 13	O	-	20201124	-
9606	100270940	RPL17P28	-	RPL17_7_858	HGNC:HGNC:36055|Ensembl:ENSG00000229677	7	7q34	ribosomal protein L17 pseudogene 28	pseudo	RPL17P28	ribosomal protein L17 pseudogene 28	O	-	20201124	-
9606	100270941	RPL17P14	-	RPL17_8_331	HGNC:HGNC:35806|Ensembl:ENSG00000226297	2	2q36.3	ribosomal protein L17 pseudogene 14	pseudo	RPL17P14	ribosomal protein L17 pseudogene 14	O	-	20201124	-
9606	100270942	RPL17P32	-	RPL17_8_939	HGNC:HGNC:36492|Ensembl:ENSG00000243171	8	8q23.1	ribosomal protein L17 pseudogene 32	pseudo	RPL17P32	ribosomal protein L17 pseudogene 32	O	-	20201124	-
9606	100270943	RPL17P17	-	RPL17_9_379	HGNC:HGNC:35515|Ensembl:ENSG00000223409	3	3p14.1	ribosomal protein L17 pseudogene 17	pseudo	RPL17P17	ribosomal protein L17 pseudogene 17	O	-	20201124	-
9606	100270944	RPL18P5	-	RPL18_3_852	HGNC:HGNC:36425|Ensembl:ENSG00000224469	7	7q33	ribosomal protein L18 pseudogene 5	pseudo	RPL18P5	ribosomal protein L18 pseudogene 5	O	-	20201124	-
9606	100270945	RPL18P7	-	RPL18_4_944	HGNC:HGNC:35936	8	8q23.3	ribosomal protein L18 pseudogene 7	pseudo	RPL18P7	ribosomal protein L18 pseudogene 7	O	-	20201124	-
9606	100270946	RPL19P6	-	RPL19_2_411	HGNC:HGNC:36795|Ensembl:ENSG00000233597	3	3q23	ribosomal protein L19 pseudogene 6	pseudo	RPL19P6	ribosomal protein L19 pseudogene 6	O	-	20201124	-
9606	100270948	RPL19P10	-	RPL19_3_638	HGNC:HGNC:36534	5	5q35.1	ribosomal protein L19 pseudogene 10	pseudo	RPL19P10	ribosomal protein L19 pseudogene 10	O	-	20201124	-
9606	100270950	RPL19P11	-	RPL19_6_547	HGNC:HGNC:36953|Ensembl:ENSG00000241668	5	5p13.3	ribosomal protein L19 pseudogene 11	pseudo	RPL19P11	ribosomal protein L19 pseudogene 11	O	-	20201124	-
9606	100270951	RPL19P14	-	RPL19_9_931	HGNC:HGNC:35684|Ensembl:ENSG00000240870	8	8q22.2	ribosomal protein L19 pseudogene 14	pseudo	RPL19P14	ribosomal protein L19 pseudogene 14	O	-	20201124	-
9606	100270952	RPL21P27	-	RPL21_3_112	HGNC:HGNC:36371|Ensembl:ENSG00000225272	1	1q24.1	ribosomal protein L21 pseudogene 27	pseudo	RPL21P27	ribosomal protein L21 pseudogene 27	O	-	20201124	-
9606	100270953	RPL21P33	-	RPL21_5_222	HGNC:HGNC:36686|Ensembl:ENSG00000237024	2	2p16.1	ribosomal protein L21 pseudogene 33	pseudo	RPL21P33	ribosomal protein L21 pseudogene 33	O	-	20201124	-
9606	100270954	RPL21P34	-	RPL21_6_274	HGNC:HGNC:36529|Ensembl:ENSG00000238180	2	2q14.3	ribosomal protein L21 pseudogene 34	pseudo	RPL21P34	ribosomal protein L21 pseudogene 34	O	-	20201124	-
9606	100270955	RPL21P35	-	RPL21_8_333	HGNC:HGNC:36900|Ensembl:ENSG00000231494	2	2q37.1	ribosomal protein L21 pseudogene 35	pseudo	RPL21P35	ribosomal protein L21 pseudogene 35	O	-	20201124	-
9606	100270956	RPL21P36	-	RPL21_9_206	HGNC:HGNC:36128|Ensembl:ENSG00000233752	2	2p22.3	ribosomal protein L21 pseudogene 36	pseudo	RPL21P36	ribosomal protein L21 pseudogene 36	O	-	20201124	-
9606	100270957	RPL22P8	-	RPL22_4_256	HGNC:HGNC:36782	2	2q12.3	ribosomal protein L22 pseudogene 8	pseudo	RPL22P8	ribosomal protein L22 pseudogene 8	O	-	20201124	-
9606	100270959	RPL22P16	-	RPL22_6_780	HGNC:HGNC:36536|Ensembl:ENSG00000213935	7	7p22.1	ribosomal protein L22 pseudogene 16	pseudo	RPL22P16	ribosomal protein L22 pseudogene 16	O	-	20201124	-
9606	100270960	RPL22P14	-	RPL22_8_723	HGNC:HGNC:35990	6	6q15	ribosomal protein L22 pseudogene 14	pseudo	RPL22P14	ribosomal protein L22 pseudogene 14	O	-	20201124	-
9606	100270961	RPL23P4	-	RPL23_2_327	HGNC:HGNC:36678|Ensembl:ENSG00000223903	2	2q35	ribosomal protein L23 pseudogene 4	pseudo	RPL23P4	ribosomal protein L23 pseudogene 4	O	-	20201124	-
9606	100270962	RPL23P10	-	RPL23_2_893	HGNC:HGNC:36177|Ensembl:ENSG00000244708	8	8p12	ribosomal protein L23 pseudogene 10	pseudo	RPL23P10	ribosomal protein L23 pseudogene 10	O	-	20201124	-
9606	100270963	RPL24P7	-	RPL24_2_348	HGNC:HGNC:36862|Ensembl:ENSG00000215016	3	3p24.3	RPL24 pseudogene 7	pseudo	RPL24P7	RPL24 pseudogene 7	O	ribosomal protein L24 pseudogene 7	20201124	-
9606	100270964	RPL24P8	-	RPL24_4_982	HGNC:HGNC:36409|Ensembl:ENSG00000236801	9	9q21.12	RPL24 pseudogene 8	pseudo	RPL24P8	RPL24 pseudogene 8	O	ribosomal protein L24 pseudogene 8	20201124	-
9606	100270965	RPL26P15	-	RPL26_2_213	HGNC:HGNC:35512	2	2p21	ribosomal protein L26 pseudogene 15	pseudo	RPL26P15	ribosomal protein L26 pseudogene 15	O	-	20201124	-
9606	100270966	RPL26P25	-	RPL26_6_894	HGNC:HGNC:36383|Ensembl:ENSG00000243503	8	8p11.23	ribosomal protein L26 pseudogene 25	pseudo	RPL26P25	ribosomal protein L26 pseudogene 25	O	-	20201124	-
9606	100270967	RPL26P26	-	RPL26_7_907	HGNC:HGNC:35693|Ensembl:ENSG00000242595	8	8q12.1	ribosomal protein L26 pseudogene 26	pseudo	RPL26P26	ribosomal protein L26 pseudogene 26	O	-	20201124	-
9606	100270968	RPL26P18	-	RPL26_9_632	HGNC:HGNC:36579|Ensembl:ENSG00000253155	5	5q33.3	ribosomal protein L26 pseudogene 18	pseudo	RPL26P18	ribosomal protein L26 pseudogene 18	O	-	20201124	-
9606	100270969	RPL27P5	-	RPL27_2_231	HGNC:HGNC:36120|Ensembl:ENSG00000232403	2	2p15	ribosomal protein L27 pseudogene 5	pseudo	RPL27P5	ribosomal protein L27 pseudogene 5	O	-	20201124	-
9606	100270970	RPL27P9	-	RPL27_4_375	HGNC:HGNC:36874|Ensembl:ENSG00000236722	3	3p14.3	ribosomal protein L27 pseudogene 9	pseudo	RPL27P9	ribosomal protein L27 pseudogene 9	O	-	20201124	-
9606	100270971	RPL28P2	-	RPL28_1_335	HGNC:HGNC:36234|Ensembl:ENSG00000237641	2	2q37.1	ribosomal protein L28 pseudogene 2	pseudo	RPL28P2	ribosomal protein L28 pseudogene 2	O	-	20201124	-
9606	100270972	RPL29P7	-	RPL29_3_121	HGNC:HGNC:36859	1	1q24.2	ribosomal protein L29 pseudogene 7	pseudo	RPL29P7	ribosomal protein L29 pseudogene 7	O	-	20201124	-
9606	100270974	RPL29P14	-	RPL29_7_626	HGNC:HGNC:36687	5	5q32	ribosomal protein L29 pseudogene 14	pseudo	RPL29P14	ribosomal protein L29 pseudogene 14	O	-	20201124	-
9606	100270975	RPL30P1	-	RPL30_1_127	HGNC:HGNC:36642|Ensembl:ENSG00000225713	1	1q25.1	ribosomal protein L30 pseudogene 1	pseudo	RPL30P1	ribosomal protein L30 pseudogene 1	O	-	20201124	-
9606	100270976	RPL30P2	-	RPL30_1_286	HGNC:HGNC:35642	2	2q23.3	ribosomal protein L30 pseudogene 2	pseudo	RPL30P2	ribosomal protein L30 pseudogene 2	O	-	20201124	-
9606	100270977	RPL30P3	-	RPL30_2_193	HGNC:HGNC:36380|Ensembl:ENSG00000223640	2	2p25.1	ribosomal protein L30 pseudogene 3	pseudo	RPL30P3	ribosomal protein L30 pseudogene 3	O	-	20201124	-
9606	100270978	RPL30P5	-	RPL30_2_497	HGNC:HGNC:36302|Ensembl:ENSG00000239525	4	4q21.23	ribosomal protein L30 pseudogene 5	pseudo	RPL30P5	ribosomal protein L30 pseudogene 5	O	-	20201124	-
9606	100270979	RPL30P7	-	RPL30_3_541	HGNC:HGNC:36402	5	5p15.2	ribosomal protein L30 pseudogene 7	pseudo	RPL30P7	ribosomal protein L30 pseudogene 7	O	-	20201124	-
9606	100270980	RPL30P6	-	RPL30_4_501	HGNC:HGNC:37015|Ensembl:ENSG00000242936	4	4q22.3	ribosomal protein L30 pseudogene 6	pseudo	RPL30P6	ribosomal protein L30 pseudogene 6	O	-	20201124	-
9606	100270981	RPL30P9	-	RPL30_5_882	HGNC:HGNC:35763|Ensembl:ENSG00000242709	8	8p21.3	ribosomal protein L30 pseudogene 9	pseudo	RPL30P9	ribosomal protein L30 pseudogene 9	O	-	20201124	-
9606	100270982	RPL30P10	-	RPL30_5_906	HGNC:HGNC:36822|Ensembl:ENSG00000243050	8	8q12.1	ribosomal protein L30 pseudogene 10	pseudo	RPL30P10	ribosomal protein L30 pseudogene 10	O	-	20201124	-
9606	100270983	RPL31P13	-	RPL31_2_164	HGNC:HGNC:35598|Ensembl:ENSG00000228646	1	1q32.3	ribosomal protein L31 pseudogene 13	pseudo	RPL31P13	ribosomal protein L31 pseudogene 13	O	-	20201124	-
9606	100270984	RPL31P15	-	RPL31_3_303	HGNC:HGNC:36339|Ensembl:ENSG00000232430	2	2q32.1	ribosomal protein L31 pseudogene 15	pseudo	RPL31P15	ribosomal protein L31 pseudogene 15	O	-	20201124	-
9606	100270985	RPL31P19	-	RPL31_5_346	HGNC:HGNC:35589|Ensembl:ENSG00000227309	3	3p24.3	ribosomal protein L31 pseudogene 19	pseudo	RPL31P19	ribosomal protein L31 pseudogene 19	O	-	20201124	-
9606	100270986	RPL31P20	-	RPL31_6_349	HGNC:HGNC:36303|Ensembl:ENSG00000229756	3	3p24.2	ribosomal protein L31 pseudogene 20	pseudo	RPL31P20	ribosomal protein L31 pseudogene 20	O	-	20201124	-
9606	100270987	RPL31P25	-	RPL31_6_464	HGNC:HGNC:36698|Ensembl:ENSG00000242768	4	4p15.2	ribosomal protein L31 pseudogene 25	pseudo	RPL31P25	ribosomal protein L31 pseudogene 25	O	-	20201124	-
9606	100270988	RPL31P21	-	RPL31_8_410	HGNC:HGNC:36245|Ensembl:ENSG00000241400	3	3q23	ribosomal protein L31 pseudogene 21	pseudo	RPL31P21	ribosomal protein L31 pseudogene 21	O	-	20201124	-
9606	100270989	RPL31P22	-	RPL31_9_449	HGNC:HGNC:36430|Ensembl:ENSG00000227433	3	3q29	ribosomal protein L31 pseudogene 22	pseudo	RPL31P22	ribosomal protein L31 pseudogene 22	O	-	20201124	-
9606	100270990	RPL31P29	-	RPL31_9_773	HGNC:HGNC:36647|Ensembl:ENSG00000231316	6	6q25.2	ribosomal protein L31 pseudogene 29	pseudo	RPL31P29	ribosomal protein L31 pseudogene 29	O	-	20201124	-
9606	100270991	RPL32P8	-	RPL32_2_419	HGNC:HGNC:36414	3	3q25.1	ribosomal protein L32 pseudogene 8	pseudo	RPL32P8	ribosomal protein L32 pseudogene 8	O	-	20201124	-
9606	100270992	RPL32P9	-	RPL32_3_420	HGNC:HGNC:35481	3	3q25.1	ribosomal protein L32 pseudogene 9	pseudo	RPL32P9	ribosomal protein L32 pseudogene 9	O	-	20201124	-
9606	100270993	RPL32P13	-	RPL32_4_510	HGNC:HGNC:35950|Ensembl:ENSG00000241002	4	4q25	ribosomal protein L32 pseudogene 13	pseudo	RPL32P13	ribosomal protein L32 pseudogene 13	O	-	20201124	-
9606	100270994	RPL32P14	-	RPL32_5_546	HGNC:HGNC:37038|Ensembl:ENSG00000242654	5	5p14.3	ribosomal protein L32 pseudogene 14	pseudo	RPL32P14	ribosomal protein L32 pseudogene 14	O	-	20201124	-
9606	100270995	RPL34P5	-	RPL34_2_101	HGNC:HGNC:36527|Ensembl:ENSG00000231416	1	1q21.3	ribosomal protein L34 pseudogene 5	pseudo	RPL34P5	ribosomal protein L34 pseudogene 5	O	-	20201124	-
9606	100270996	RPL34P12	-	RPL34_2_514	HGNC:HGNC:35845|Ensembl:ENSG00000244083	4	4q28.1	ribosomal protein L34 pseudogene 12	pseudo	RPL34P12	ribosomal protein L34 pseudogene 12	O	-	20201124	-
9606	100270997	RPL34P13	-	RPL34_3_616	HGNC:HGNC:36398|Ensembl:ENSG00000241179	5	5q31.1	ribosomal protein L34 pseudogene 13	pseudo	RPL34P13	ribosomal protein L34 pseudogene 13	O	-	20201124	-
9606	100270998	RPL34P6	-	RPL34_4_146	HGNC:HGNC:35810|Ensembl:ENSG00000231333	1	1q32.1	ribosomal protein L34 pseudogene 6	pseudo	RPL34P6	ribosomal protein L34 pseudogene 6	O	-	20201124	-
9606	100270999	RPL34P8	-	RPL34_5_265	HGNC:HGNC:36963|Ensembl:ENSG00000237583	2	2q13	ribosomal protein L34 pseudogene 8	pseudo	RPL34P8	ribosomal protein L34 pseudogene 8	O	-	20201124	-
9606	100271000	RPL34P15	-	RPL34_5_775	HGNC:HGNC:35965	6	6q26	ribosomal protein L34 pseudogene 15	pseudo	RPL34P15	ribosomal protein L34 pseudogene 15	O	-	20201124	-
9606	100271001	RPL34P17	-	RPL34_6_902	HGNC:HGNC:36636|Ensembl:ENSG00000240534	8	8q11.23	ribosomal protein L34 pseudogene 17	pseudo	RPL34P17	ribosomal protein L34 pseudogene 17	O	-	20201124	-
9606	100271002	RPL34P9	-	RPL34_7_396	HGNC:HGNC:36771|Ensembl:ENSG00000244441	3	3q13.33	ribosomal protein L34 pseudogene 9	pseudo	RPL34P9	ribosomal protein L34 pseudogene 9	O	-	20201124	-
9606	100271003	RPL34P18	-	RPL34_7_926	HGNC:HGNC:35968|Ensembl:ENSG00000240509	8	8q22.1	ribosomal protein L34 pseudogene 18	pseudo	RPL34P18	ribosomal protein L34 pseudogene 18	O	-	20201124	-
9606	100271004	RPL34P10	-	RPL34_8_445	HGNC:HGNC:36962|Ensembl:ENSG00000236489	3	3q27.2	ribosomal protein L34 pseudogene 10	pseudo	RPL34P10	ribosomal protein L34 pseudogene 10	O	-	20201124	-
9606	100271006	RPL35P4	-	RPL35_3_799	HGNC:HGNC:36285	7	7p15.2	ribosomal protein L35 pseudogene 4	pseudo	RPL35P4	ribosomal protein L35 pseudogene 4	O	-	20201124	-
9606	100271007	RPL35P6	-	RPL35_5_881	HGNC:HGNC:35520|Ensembl:ENSG00000244018	8	8p22	ribosomal protein L35 pseudogene 6	pseudo	RPL35P6	ribosomal protein L35 pseudogene 6	O	-	20201124	-
9606	100271008	RPL36P6	-	RPL36_2_186	HGNC:HGNC:36046|Ensembl:ENSG00000224348	1	1q43	ribosomal protein L36 pseudogene 6	pseudo	RPL36P6	ribosomal protein L36 pseudogene 6	O	-	20201124	-
9606	100271009	RPL36P9	-	RPL36_2_687	HGNC:HGNC:36746	6	6p21.31	ribosomal protein L36 pseudogene 9	pseudo	RPL36P9	ribosomal protein L36 pseudogene 9	O	-	20201124	-
9606	100271010	RPL36P7	-	RPL36_3_453	HGNC:HGNC:35830|Ensembl:ENSG00000213519	3	3q29	ribosomal protein L36 pseudogene 7	pseudo	RPL36P7	ribosomal protein L36 pseudogene 7	O	-	20201124	-
9606	100271011	RPL36P10	-	RPL36_3_697	HGNC:HGNC:36318|Ensembl:ENSG00000226541	6	6p12.3	ribosomal protein L36 pseudogene 10	pseudo	RPL36P10	ribosomal protein L36 pseudogene 10	O	-	20201124	-
9606	100271012	RPL36P12	-	RPL36_4_831	HGNC:HGNC:35590|Ensembl:ENSG00000213361	7	7q22.3	ribosomal protein L36 pseudogene 12	pseudo	RPL36P12	ribosomal protein L36 pseudogene 12	O	-	20201124	-
9606	100271013	RPL36P13	-	RPL36_5_837	HGNC:HGNC:36941	7	7q31.1	ribosomal protein L36 pseudogene 13	pseudo	RPL36P13	ribosomal protein L36 pseudogene 13	O	-	20201124	-
9606	100271014	RPL37P8	-	RPL37_2_190	HGNC:HGNC:36279	1	1q44	ribosomal protein L37 pseudogene 8	pseudo	RPL37P8	ribosomal protein L37 pseudogene 8	O	-	20201124	-
9606	100271015	RPL37P10	-	RPL37_2_245	HGNC:HGNC:36951|Ensembl:ENSG00000224627	2	2p11.2	ribosomal protein L37 pseudogene 10	pseudo	RPL37P10	ribosomal protein L37 pseudogene 10	O	-	20201124	-
9606	100271016	RPL37P11	-	RPL37_3_203	HGNC:HGNC:36459|Ensembl:ENSG00000225024	2	2p23.3	ribosomal protein L37 pseudogene 11	pseudo	RPL37P11	ribosomal protein L37 pseudogene 11	O	-	20201124	-
9606	100271017	RPL37P12	-	RPL37_3_259	HGNC:HGNC:36989|Ensembl:ENSG00000237916	2	2q13	ribosomal protein L37 pseudogene 12	pseudo	RPL37P12	ribosomal protein L37 pseudogene 12	O	-	20201124	-
9606	100271018	RPL37P13	-	RPL37_4_228	HGNC:HGNC:36255|Ensembl:ENSG00000233702	2	2p15	ribosomal protein L37 pseudogene 13	pseudo	RPL37P13	ribosomal protein L37 pseudogene 13	O	-	20201124	-
9606	100271019	RPL37P14	-	RPL37_4_470	HGNC:HGNC:36871|Ensembl:ENSG00000242197	4	4p14	ribosomal protein L37 pseudogene 14	pseudo	RPL37P14	ribosomal protein L37 pseudogene 14	O	-	20201124	-
9606	100271020	RPL37P15	-	RPL37_5_710	HGNC:HGNC:36659|Ensembl:ENSG00000216365	6	6q13	ribosomal protein L37 pseudogene 15	pseudo	RPL37P15	ribosomal protein L37 pseudogene 15	O	-	20201124	-
9606	100271021	RPL37P16	-	RPL37_6_843	HGNC:HGNC:35949	7	7q32.1	ribosomal protein L37 pseudogene 16	pseudo	RPL37P16	ribosomal protein L37 pseudogene 16	O	-	20201124	-
9606	100271022	RPL39P11	-	RPL39_3_134	HGNC:HGNC:36798	1	1q25.2	ribosomal protein L39 pseudogene 11	pseudo	RPL39P11	ribosomal protein L39 pseudogene 11	O	-	20201124	-
9606	100271023	RPL39P16	-	RPL39_5_258	HGNC:HGNC:35912|Ensembl:ENSG00000227470	2	2q13	ribosomal protein L39 pseudogene 16	pseudo	RPL39P16	ribosomal protein L39 pseudogene 16	O	-	20201124	-
9606	100271024	RPL39P17	-	RPL39_6_343	HGNC:HGNC:35545	3	3p25.2	ribosomal protein L39 pseudogene 17	pseudo	RPL39P17	ribosomal protein L39 pseudogene 17	O	-	20201124	-
9606	100271025	RPL39P18	-	RPL39_7_347	HGNC:HGNC:36111	3	3p24.3	ribosomal protein L39 pseudogene 18	pseudo	RPL39P18	ribosomal protein L39 pseudogene 18	O	-	20201124	-
9606	100271027	RPL39P19	-	RPL39_8_448	HGNC:HGNC:36346	3	3q27.3	ribosomal protein L39 pseudogene 19	pseudo	RPL39P19	ribosomal protein L39 pseudogene 19	O	-	20201124	-
9606	100271028	RPL39P22	-	RPL39_8_554	HGNC:HGNC:36072	5	5p13.2	ribosomal protein L39 pseudogene 22	pseudo	RPL39P22	ribosomal protein L39 pseudogene 22	O	-	20201124	-
9606	100271030	UBA52P4	-	RPL40_1_352	HGNC:HGNC:35929	3	3p24.1	ubiquitin A-52 residue ribosomal protein fusion product 1 pseudogene 4	pseudo	UBA52P4	ubiquitin A-52 residue ribosomal protein fusion product 1 pseudogene 4	O	ribosomal protein L40 pseudogene	20201124	-
9606	100271031	UBA52P5	-	RPL40_2_948	HGNC:HGNC:36993	8	8q24.13	ubiquitin A-52 residue ribosomal protein fusion product 1 pseudogene 5	pseudo	UBA52P5	ubiquitin A-52 residue ribosomal protein fusion product 1 pseudogene 5	O	ribosomal protein L40 pseudogene	20201124	-
9606	100271033	RPL4P6	-	RPL4_4_1752	HGNC:HGNC:35611|Ensembl:ENSG00000230071	22	22q13.1	ribosomal protein L4 pseudogene 6	pseudo	RPL4P6	ribosomal protein L4 pseudogene 6	O	-	20201124	-
9606	100271034	RPL6P24	-	RPL6_8_1023	HGNC:HGNC:36343|Ensembl:ENSG00000227474	10	10p13	ribosomal protein L6 pseudogene 24	pseudo	RPL6P24	ribosomal protein L6 pseudogene 24	O	-	20201124	-
9606	100271035	RPL6P26	-	RPL6_9_1550	HGNC:HGNC:36152|Ensembl:ENSG00000240305	17	17q21.31	ribosomal protein L6 pseudogene 26	pseudo	RPL6P26	ribosomal protein L6 pseudogene 26	O	-	20201124	-
9606	100271036	RPL7AP19	-	RPL7A_2_119	HGNC:HGNC:36820|Ensembl:ENSG00000227777	1	1q24.2	ribosomal protein L7a pseudogene 19	pseudo	RPL7AP19	ribosomal protein L7a pseudogene 19	O	-	20201124	-
9606	100271037	RPL7AP20	-	RPL7A_3_155	HGNC:HGNC:36358|Ensembl:ENSG00000234981	1	1q32.1	ribosomal protein L7a pseudogene 20	pseudo	RPL7AP20	ribosomal protein L7a pseudogene 20	O	-	20201124	-
9606	100271038	RPL7AP21	-	RPL7A_4_120	HGNC:HGNC:37020|Ensembl:ENSG00000229757	1	1q24.2	ribosomal protein L7a pseudogene 21	pseudo	RPL7AP21	ribosomal protein L7a pseudogene 21	O	-	20201124	-
9606	100271039	RPL7AP22	-	RPL7A_4_289	HGNC:HGNC:36592|Ensembl:ENSG00000227331	2	2q24.1	ribosomal protein L7a pseudogene 22	pseudo	RPL7AP22	ribosomal protein L7a pseudogene 22	O	-	20201124	-
9606	100271040	RPL7AP23	-	RPL7A_5_385	HGNC:HGNC:36884	3	3p12.2	ribosomal protein L7a pseudogene 23	pseudo	RPL7AP23	ribosomal protein L7a pseudogene 23	O	-	20201124	-
9606	100271041	RPL7AP24	-	RPL7A_6_424	HGNC:HGNC:36588|Ensembl:ENSG00000241307	3	3q25.31	ribosomal protein L7a pseudogene 24	pseudo	RPL7AP24	ribosomal protein L7a pseudogene 24	O	-	20201124	-
9606	100271042	RPL7AP25	-	RPL7A_6_441	HGNC:HGNC:36714|Ensembl:ENSG00000235294	3	3q26.33	ribosomal protein L7a pseudogene 25	pseudo	RPL7AP25	ribosomal protein L7a pseudogene 25	O	-	20201124	-
9606	100271043	RPL7AP29	-	RPL7A_7_455	HGNC:HGNC:36394|Ensembl:ENSG00000248843	4	4p16.3	ribosomal protein L7a pseudogene 29	pseudo	RPL7AP29	ribosomal protein L7a pseudogene 29	O	-	20201124	-
9606	100271044	RPL8P5	-	RPL8_2_1740	HGNC:HGNC:35758|Ensembl:ENSG00000232926	22	22q11.21	ribosomal protein L8 pseudogene 5	pseudo	RPL8P5	ribosomal protein L8 pseudogene 5	O	-	20201124	-
9606	100271045	RPL9P24	-	RPL9_7_1272	HGNC:HGNC:36347|Ensembl:ENSG00000241917	12	12q23.2	ribosomal protein L9 pseudogene 24	pseudo	RPL9P24	ribosomal protein L9 pseudogene 24	O	-	20201124	-
9606	100271047	RPLP0P7	-	RPLP0_2_288	HGNC:HGNC:36578|Ensembl:ENSG00000238069	2	2q24.1	ribosomal protein lateral stalk subunit P0 pseudogene 7	pseudo	RPLP0P7	ribosomal protein lateral stalk subunit P0 pseudogene 7	O	ribosomal protein, large, P0 pseudogene 7	20201124	-
9606	100271049	RPLP1P9	-	RPLP1_3_885	HGNC:HGNC:36069|Ensembl:ENSG00000240519	8	8p21.2	ribosomal protein lateral stalk subunit P1 pseudogene 9	pseudo	RPLP1P9	ribosomal protein lateral stalk subunit P1 pseudogene 9	O	ribosomal protein, large, P1 pseudogene 9	20201124	-
9606	100271050	RPS10P16	-	RPS10_4_945	HGNC:HGNC:36200	8	8q24.11	ribosomal protein S10 pseudogene 16	pseudo	RPS10P16	ribosomal protein S10 pseudogene 16	O	-	20201124	-
9606	100271052	RPS11P4	-	RPS11_2_972	HGNC:HGNC:35644|Ensembl:ENSG00000230867	9	9p21.1	ribosomal protein S11 pseudogene 4	pseudo	RPS11P4	ribosomal protein S11 pseudogene 4	O	-	20201124	-
9606	100271053	RPS12P5	-	RPS12_1_355	HGNC:HGNC:36525|Ensembl:ENSG00000226216	3	3p24.1	ribosomal protein S12 pseudogene 5	pseudo	RPS12P5	ribosomal protein S12 pseudogene 5	O	-	20201124	-
9606	100271054	RPS12P6	-	RPS12_2_384	HGNC:HGNC:35790|Ensembl:ENSG00000240752	3	3p12.3	ribosomal protein S12 pseudogene 6	pseudo	RPS12P6	ribosomal protein S12 pseudogene 6	O	-	20201124	-
9606	100271055	RPS12P7	-	RPS12_3_426	HGNC:HGNC:36699|Ensembl:ENSG00000243314	3	3q25.32	ribosomal protein S12 pseudogene 7	pseudo	RPS12P7	ribosomal protein S12 pseudogene 7	O	-	20201124	-
9606	100271056	RPS12P10	-	RPS12_4_622	HGNC:HGNC:35824|Ensembl:ENSG00000225147	5	5q31.3	ribosomal protein S12 pseudogene 10	pseudo	RPS12P10	ribosomal protein S12 pseudogene 10	O	-	20201124	-
9606	100271057	RPS12P13	-	RPS12_5_735	HGNC:HGNC:36549|Ensembl:ENSG00000218872	6	6q21	ribosomal protein S12 pseudogene 13	pseudo	RPS12P13	ribosomal protein S12 pseudogene 13	O	-	20201124	-
9606	100271058	RPS12P14	-	RPS12_6_698	HGNC:HGNC:35632	6	6p12.3	ribosomal protein S12 pseudogene 14	pseudo	RPS12P14	ribosomal protein S12 pseudogene 14	O	-	20201124	-
9606	100271059	RPS12P15	-	RPS12_7_934	HGNC:HGNC:35610|Ensembl:ENSG00000240724	8	8q22.3	ribosomal protein S12 pseudogene 15	pseudo	RPS12P15	ribosomal protein S12 pseudogene 15	O	-	20201124	-
9606	100271060	RPS13P4	-	RPS13_2_199	HGNC:HGNC:35731|Ensembl:ENSG00000238111	2	2p23.3	ribosomal protein S13 pseudogene 4	pseudo	RPS13P4	ribosomal protein S13 pseudogene 4	O	-	20201124	-
9606	100271061	RPS13P5	-	RPS13_2_201	HGNC:HGNC:36610	2	2p23.3	ribosomal protein S13 pseudogene 5	pseudo	RPS13P5	ribosomal protein S13 pseudogene 5	O	-	20201124	-
9606	100271062	RPS13P6	-	RPS13_4_614	HGNC:HGNC:35653|Ensembl:ENSG00000239615	5	5q31.1	ribosomal protein S13 pseudogene 6	pseudo	RPS13P6	ribosomal protein S13 pseudogene 6	O	-	20201124	-
9606	100271063	RPS14P1	-	RPS14_1_156	HGNC:HGNC:35572|Ensembl:ENSG00000224114	1	1q32.1	ribosomal protein S14 pseudogene 1	pseudo	RPS14P1	ribosomal protein S14 pseudogene 1	O	-	20201124	-
9606	100271064	RPS14P2	-	RPS14_2_132	HGNC:HGNC:36080	1	1q25.2	ribosomal protein S14 pseudogene 2	pseudo	RPS14P2	ribosomal protein S14 pseudogene 2	O	-	20201124	-
9606	100271065	RPS14P7	-	RPS14_4_530	HGNC:HGNC:36961|Ensembl:ENSG00000242635	4	4q32.2	ribosomal protein S14 pseudogene 7	pseudo	RPS14P7	ribosomal protein S14 pseudogene 7	O	-	20201124	-
9606	100271066	RPS15P2	-	RPS15_1_177	HGNC:HGNC:36033|Ensembl:ENSG00000235605	1	1q42.2	ribosomal protein S15 pseudogene 2	pseudo	RPS15P2	ribosomal protein S15 pseudogene 2	O	-	20201124	-
9606	100271067	RPS16P3	-	RPS16_2_279	HGNC:HGNC:35986|Ensembl:ENSG00000233329	2	2q22.1	ribosomal protein S16 pseudogene 3	pseudo	RPS16P3	ribosomal protein S16 pseudogene 3	O	-	20201124	-
9606	100271068	RPS16P4	-	RPS16_2_363	HGNC:HGNC:36502|Ensembl:ENSG00000231449	3	3p22.2	ribosomal protein S16 pseudogene 4	pseudo	RPS16P4	ribosomal protein S16 pseudogene 4	O	-	20201124	-
9606	100271069	RPS17P7	-	RPS17_1_271	HGNC:HGNC:35796|Ensembl:ENSG00000232723	2	2q14.2	ribosomal protein S17 pseudogene 7	pseudo	RPS17P7	ribosomal protein S17 pseudogene 7	O	-	20201124	-
9606	100271070	RPS17P8	-	RPS17_2_307	HGNC:HGNC:36772	2	2q32.3	ribosomal protein S17 pseudogene 8	pseudo	RPS17P8	ribosomal protein S17 pseudogene 8	O	-	20201124	-
9606	100271071	RPS17P10	-	RPS17_2_414	HGNC:HGNC:36438|Ensembl:ENSG00000235110	3	3q24	ribosomal protein S17 pseudogene 10	pseudo	RPS17P10	ribosomal protein S17 pseudogene 10	O	-	20201124	-
9606	100271072	RPS17P11	-	RPS17_4_560	HGNC:HGNC:36132|Ensembl:ENSG00000244621	5	5q11.2	ribosomal protein S17 pseudogene 11	pseudo	RPS17P11	ribosomal protein S17 pseudogene 11	O	-	20201124	-
9606	100271073	RPS17P13	-	RPS17_6_804	HGNC:HGNC:36664|Ensembl:ENSG00000224706	7	7p14.1	ribosomal protein S17 pseudogene 13	pseudo	RPS17P13	ribosomal protein S17 pseudogene 13	O	-	20201124	-
9606	100271074	RPS17P14	-	RPS17_6_941	HGNC:HGNC:35534	8	8q23.1	ribosomal protein S17 pseudogene 14	pseudo	RPS17P14	ribosomal protein S17 pseudogene 14	O	-	20201124	-
9606	100271075	RPS18P4	-	RPS18_1_117	HGNC:HGNC:36952|Ensembl:ENSG00000231029	1	1q24.2	ribosomal protein S18 pseudogene 4	pseudo	RPS18P4	ribosomal protein S18 pseudogene 4	O	-	20201124	-
9606	100271076	RPS18P6	-	RPS18_3_386	HGNC:HGNC:36028|Ensembl:ENSG00000244048	3	3q11.2	ribosomal protein S18 pseudogene 6	pseudo	RPS18P6	ribosomal protein S18 pseudogene 6	O	-	20201124	-
9606	100271077	RPS18P11	-	RPS18_3_913	HGNC:HGNC:36319|Ensembl:ENSG00000241204	8	8q13.3	ribosomal protein S18 pseudogene 11	pseudo	RPS18P11	ribosomal protein S18 pseudogene 11	O	-	20201124	-
9606	100271078	RPS19P6	-	RPS19_2_988	HGNC:HGNC:36217|Ensembl:ENSG00000234637	9	9q21.31	ribosomal protein S19 pseudogene 6	pseudo	RPS19P6	ribosomal protein S19 pseudogene 6	O	-	20201124	-
9606	100271079	RPS20P8	-	RPS20_2_149	HGNC:HGNC:35770	1	1q32.1	ribosomal protein S20 pseudogene 8	pseudo	RPS20P8	ribosomal protein S20 pseudogene 8	O	-	20201124	-
9606	100271080	RPS20P9	-	RPS20_3_230	HGNC:HGNC:36472|Ensembl:ENSG00000237162	2	2p15	ribosomal protein S20 pseudogene 9	pseudo	RPS20P9	ribosomal protein S20 pseudogene 9	O	-	20201124	-
9606	100271081	RPS20P10	-	RPS20_3_240	HGNC:HGNC:36800	2	2p13.2	ribosomal protein S20 pseudogene 10	pseudo	RPS20P10	ribosomal protein S20 pseudogene 10	O	-	20201124	-
9606	100271082	RPS20P11	-	RPS20_4_266	HGNC:HGNC:36084	2	2q14.1	ribosomal protein S20 pseudogene 11	pseudo	RPS20P11	ribosomal protein S20 pseudogene 11	O	-	20201124	-
9606	100271083	RPS20P12	-	RPS20_4_337	HGNC:HGNC:36519	2	2q37.1	ribosomal protein S20 pseudogene 12	pseudo	RPS20P12	ribosomal protein S20 pseudogene 12	O	-	20201124	-
9606	100271084	RPS20P13	-	RPS20_5_284	HGNC:HGNC:36071	2	2q23.1	ribosomal protein S20 pseudogene 13	pseudo	RPS20P13	ribosomal protein S20 pseudogene 13	O	-	20201124	-
9606	100271085	RPS20P15	-	RPS20_5_351	HGNC:HGNC:36340|Ensembl:ENSG00000227523	3	3p24.1	ribosomal protein S20 pseudogene 15	pseudo	RPS20P15	ribosomal protein S20 pseudogene 15	O	-	20201124	-
9606	100271086	RPS20P16	-	RPS20_7_597	HGNC:HGNC:35851	5	5q15	ribosomal protein S20 pseudogene 16	pseudo	RPS20P16	ribosomal protein S20 pseudogene 16	O	-	20201124	-
9606	100271087	RPS20P22	-	RPS20_8_895	HGNC:HGNC:36379	8	8p11.23	ribosomal protein S20 pseudogene 22	pseudo	RPS20P22	ribosomal protein S20 pseudogene 22	O	-	20201124	-
9606	100271088	RPS20P17	-	RPS20_9_642	HGNC:HGNC:35822|Ensembl:ENSG00000239393	5	5q35.3	ribosomal protein S20 pseudogene 17	pseudo	RPS20P17	ribosomal protein S20 pseudogene 17	O	-	20201124	-
9606	100271089	RPS20P23	-	RPS20_9_932	HGNC:HGNC:36146|Ensembl:ENSG00000242399	8	8q22.3	ribosomal protein S20 pseudogene 23	pseudo	RPS20P23	ribosomal protein S20 pseudogene 23	O	-	20201124	-
9606	100271090	RPS21P1	-	RPS21_1_179	HGNC:HGNC:36401|Ensembl:ENSG00000229795	1	1q42.3	ribosomal protein S21 pseudogene 1	pseudo	RPS21P1	ribosomal protein S21 pseudogene 1	O	-	20201124	-
9606	100271091	RPS23P3	-	RPS23_1_489	HGNC:HGNC:35499|Ensembl:ENSG00000244099	4	4q13.2	ribosomal protein S23 pseudogene 3	pseudo	RPS23P3	ribosomal protein S23 pseudogene 3	O	-	20201124	-
9606	100271092	RPS23P4	-	RPS23_1_526	HGNC:HGNC:36633	4	4q31.21	ribosomal protein S23 pseudogene 4	pseudo	RPS23P4	ribosomal protein S23 pseudogene 4	O	-	20201124	-
9606	100271093	RPS23P5	-	RPS23_2_542	HGNC:HGNC:35726|Ensembl:ENSG00000242608	5	5p15.2	ribosomal protein S23 pseudogene 5	pseudo	RPS23P5	ribosomal protein S23 pseudogene 5	O	-	20201124	-
9606	100271094	RPS24P5	-	RPS24_1_136	HGNC:HGNC:36026|Ensembl:ENSG00000223450	1	1q25.2	ribosomal protein S24 pseudogene 5	pseudo	RPS24P5	ribosomal protein S24 pseudogene 5	O	-	20201124	-
```
