## Additional file 3 for "Novel Driver Strength Index highlights important cancer genes in TCGA PanCanAtlas patients": Homo_sapiens.gene_info (part 11 of 14)

```
9606	100862670	RNY3P7	-	-	HGNC:HGNC:42491|Ensembl:ENSG00000206800	13	13q22.3	RNY3 pseudogene 7	pseudo	RNY3P7	RNY3 pseudogene 7	O	RNA, Ro-associated Y3 pseudogene 7	20201124	-
9606	100862671	TMEM265	-	IFITMD8	HGNC:HGNC:51241|Ensembl:ENSG00000281991	16	16p11.2	transmembrane protein 265	protein-coding	TMEM265	transmembrane protein 265	O	transmembrane protein 265	20201124	-
9606	100862672	RNY3P9	-	-	HGNC:HGNC:42493|Ensembl:ENSG00000207458	13	13q14.11	RNY3 pseudogene 9	pseudo	RNY3P9	RNY3 pseudogene 9	O	RNA, Ro-associated Y3 pseudogene 9	20201124	-
9606	100862673	RNY4P30	-	-	HGNC:HGNC:42498|Ensembl:ENSG00000222148	13	13q14.2	RNY4 pseudogene 30	pseudo	RNY4P30	RNY4 pseudogene 30	O	RNA, Ro-associated Y4 pseudogene 30	20201124	-
9606	100862674	RNY4P31	-	-	HGNC:HGNC:42499	13	13q21.2	RNY4 pseudogene 31	pseudo	RNY4P31	RNY4 pseudogene 31	O	RNA, Ro-associated Y4 pseudogene 31	20201124	-
9606	100862675	RNU4-9P	-	-	HGNC:HGNC:42507|Ensembl:ENSG00000201821	13	13q12.11	RNA, U4 small nuclear 9, pseudogene	pseudo	RNU4-9P	RNA, U4 small nuclear 9, pseudogene	O	-	20201124	-
9606	100862676	RNU4-10P	-	-	HGNC:HGNC:42508|Ensembl:ENSG00000201253	13	13q22.1	RNA, U4 small nuclear 10, pseudogene	pseudo	RNU4-10P	RNA, U4 small nuclear 10, pseudogene	O	-	20201124	-
9606	100862677	RBMX2P4	-	-	HGNC:HGNC:39926	7	7p21.3	RBMX2 pseudogene 4	pseudo	RBMX2P4	RBMX2 pseudogene 4	O	RNA binding motif protein, X-linked 2 pseudogene 4	20201124	-
9606	100862679	NAALADL2-AS3	-	-	HGNC:HGNC:41014|Ensembl:ENSG00000230292	3	3q26.31	NAALADL2 antisense RNA 3	ncRNA	NAALADL2-AS3	NAALADL2 antisense RNA 3	O	NAALADL2 antisense RNA 3 (non-protein coding)	20201124	-
9606	100862680	LINC00507	-	-	HGNC:HGNC:43558|Ensembl:ENSG00000256193	12	12q24.32	long intergenic non-protein coding RNA 507	ncRNA	LINC00507	long intergenic non-protein coding RNA 507	O	-	20201124	-
9606	100862681	RP63	-	-	MIM:614494	6	6q23	retinitis pigmentosa 63 (autosomal dominant)	unknown	-	-	-	-	20191002	-
9606	100862682	LOC100862682	-	-	-	9	9p13.3	nucleus accumbens associated 1, BEN and BTB (POZ) domain containing pseudogene	pseudo	-	-	-	-	20201124	-
9606	100862683	ERVK-25	-	PR|Protease|Proteinase|c11_A	HGNC:HGNC:39039	11	11q22.1	endogenous retrovirus group K member 25	other	ERVK-25	endogenous retrovirus group K member 25	O	Endogenous retrovirus group K member 25 Pro protein|Envelope polyprotein|HERV-K_11q22.1 provirus Rec protein|HERV-K_11q22.1 provirus ancestral Env polyprotein|HERV-K_11q22.1 provirus ancestral Pol protein|HERV-K_11q22.1 provirus ancestral Pro protein	20180127	-
9606	100862684	ERVK-24	-	HERV-K101|PR|Protease|Proteinase|c22_A	HGNC:HGNC:39038	22	22q11.21	endogenous retrovirus group K member 24	other	ERVK-24	endogenous retrovirus group K member 24	O	Endogenous retrovirus group K member 24 Gag polyprotein|Endogenous retrovirus group K member 24 Np9 protein|Endogenous retrovirus group K member 24 Pro protein|Gag polyprotein|HERV-K101 Gag protein|HERV-K101 Np9 protein|HERV-K101 envelope protein|HERV-K_22q11.21 provirus Np9 protein|HERV-K_22q11.21 provirus ancestral Env polyprotein|HERV-K_22q11.21 provirus ancestral Gag polyprotein|HERV-K_22q11.21 provirus ancestral Pro protein	20180311	-
9606	100862686	ERVK-17	-	c10_B	HGNC:HGNC:39024	10	10q24.2	endogenous retrovirus group K member 17	other	ERVK-17	endogenous retrovirus group K member 17	O	-	20200904	-
9606	100862687	ERVK-14	-	c7_B	HGNC:HGNC:39019	7	7q22.1	endogenous retrovirus group K member 14	other	ERVK-14	endogenous retrovirus group K member 14	O	-	20170408	-
9606	100862688	ERVK-11	-	N8.4|c3_E|polymerase	HGNC:HGNC:39006	3	3q27.2	endogenous retrovirus group K member 11	other	ERVK-11	endogenous retrovirus group K member 11	O	HERV-K_3q27.3 provirus ancestral Pol protein|env protein	20190512	-
9606	100862689	ERVK-3	-	c3_B	HGNC:HGNC:39002	3	3q13.2	endogenous retrovirus group K member 3	other	ERVK-3	endogenous retrovirus group K member 3	O	-	20170408	-
9606	100862690	ERVK-1	-	c1_A	HGNC:HGNC:39000	1	1p31.1	endogenous retrovirus group K member 1	other	ERVK-1	endogenous retrovirus group K member 1	O	-	20170408	-
9606	100862691	ERVE-2	-	-	HGNC:HGNC:39048	11	11q13.2	endogenous retrovirus group E member 2	other	ERVE-2	endogenous retrovirus group E member 2	O	-	20170408	-
9606	100862692	DIP2A-IT1	-	-	HGNC:HGNC:41430|Ensembl:ENSG00000223692	21	21q22.3	DIP2A intronic transcript 1	ncRNA	DIP2A-IT1	DIP2A intronic transcript 1	O	DIP2A intronic transcript 1 (non-protein coding)	20201124	-
9606	100862693	ERVPABLB-1	-	envR(b)	HGNC:HGNC:39042	3	3p24.3	endogenous retrovirus group PABLB member 1, envelope	other	ERVPABLB-1	endogenous retrovirus group PABLB member 1, envelope	O	Envelope polyprotein|HERV-R(b)_3p24.3 provirus ancestral Env polyprotein|endogenous retrovirus group PABLB, member 1	20200829	-
9606	100862695	ERVW-5	-	CL2	HGNC:HGNC:39044	3	3q26.32	endogenous retrovirus group W member 5	other	ERVW-5	endogenous retrovirus group W member 5	O	-	20170408	-
9606	100862696	ERVW-3	-	CL4	HGNC:HGNC:39041	3	3q23	endogenous retrovirus group W member 3	other	ERVW-3	endogenous retrovirus group W member 3	O	-	20170408	-
9606	100862697	ERVK3-2	-	HML6-c14|PP3227	HGNC:HGNC:39040	14	14q24.2	endogenous retrovirus group K3 member 2	other	ERVK3-2	endogenous retrovirus group K3 member 2	O	-	20200829	-
9606	100862698	ERVH-7	-	-	HGNC:HGNC:39059	14	14q32.12	endogenous retrovirus group H member 7	other	ERVH-7	endogenous retrovirus group H member 7	O	TCONS_00022381	20170408	-
9606	100862699	ERVH-5	-	-	HGNC:HGNC:39057	10	10p12.1	endogenous retrovirus group H member 5	other	ERVH-5	endogenous retrovirus group H member 5	O	clone c14.6	20170408	-
9606	100862700	ERVE-3	-	-	HGNC:HGNC:39049	8	8p23.1	endogenous retrovirus group E member 3	other	ERVE-3	endogenous retrovirus group E member 3	O	-	20170408	-
9606	100862704	RB1-DT	-	LINC00441|ncRNA-RB1	HGNC:HGNC:42778|Ensembl:ENSG00000231473	13	13q14.2	RB1 divergent transcript	ncRNA	RB1-DT	RB1 divergent transcript	O	long intergenic non-protein coding RNA 441	20201124	-
9606	100862705	KANK1P1	-	-	HGNC:HGNC:52337	20	20p12.3	KN motif and ankyrin repeat domains 1 pseudogene 1	pseudo	KANK1P1	KN motif and ankyrin repeat domains 1 pseudogene 1	O	-	20201124	-
9606	100862706	CATMANS	-	-	MIM:302380	-	-	Catel-Manzke syndrome	unknown	-	-	-	-	20170408	-
9606	100862725	TIMM9P3	-	-	HGNC:HGNC:39930	13	13q14.13	TIMM9 pseudogene 3	pseudo	TIMM9P3	TIMM9 pseudogene 3	O	translocase of inner mitochondrial membrane 9 homolog pseudogene 3	20201124	-
9606	100862726	TIMM9P1	-	-	HGNC:HGNC:39928	10	10q22.2	TIMM9 pseudogene 1	pseudo	TIMM9P1	TIMM9 pseudogene 1	O	translocase of inner mitochondrial membrane 9 homolog pseudogene 1	20201124	-
9606	100862727	TIMM9P2	-	-	HGNC:HGNC:39929	21	21q22.2	TIMM9 pseudogene 2	pseudo	TIMM9P2	TIMM9 pseudogene 2	O	translocase of inner mitochondrial membrane 9 homolog pseudogene 2	20201124	-
9606	100862728	UPK1A-AS1	-	-	HGNC:HGNC:40603|Ensembl:ENSG00000226510	19	19q13.12	UPK1A antisense RNA 1	ncRNA	UPK1A-AS1	UPK1A antisense RNA 1	O	UPK1A antisense RNA 1 (non-protein coding)	20201124	-
9606	100862850	EEF1A1P39	-	-	HGNC:HGNC:37917|Ensembl:ENSG00000230125	10	10p11.23	eukaryotic translation elongation factor 1 alpha 1 pseudogene 39	pseudo	EEF1A1P39	eukaryotic translation elongation factor 1 alpha 1 pseudogene 39	O	-	20201124	-
9606	100862852	SLAMF6P1	-	-	HGNC:HGNC:32012	1	1q23.3	SLAM family member 6 pseudogene 1	pseudo	SLAMF6P1	SLAM family member 6 pseudogene 1	O	-	20201124	-
9606	100862853	MTND4P13	-	-	HGNC:HGNC:42222|Ensembl:ENSG00000216713	6	6q25.2	MT-ND4 pseudogene 13	pseudo	MTND4P13	MT-ND4 pseudogene 13	O	mitochondrially encoded NADH:ubiquinone oxidoreductase core subunit 4 pseudogene 13	20201124	-
9606	100862854	MTND5P16	-	-	HGNC:HGNC:42278|Ensembl:ENSG00000243658	3	3q13.12	MT-ND5 pseudogene 16	pseudo	MTND5P16	MT-ND5 pseudogene 16	O	mitochondrially encoded NADH:ubiquinone oxidoreductase core subunit 5 pseudogene 16	20201124	-
9606	100862855	COX6CP5	-	-	HGNC:HGNC:42791|Ensembl:ENSG00000254642	11	11p15.4	cytochrome c oxidase subunit 6C pseudogene 5	pseudo	COX6CP5	cytochrome c oxidase subunit 6C pseudogene 5	O	cytochrome c oxidase subunit VIc pseudogene 5	20201124	-
9606	100873064	AIMP1P2	-	-	HGNC:HGNC:43693	1	1q24.3	aminoacyl tRNA synthetase complex interacting multifunctional protein 1 pseudogene 2	pseudo	AIMP1P2	aminoacyl tRNA synthetase complex interacting multifunctional protein 1 pseudogene 2	O	-	20201124	-
9606	100873065	PTCHD1-AS	-	DDX53-AS1|PTCHD1AS1|PTCHD1AS2	HGNC:HGNC:37703	X	Xp22.11	PTCHD1 antisense RNA (head to head)	ncRNA	PTCHD1-AS	PTCHD1 antisense RNA (head to head)	O	DDX53 antisense RNA 1 (non-protein coding)	20201124	-
9606	100873165	SRGAP2-AS1	-	-	HGNC:HGNC:40902|Ensembl:ENSG00000230806	1	1p11.2	SRGAP2 antisense RNA 1	ncRNA	SRGAP2-AS1	SRGAP2 antisense RNA 1	O	SRGAP2 antisense RNA 1 (non-protein coding)	20201124	-
9606	100873166	SETP7	-	-	HGNC:HGNC:42926	12	12q23.3	SET pseudogene 7	pseudo	SETP7	SET pseudogene 7	O	-	20201124	-
9606	100873168	MTCYBP2	-	-	HGNC:HGNC:38807|Ensembl:ENSG00000217179	Y	Yq11.222	MT-CYB pseudogene 2	pseudo	MTCYBP2	MT-CYB pseudogene 2	O	MTCYB pseudogene 2|mitochondrially encoded cytochrome b pseudogene 2	20201124	-
9606	100873169	MTCYBP4	-	-	HGNC:HGNC:41923|Ensembl:ENSG00000220113	6	6q23.2	MT-CYB pseudogene 4	pseudo	MTCYBP4	MT-CYB pseudogene 4	O	mitochondrially encoded cytochrome b pseudogene 4	20201124	-
9606	100873170	MTND1P2	-	-	HGNC:HGNC:42051|Ensembl:ENSG00000235646	7	7q11.21	MT-ND1 pseudogene 2	pseudo	MTND1P2	MT-ND1 pseudogene 2	O	mitochondrially encoded NADH:ubiquinone oxidoreductase core subunit 1 pseudogene 2	20201124	-
9606	100873171	MTND1P4	-	-	HGNC:HGNC:42053	7	7p11.2	MT-ND1 pseudogene 4	pseudo	MTND1P4	MT-ND1 pseudogene 4	O	mitochondrially encoded NADH:ubiquinone oxidoreductase core subunit 1 pseudogene 4	20201124	-
9606	100873172	MTND1P7	-	-	HGNC:HGNC:42102|Ensembl:ENSG00000282321	8	8q11.1	MT-ND1 pseudogene 7	pseudo	MTND1P7	MT-ND1 pseudogene 7	O	mitochondrially encoded NADH:ubiquinone oxidoreductase core subunit 1 pseudogene 7	20201124	-
9606	100873173	MTND1P6	-	-	HGNC:HGNC:42103|Ensembl:ENSG00000254346	8	8p12	MT-ND1 pseudogene 6	pseudo	MTND1P6	MT-ND1 pseudogene 6	O	mitochondrially encoded NADH:ubiquinone oxidoreductase core subunit 1 pseudogene 6	20201124	-
9606	100873174	MTND1P5	-	-	HGNC:HGNC:42104|Ensembl:ENSG00000253795	8	8q22.3	MT-ND1 pseudogene 5	pseudo	MTND1P5	MT-ND1 pseudogene 5	O	mitochondrially encoded NADH:ubiquinone oxidoreductase core subunit 1 pseudogene 5	20201124	-
9606	100873175	MTND2P4	-	-	HGNC:HGNC:42105|Ensembl:ENSG00000230252	7	7q11.21	MT-ND2 pseudogene 4	pseudo	MTND2P4	MT-ND2 pseudogene 4	O	mitochondrially encoded NADH:ubiquinone oxidoreductase core subunit 2 pseudogene 4	20201124	-
9606	100873176	MTND2P5	-	-	HGNC:HGNC:42106|Ensembl:ENSG00000224354	7	7q34	MT-ND2 pseudogene 5	pseudo	MTND2P5	MT-ND2 pseudogene 5	O	mitochondrially encoded NADH:ubiquinone oxidoreductase core subunit 2 pseudogene 5	20201124	-
9606	100873177	MTND2P6	-	-	HGNC:HGNC:42107|Ensembl:ENSG00000237309	7	7p11.2	MT-ND2 pseudogene 6	pseudo	MTND2P6	MT-ND2 pseudogene 6	O	mitochondrially encoded NADH:ubiquinone oxidoreductase core subunit 2 pseudogene 6	20201124	-
9606	100873178	MTND2P8	-	-	HGNC:HGNC:42109|Ensembl:ENSG00000237257	9	9q21.31	MT-ND2 pseudogene 8	pseudo	MTND2P8	MT-ND2 pseudogene 8	O	mitochondrially encoded NADH:ubiquinone oxidoreductase core subunit 2 pseudogene 8	20201124	-
9606	100873179	MTND2P7	-	-	HGNC:HGNC:42141|Ensembl:ENSG00000253970	8	8q24.22	MT-ND2 pseudogene 7	pseudo	MTND2P7	MT-ND2 pseudogene 7	O	mitochondrially encoded NADH:ubiquinone oxidoreductase core subunit 2 pseudogene 7	20201124	-
9606	100873180	MTND3P2	-	-	HGNC:HGNC:42142|Ensembl:ENSG00000230052	7	7q11.21	MT-ND3 pseudogene 2	pseudo	MTND3P2	MT-ND3 pseudogene 2	O	mitochondrially encoded NADH:ubiquinone oxidoreductase core subunit 3 pseudogene 2	20201124	-
9606	100873181	MTND3P4	-	-	HGNC:HGNC:42144|Ensembl:ENSG00000230302	9	9q31.1	MT-ND3 pseudogene 4	pseudo	MTND3P4	MT-ND3 pseudogene 4	O	mitochondrially encoded NADH:ubiquinone oxidoreductase core subunit 3 pseudogene 4	20201124	-
9606	100873182	MTND3P6	-	-	HGNC:HGNC:42146|Ensembl:ENSG00000242214	3	3q13.12	MT-ND3 pseudogene 6	pseudo	MTND3P6	MT-ND3 pseudogene 6	O	mitochondrially encoded NADH:ubiquinone oxidoreductase core subunit 3 pseudogene 6	20201124	-
9606	100873183	MTND3P7	-	-	HGNC:HGNC:42147|Ensembl:ENSG00000240824	3	3q26.1	MT-ND3 pseudogene 7	pseudo	MTND3P7	MT-ND3 pseudogene 7	O	mitochondrially encoded NADH:ubiquinone oxidoreductase core subunit 3 pseudogene 7	20201124	-
9606	100873184	MTND3P9	-	-	HGNC:HGNC:42149|Ensembl:ENSG00000227557	2	2q22.2	MT-ND3 pseudogene 9	pseudo	MTND3P9	MT-ND3 pseudogene 9	O	mitochondrially encoded NADH:ubiquinone oxidoreductase core subunit 3 pseudogene 9	20201124	-
9606	100873185	MTND3P8	-	-	HGNC:HGNC:42153|Ensembl:ENSG00000232714	1	1q42.3	MT-ND3 pseudogene 8	pseudo	MTND3P8	MT-ND3 pseudogene 8	O	mitochondrially encoded NADH:ubiquinone oxidoreductase core subunit 3 pseudogene 8	20201124	-
9606	100873186	MTND3P5	-	-	HGNC:HGNC:42154|Ensembl:ENSG00000251353	4	4p15.2	MT-ND3 pseudogene 5	pseudo	MTND3P5	MT-ND3 pseudogene 5	O	mitochondrially encoded NADH:ubiquinone oxidoreductase core subunit 3 pseudogene 5	20201124	-
9606	100873187	MTND3P3	-	-	HGNC:HGNC:42155	4	4q32.1	MT-ND3 pseudogene 3	pseudo	MTND3P3	MT-ND3 pseudogene 3	O	mitochondrially encoded NADH:ubiquinone oxidoreductase core subunit 3 pseudogene 3	20201124	-
9606	100873188	MTND4P2	-	-	HGNC:HGNC:42189|Ensembl:ENSG00000248704	7	7q11.21	MT-ND4 pseudogene 2	pseudo	MTND4P2	MT-ND4 pseudogene 2	O	mitochondrially encoded NADH:ubiquinone oxidoreductase core subunit 4 pseudogene 2	20201124	-
9606	100873189	MTND4P3	-	-	HGNC:HGNC:42190|Ensembl:ENSG00000225959	7	7q11.22	MT-ND4 pseudogene 3	pseudo	MTND4P3	MT-ND4 pseudogene 3	O	mitochondrially encoded NADH:ubiquinone oxidoreductase core subunit 4 pseudogene 3	20201124	-
9606	100873190	MTND4P4	-	-	HGNC:HGNC:42191	7	7p11.2	MT-ND4 pseudogene 4	pseudo	MTND4P4	MT-ND4 pseudogene 4	O	mitochondrially encoded NADH:ubiquinone oxidoreductase core subunit 4 pseudogene 4	20201124	-
9606	100873191	MTND4P5	-	-	HGNC:HGNC:42192|Ensembl:ENSG00000227584	7	7p11.2	MT-ND4 pseudogene 5	pseudo	MTND4P5	MT-ND4 pseudogene 5	O	mitochondrially encoded NADH:ubiquinone oxidoreductase core subunit 4 pseudogene 5	20201124	-
9606	100873192	MTND4P6	-	-	HGNC:HGNC:42193|Ensembl:ENSG00000224042	7	7q31.2	MT-ND4 pseudogene 6	pseudo	MTND4P6	MT-ND4 pseudogene 6	O	mitochondrially encoded NADH:ubiquinone oxidoreductase core subunit 4 pseudogene 6	20201124	-
9606	100873193	MTND4P9	-	-	HGNC:HGNC:42226|Ensembl:ENSG00000250050	4	4p15.2	MT-ND4 pseudogene 9	pseudo	MTND4P9	MT-ND4 pseudogene 9	O	mitochondrially encoded NADH:ubiquinone oxidoreductase core subunit 4 pseudogene 9	20201124	-
9606	100873194	MTND4P8	-	-	HGNC:HGNC:42227|Ensembl:ENSG00000248548	4	4q32.1	MT-ND4 pseudogene 8	pseudo	MTND4P8	MT-ND4 pseudogene 8	O	mitochondrially encoded NADH:ubiquinone oxidoreductase core subunit 4 pseudogene 8	20201124	-
9606	100873195	MTND4P7	-	-	HGNC:HGNC:42234	8	8p22	MT-ND4 pseudogene 7	pseudo	MTND4P7	MT-ND4 pseudogene 7	O	mitochondrially encoded NADH:ubiquinone oxidoreductase core subunit 4 pseudogene 7	20201124	-
9606	100873196	MTND5P6	-	-	HGNC:HGNC:42268|Ensembl:ENSG00000228440	7	7p11.2	MT-ND5 pseudogene 6	pseudo	MTND5P6	MT-ND5 pseudogene 6	O	mitochondrially encoded NADH:ubiquinone oxidoreductase core subunit 5 pseudogene 6	20201124	-
9606	100873197	MTND5P7	-	-	HGNC:HGNC:42269|Ensembl:ENSG00000230531	7	7p11.2	MT-ND5 pseudogene 7	pseudo	MTND5P7	MT-ND5 pseudogene 7	O	mitochondrially encoded NADH:ubiquinone oxidoreductase core subunit 5 pseudogene 7	20201124	-
9606	100873198	MTND5P8	-	-	HGNC:HGNC:42270|Ensembl:ENSG00000230999	7	7q31.1	MT-ND5 pseudogene 8	pseudo	MTND5P8	MT-ND5 pseudogene 8	O	mitochondrially encoded NADH:ubiquinone oxidoreductase core subunit 5 pseudogene 8	20201124	-
9606	100873199	MTND5P9	-	-	HGNC:HGNC:42305|Ensembl:ENSG00000248748	4	4q32.1	MT-ND5 pseudogene 9	pseudo	MTND5P9	MT-ND5 pseudogene 9	O	mitochondrially encoded NADH:ubiquinone oxidoreductase core subunit 5 pseudogene 9	20201124	-
9606	100873200	MTND5P4	-	-	HGNC:HGNC:42306|Ensembl:ENSG00000251212	4	4p15.32	MT-ND5 pseudogene 4	pseudo	MTND5P4	MT-ND5 pseudogene 4	O	mitochondrially encoded NADH:ubiquinone oxidoreductase core subunit 5 pseudogene 4	20201124	-
9606	100873201	MTND5P5	-	-	HGNC:HGNC:42307|Ensembl:ENSG00000251149	4	4q24	MT-ND5 pseudogene 5	pseudo	MTND5P5	MT-ND5 pseudogene 5	O	mitochondrially encoded NADH:ubiquinone oxidoreductase core subunit 5 pseudogene 5	20201124	-
9606	100873202	MTCO2P2	-	HsT4010	HGNC:HGNC:25354|Ensembl:ENSG00000267541	18	18q21.1	MT-CO2 pseudogene 2	pseudo	MTCO2P2	MT-CO2 pseudogene 2	O	MTCO2 pseudogene 2|mitochondrially encoded cytochrome c oxidase II pseudogene 2	20201124	-
9606	100873203	MTCO2P3	-	-	HGNC:HGNC:39576|Ensembl:ENSG00000230009	13	13q21.1	MT-CO2 pseudogene 3	pseudo	MTCO2P3	MT-CO2 pseudogene 3	O	MTCO2 pseudogene 3|mitochondrially encoded cytochrome c oxidase II pseudogene 3	20201124	-
9606	100873204	MTCYBP3	-	-	HGNC:HGNC:39579|Ensembl:ENSG00000232373	13	13q32.1	MT-CYB pseudogene 3	pseudo	MTCYBP3	MT-CYB pseudogene 3	O	MTCYB pseudogene 3|mitochondrially encoded cytochrome b pseudogene 3	20201124	-
9606	100873205	MTCO1P3	-	-	HGNC:HGNC:39604|Ensembl:ENSG00000228930	21	21q22.3	MT-CO1 pseudogene 3	pseudo	MTCO1P3	MT-CO1 pseudogene 3	O	MTCO1 pseudogene 3|mitochondrially encoded cytochrome c oxidase I pseudogene 3	20201124	-
9606	100873206	MTND5P1	-	-	HGNC:HGNC:39644|Ensembl:ENSG00000227999	21	21q22.3	MT-ND5 pseudogene 1	pseudo	MTND5P1	MT-ND5 pseudogene 1	O	MTND5 pseudogene 1|mitochondrially encoded NADH:ubiquinone oxidoreductase core subunit 5 pseudogene 1	20201124	-
9606	100873207	MTCO3P2	-	-	HGNC:HGNC:39681|Ensembl:ENSG00000232102	13	13q12.12	MT-CO3 pseudogene 2	pseudo	MTCO3P2	MT-CO3 pseudogene 2	O	MTCO3 pseudogene 2|mitochondrially encoded cytochrome c oxidase III pseudogene 2	20201124	-
9606	100873208	MTND3P1	-	-	HGNC:HGNC:39856|Ensembl:ENSG00000226118	13	13q12.11	MT-ND3 pseudogene 1	pseudo	MTND3P1	MT-ND3 pseudogene 1	O	MTND3 pseudogene 1|mitochondrially encoded NADH:ubiquinone oxidoreductase core subunit 3 pseudogene 1	20201124	-
9606	100873209	MTND5P2	-	-	HGNC:HGNC:41919|Ensembl:ENSG00000229622	13	13q32.1	MT-ND5 pseudogene 2	pseudo	MTND5P2	MT-ND5 pseudogene 2	O	mitochondrially encoded NADH:ubiquinone oxidoreductase core subunit 5 pseudogene 2	20201124	-
9606	100873210	MTND5P3	-	-	HGNC:HGNC:42034|Ensembl:ENSG00000232447	13	13q31.1	MT-ND5 pseudogene 3	pseudo	MTND5P3	MT-ND5 pseudogene 3	O	mitochondrially encoded NADH:ubiquinone oxidoreductase core subunit 5 pseudogene 3	20201124	-
9606	100873211	MTND4P1	-	-	HGNC:HGNC:42035|Ensembl:ENSG00000228597	13	13q31.1	MT-ND4 pseudogene 1	pseudo	MTND4P1	MT-ND4 pseudogene 1	O	mitochondrially encoded NADH:ubiquinone oxidoreductase core subunit 4 pseudogene 1	20201124	-
9606	100873212	MTND1P11	-	-	HGNC:HGNC:42060|Ensembl:ENSG00000228166	9	9p24.1	MT-ND1 pseudogene 11	pseudo	MTND1P11	MT-ND1 pseudogene 11	O	mitochondrially encoded NADH:ubiquinone oxidoreductase core subunit 1 pseudogene 11	20201124	-
9606	100873213	MTND1P16	-	-	HGNC:HGNC:42065|Ensembl:ENSG00000239586	3	3q13.12	MT-ND1 pseudogene 16	pseudo	MTND1P16	MT-ND1 pseudogene 16	O	mitochondrially encoded NADH:ubiquinone oxidoreductase core subunit 1 pseudogene 16	20201124	-
9606	100873214	MTND1P26	-	-	HGNC:HGNC:42075|Ensembl:ENSG00000234576	2	2q21.1	MT-ND1 pseudogene 26	pseudo	MTND1P26	MT-ND1 pseudogene 26	O	mitochondrially encoded NADH:ubiquinone oxidoreductase core subunit 1 pseudogene 26	20201124	-
9606	100873215	MTND1P28	-	-	HGNC:HGNC:42077|Ensembl:ENSG00000230158	2	2q14.1	MT-ND1 pseudogene 28	pseudo	MTND1P28	MT-ND1 pseudogene 28	O	mitochondrially encoded NADH:ubiquinone oxidoreductase core subunit 1 pseudogene 28	20201124	-
9606	100873216	MTND1P29	-	-	HGNC:HGNC:42078	2	2q21.1	MT-ND1 pseudogene 29	pseudo	MTND1P29	MT-ND1 pseudogene 29	O	mitochondrially encoded NADH:ubiquinone oxidoreductase core subunit 1 pseudogene 29	20201124	-
9606	100873217	MTND1P31	-	-	HGNC:HGNC:42080|Ensembl:ENSG00000235170	X	Xq11.1	MT-ND1 pseudogene 31	pseudo	MTND1P31	MT-ND1 pseudogene 31	O	mitochondrially encoded NADH:ubiquinone oxidoreductase core subunit 1 pseudogene 31	20201124	-
9606	100873218	MTND1P33	-	-	HGNC:HGNC:42082|Ensembl:ENSG00000235539	X	Xq27.3	MT-ND1 pseudogene 33	pseudo	MTND1P33	MT-ND1 pseudogene 33	O	mitochondrially encoded NADH:ubiquinone oxidoreductase core subunit 1 pseudogene 33	20201124	-
9606	100873219	MTND1P34	-	-	HGNC:HGNC:42090|Ensembl:ENSG00000225514	1	1p33	MT-ND1 pseudogene 34	pseudo	MTND1P34	MT-ND1 pseudogene 34	O	mitochondrially encoded NADH:ubiquinone oxidoreductase core subunit 1 pseudogene 34	20201124	-
9606	100873220	MTND1P19	-	-	HGNC:HGNC:42094|Ensembl:ENSG00000251449	4	4q22.1	MT-ND1 pseudogene 19	pseudo	MTND1P19	MT-ND1 pseudogene 19	O	mitochondrially encoded NADH:ubiquinone oxidoreductase core subunit 1 pseudogene 19	20201124	-
9606	100873221	MTND1P9	-	-	HGNC:HGNC:42099|Ensembl:ENSG00000228995	20	20q13.31	MT-ND1 pseudogene 9	pseudo	MTND1P9	MT-ND1 pseudogene 9	O	mitochondrially encoded NADH:ubiquinone oxidoreductase core subunit 1 pseudogene 9	20201124	-
9606	100873222	MTND2P11	-	-	HGNC:HGNC:42112|Ensembl:ENSG00000237124	9	9q31.3	MT-ND2 pseudogene 11	pseudo	MTND2P11	MT-ND2 pseudogene 11	O	mitochondrially encoded NADH:ubiquinone oxidoreductase core subunit 2 pseudogene 11	20201124	-
9606	100873223	MTND2P14	-	-	HGNC:HGNC:42115|Ensembl:ENSG00000240796	3	3q13.12	MT-ND2 pseudogene 14	pseudo	MTND2P14	MT-ND2 pseudogene 14	O	mitochondrially encoded NADH:ubiquinone oxidoreductase core subunit 2 pseudogene 14	20201124	-
9606	100873224	MTND2P18	-	-	HGNC:HGNC:42119|Ensembl:ENSG00000234939	2	2q21.1	MT-ND2 pseudogene 18	pseudo	MTND2P18	MT-ND2 pseudogene 18	O	mitochondrially encoded NADH:ubiquinone oxidoreductase core subunit 2 pseudogene 18	20201124	-
9606	100873225	MTND2P19	-	-	HGNC:HGNC:42120	2	2q22.1	MT-ND2 pseudogene 19	pseudo	MTND2P19	MT-ND2 pseudogene 19	O	mitochondrially encoded NADH:ubiquinone oxidoreductase core subunit 2 pseudogene 19	20201124	-
9606	100873226	MTND2P20	-	-	HGNC:HGNC:42121|Ensembl:ENSG00000229701	2	2q24.1	MT-ND2 pseudogene 20	pseudo	MTND2P20	MT-ND2 pseudogene 20	O	mitochondrially encoded NADH:ubiquinone oxidoreductase core subunit 2 pseudogene 20	20201124	-
9606	100873227	MTND2P21	-	-	HGNC:HGNC:42122|Ensembl:ENSG00000230950	2	2q14.1	MT-ND2 pseudogene 21	pseudo	MTND2P21	MT-ND2 pseudogene 21	O	mitochondrially encoded NADH:ubiquinone oxidoreductase core subunit 2 pseudogene 21	20201124	-
9606	100873228	MTND2P22	-	-	HGNC:HGNC:42123|Ensembl:ENSG00000231954	2	2q21.1	MT-ND2 pseudogene 22	pseudo	MTND2P22	MT-ND2 pseudogene 22	O	mitochondrially encoded NADH:ubiquinone oxidoreductase core subunit 2 pseudogene 22	20201124	-
9606	100873229	MTND2P23	-	-	HGNC:HGNC:42124|Ensembl:ENSG00000232631	2	2q34	MT-ND2 pseudogene 23	pseudo	MTND2P23	MT-ND2 pseudogene 23	O	mitochondrially encoded NADH:ubiquinone oxidoreductase core subunit 2 pseudogene 23	20201124	-
9606	100873230	MTND2P24	-	-	HGNC:HGNC:42125	X	Xp11.21	MT-ND2 pseudogene 24	pseudo	MTND2P24	MT-ND2 pseudogene 24	O	mitochondrially encoded NADH:ubiquinone oxidoreductase core subunit 2 pseudogene 24	20201124	-
9606	100873231	MTND2P25	-	-	HGNC:HGNC:42126|Ensembl:ENSG00000228182	X	Xq11.1	MT-ND2 pseudogene 25	pseudo	MTND2P25	MT-ND2 pseudogene 25	O	mitochondrially encoded NADH:ubiquinone oxidoreductase core subunit 2 pseudogene 25	20201124	-
9606	100873232	MTND2P27	-	-	HGNC:HGNC:42128|Ensembl:ENSG00000283166	1	1q43	MT-ND2 pseudogene 27	pseudo	MTND2P27	MT-ND2 pseudogene 27	O	mitochondrially encoded NADH:ubiquinone oxidoreductase core subunit 2 pseudogene 27	20201124	-
9606	100873233	MTND2P29	-	-	HGNC:HGNC:42130|Ensembl:ENSG00000233595	1	1p33	MT-ND2 pseudogene 29	pseudo	MTND2P29	MT-ND2 pseudogene 29	O	mitochondrially encoded NADH:ubiquinone oxidoreductase core subunit 2 pseudogene 29	20201124	-
9606	100873234	MTND2P30	-	-	HGNC:HGNC:42131|Ensembl:ENSG00000227937	1	1p31.1	MT-ND2 pseudogene 30	pseudo	MTND2P30	MT-ND2 pseudogene 30	O	mitochondrially encoded NADH:ubiquinone oxidoreductase core subunit 2 pseudogene 30	20201124	-
9606	100873235	MTND2P31	-	-	HGNC:HGNC:42132|Ensembl:ENSG00000251252	4	4p15.33	MT-ND2 pseudogene 31	pseudo	MTND2P31	MT-ND2 pseudogene 31	O	mitochondrially encoded NADH:ubiquinone oxidoreductase core subunit 2 pseudogene 31	20201124	-
9606	100873236	MTND2P33	-	-	HGNC:HGNC:42134|Ensembl:ENSG00000248907	4	4q32.1	MT-ND2 pseudogene 33	pseudo	MTND2P33	MT-ND2 pseudogene 33	O	mitochondrially encoded NADH:ubiquinone oxidoreductase core subunit 2 pseudogene 33	20201124	-
9606	100873237	MTND2P32	-	-	HGNC:HGNC:42139|Ensembl:ENSG00000254090	8	8p12	MT-ND2 pseudogene 32	pseudo	MTND2P32	MT-ND2 pseudogene 32	O	mitochondrially encoded NADH:ubiquinone oxidoreductase core subunit 2 pseudogene 32	20201124	-
9606	100873238	MTND2P10	-	-	HGNC:HGNC:42140	8	8q22.3	MT-ND2 pseudogene 10	pseudo	MTND2P10	MT-ND2 pseudogene 10	O	mitochondrially encoded NADH:ubiquinone oxidoreductase core subunit 2 pseudogene 10	20201124	-
9606	100873239	MTND3P10	-	-	HGNC:HGNC:42150|Ensembl:ENSG00000233286	2	2q14.2	MT-ND3 pseudogene 10	pseudo	MTND3P10	MT-ND3 pseudogene 10	O	mitochondrially encoded NADH:ubiquinone oxidoreductase core subunit 3 pseudogene 10	20201124	-
9606	100873240	MTND4P15	-	-	HGNC:HGNC:42202|Ensembl:ENSG00000227321	9	9q22.31	MT-ND4 pseudogene 15	pseudo	MTND4P15	MT-ND4 pseudogene 15	O	mitochondrially encoded NADH:ubiquinone oxidoreductase core subunit 4 pseudogene 15	20201124	-
9606	100873241	MTND4P16	-	-	HGNC:HGNC:42203|Ensembl:ENSG00000241787	3	3q13.12	MT-ND4 pseudogene 16	pseudo	MTND4P16	MT-ND4 pseudogene 16	O	mitochondrially encoded NADH:ubiquinone oxidoreductase core subunit 4 pseudogene 16	20201124	-
9606	100873242	MTND4P17	-	-	HGNC:HGNC:42204	3	3q26.1	MT-ND4 pseudogene 17	pseudo	MTND4P17	MT-ND4 pseudogene 17	O	mitochondrially encoded NADH:ubiquinone oxidoreductase core subunit 4 pseudogene 17	20201124	-
9606	100873243	MTND4P21	-	-	HGNC:HGNC:42208|Ensembl:ENSG00000231777	2	2q21.1	MT-ND4 pseudogene 21	pseudo	MTND4P21	MT-ND4 pseudogene 21	O	mitochondrially encoded NADH:ubiquinone oxidoreductase core subunit 4 pseudogene 21	20201124	-
9606	100873244	MTND4P22	-	-	HGNC:HGNC:42209|Ensembl:ENSG00000232772	2	2q22.2	MT-ND4 pseudogene 22	pseudo	MTND4P22	MT-ND4 pseudogene 22	O	mitochondrially encoded NADH:ubiquinone oxidoreductase core subunit 4 pseudogene 22	20201124	-
9606	100873245	MTND4P23	-	-	HGNC:HGNC:42210|Ensembl:ENSG00000225796	2	2q33.1	MT-ND4 pseudogene 23	pseudo	MTND4P23	MT-ND4 pseudogene 23	O	mitochondrially encoded NADH:ubiquinone oxidoreductase core subunit 4 pseudogene 23	20201124	-
9606	100873246	MTND4P25	-	-	HGNC:HGNC:42212|Ensembl:ENSG00000226700	2	2p12	MT-ND4 pseudogene 25	pseudo	MTND4P25	MT-ND4 pseudogene 25	O	mitochondrially encoded NADH:ubiquinone oxidoreductase core subunit 4 pseudogene 25	20201124	-
9606	100873247	MTND4P26	-	-	HGNC:HGNC:42213|Ensembl:ENSG00000234065	2	2q14.2	MT-ND4 pseudogene 26	pseudo	MTND4P26	MT-ND4 pseudogene 26	O	mitochondrially encoded NADH:ubiquinone oxidoreductase core subunit 4 pseudogene 26	20201124	-
9606	100873248	MTND4P27	-	-	HGNC:HGNC:42214|Ensembl:ENSG00000230548	2	2q21.1	MT-ND4 pseudogene 27	pseudo	MTND4P27	MT-ND4 pseudogene 27	O	mitochondrially encoded NADH:ubiquinone oxidoreductase core subunit 4 pseudogene 27	20201124	-
9606	100873249	MTND4P28	-	-	HGNC:HGNC:42215|Ensembl:ENSG00000233709	2	2q24.1	MT-ND4 pseudogene 28	pseudo	MTND4P28	MT-ND4 pseudogene 28	O	mitochondrially encoded NADH:ubiquinone oxidoreductase core subunit 4 pseudogene 28	20201124	-
9606	100873250	MTND4P29	-	-	HGNC:HGNC:42216|Ensembl:ENSG00000249177	2	2q33.1	MT-ND4 pseudogene 29	pseudo	MTND4P29	MT-ND4 pseudogene 29	O	mitochondrially encoded NADH:ubiquinone oxidoreductase core subunit 4 pseudogene 29	20201124	-
9606	100873251	MTND4P30	-	-	HGNC:HGNC:42217	2	2q33.2	MT-ND4 pseudogene 30	pseudo	MTND4P30	MT-ND4 pseudogene 30	O	mitochondrially encoded NADH:ubiquinone oxidoreductase core subunit 4 pseudogene 30	20201124	-
9606	100873252	MTND4P31	-	-	HGNC:HGNC:42218	X	Xq13.1	MT-ND4 pseudogene 31	pseudo	MTND4P31	MT-ND4 pseudogene 31	O	mitochondrially encoded NADH:ubiquinone oxidoreductase core subunit 4 pseudogene 31	20201124	-
9606	100873253	MTND4P32	-	-	HGNC:HGNC:42219	X	Xq22.1	MT-ND4 pseudogene 32	pseudo	MTND4P32	MT-ND4 pseudogene 32	O	mitochondrially encoded NADH:ubiquinone oxidoreductase core subunit 4 pseudogene 32	20201124	-
9606	100873254	MTND4P24	-	-	HGNC:HGNC:42220|Ensembl:ENSG00000232177	X	Xq25	MT-ND4 pseudogene 24	pseudo	MTND4P24	MT-ND4 pseudogene 24	O	mitochondrially encoded NADH:ubiquinone oxidoreductase core subunit 4 pseudogene 24	20201124	-
9606	100873255	MTND4P11	-	-	HGNC:HGNC:42223	1	1p22.1	MT-ND4 pseudogene 11	pseudo	MTND4P11	MT-ND4 pseudogene 11	O	mitochondrially encoded NADH:ubiquinone oxidoreductase core subunit 4 pseudogene 11	20201124	-
9606	100873256	MTND4P10	-	-	HGNC:HGNC:42225|Ensembl:ENSG00000226663	1	1q42.3	MT-ND4 pseudogene 10	pseudo	MTND4P10	MT-ND4 pseudogene 10	O	mitochondrially encoded NADH:ubiquinone oxidoreductase core subunit 4 pseudogene 10	20201124	-
9606	100873257	MTND5P12	-	-	HGNC:HGNC:42274|Ensembl:ENSG00000251544	5	5q15	MT-ND5 pseudogene 12	pseudo	MTND5P12	MT-ND5 pseudogene 12	O	mitochondrially encoded NADH:ubiquinone oxidoreductase core subunit 5 pseudogene 12	20201124	-
9606	100873258	MTND5P14	-	-	HGNC:HGNC:42276|Ensembl:ENSG00000230225	9	9p24.1	MT-ND5 pseudogene 14	pseudo	MTND5P14	MT-ND5 pseudogene 14	O	mitochondrially encoded NADH:ubiquinone oxidoreductase core subunit 5 pseudogene 14	20201124	-
9606	100873259	MTND5P15	-	-	HGNC:HGNC:42277	3	3q26.32	MT-ND5 pseudogene 15	pseudo	MTND5P15	MT-ND5 pseudogene 15	O	mitochondrially encoded NADH:ubiquinone oxidoreductase core subunit 5 pseudogene 15	20201124	-
9606	100873260	MTND5P22	-	-	HGNC:HGNC:42284|Ensembl:ENSG00000238046	2	2q14.3	MT-ND5 pseudogene 22	pseudo	MTND5P22	MT-ND5 pseudogene 22	O	mitochondrially encoded NADH:ubiquinone oxidoreductase core subunit 5 pseudogene 22	20201124	-
9606	100873261	MTND5P23	-	-	HGNC:HGNC:42285|Ensembl:ENSG00000235080	2	2q21.1	MT-ND5 pseudogene 23	pseudo	MTND5P23	MT-ND5 pseudogene 23	O	mitochondrially encoded NADH:ubiquinone oxidoreductase core subunit 5 pseudogene 23	20201124	-
9606	100873262	MTND5P24	-	-	HGNC:HGNC:42286|Ensembl:ENSG00000224852	2	2q22.2	MT-ND5 pseudogene 24	pseudo	MTND5P24	MT-ND5 pseudogene 24	O	mitochondrially encoded NADH:ubiquinone oxidoreductase core subunit 5 pseudogene 24	20201124	-
9606	100873263	MTND5P25	-	-	HGNC:HGNC:42287|Ensembl:ENSG00000227348	2	2q33.1	MT-ND5 pseudogene 25	pseudo	MTND5P25	MT-ND5 pseudogene 25	O	mitochondrially encoded NADH:ubiquinone oxidoreductase core subunit 5 pseudogene 25	20201124	-
9606	100873264	MTND5P27	-	-	HGNC:HGNC:42289|Ensembl:ENSG00000225045	2	2p12	MT-ND5 pseudogene 27	pseudo	MTND5P27	MT-ND5 pseudogene 27	O	mitochondrially encoded NADH:ubiquinone oxidoreductase core subunit 5 pseudogene 27	20201124	-
9606	100873265	MTND5P29	-	-	HGNC:HGNC:42291|Ensembl:ENSG00000234934	2	2q21.1	MT-ND5 pseudogene 29	pseudo	MTND5P29	MT-ND5 pseudogene 29	O	mitochondrially encoded NADH:ubiquinone oxidoreductase core subunit 5 pseudogene 29	20201124	-
9606	100873266	MTND5P30	-	-	HGNC:HGNC:42292|Ensembl:ENSG00000233039	2	2q24.1	MT-ND5 pseudogene 30	pseudo	MTND5P30	MT-ND5 pseudogene 30	O	mitochondrially encoded NADH:ubiquinone oxidoreductase core subunit 5 pseudogene 30	20201124	-
9606	100873267	MTND5P31	-	-	HGNC:HGNC:42293|Ensembl:ENSG00000227841	2	2q33.1	MT-ND5 pseudogene 31	pseudo	MTND5P31	MT-ND5 pseudogene 31	O	mitochondrially encoded NADH:ubiquinone oxidoreductase core subunit 5 pseudogene 31	20201124	-
9606	100873268	MTND5P26	-	-	HGNC:HGNC:42295	X	Xq22.1	MT-ND5 pseudogene 26	pseudo	MTND5P26	MT-ND5 pseudogene 26	O	mitochondrially encoded NADH:ubiquinone oxidoreductase core subunit 5 pseudogene 26	20201124	-
9606	100873269	MTND5P20	-	-	HGNC:HGNC:42300|Ensembl:ENSG00000238256	1	1p13.2	MT-ND5 pseudogene 20	pseudo	MTND5P20	MT-ND5 pseudogene 20	O	mitochondrially encoded NADH:ubiquinone oxidoreductase core subunit 5 pseudogene 20	20201124	-
9606	100873270	MTND5P19	-	-	HGNC:HGNC:42301|Ensembl:ENSG00000231199	1	1q42.3	MT-ND5 pseudogene 19	pseudo	MTND5P19	MT-ND5 pseudogene 19	O	mitochondrially encoded NADH:ubiquinone oxidoreductase core subunit 5 pseudogene 19	20201124	-
9606	100873271	MTND5P18	-	-	HGNC:HGNC:42302|Ensembl:ENSG00000227860	1	1q43	MT-ND5 pseudogene 18	pseudo	MTND5P18	MT-ND5 pseudogene 18	O	mitochondrially encoded NADH:ubiquinone oxidoreductase core subunit 5 pseudogene 18	20201124	-
9606	100873272	MTND5P13	-	-	HGNC:HGNC:42304	4	4q13.1	MT-ND5 pseudogene 13	pseudo	MTND5P13	MT-ND5 pseudogene 13	O	mitochondrially encoded NADH:ubiquinone oxidoreductase core subunit 5 pseudogene 13	20201124	-
9606	100873273	RNA5SP18	-	RN5S18	HGNC:HGNC:42586|Ensembl:ENSG00000212237	1	1q42.13	RNA, 5S ribosomal pseudogene 18	pseudo	RNA5SP18	RNA, 5S ribosomal pseudogene 18	O	RNA, 5S ribosomal 18	20201124	-
9606	100873274	RNA5SP19	-	RN5S19	HGNC:HGNC:42587|Ensembl:ENSG00000202056	1	1q42.13	RNA, 5S ribosomal pseudogene 19	pseudo	RNA5SP19	RNA, 5S ribosomal pseudogene 19	O	RNA, 5S ribosomal 19	20201124	-
9606	100873275	RNA5SP20	-	RN5S20	HGNC:HGNC:42588|Ensembl:ENSG00000251785	1	1p31.1	RNA, 5S ribosomal pseudogene 20	pseudo	RNA5SP20	RNA, 5S ribosomal pseudogene 20	O	RNA, 5S ribosomal 20	20201124	-
9606	100873276	RNA5SP21	-	RN5S21	HGNC:HGNC:42589|Ensembl:ENSG00000222849	1	1p31.1	RNA, 5S ribosomal pseudogene 21	pseudo	RNA5SP21	RNA, 5S ribosomal pseudogene 21	O	RNA, 5S ribosomal 21	20201124	-
9606	100873277	RNA5SP22	-	RN5S22	HGNC:HGNC:42590|Ensembl:ENSG00000202263	1	1p31.1	RNA, 5S ribosomal pseudogene 22	pseudo	RNA5SP22	RNA, 5S ribosomal pseudogene 22	O	RNA, 5S ribosomal 22	20201124	-
9606	100873278	RNA5SP23	-	RN5S23	HGNC:HGNC:42591|Ensembl:ENSG00000212308	1	1p31.1	RNA, 5S ribosomal pseudogene 23	pseudo	RNA5SP23	RNA, 5S ribosomal pseudogene 23	O	RNA, 5S ribosomal 23	20201124	-
9606	100873279	RNA5SP40	-	RN5S40	HGNC:HGNC:42816|Ensembl:ENSG00000252956	1	1p36.22	RNA, 5S ribosomal pseudogene 40	pseudo	RNA5SP40	RNA, 5S ribosomal pseudogene 40	O	RNA, 5S ribosomal 40	20201124	-
9606	100873280	RNA5SP41	-	RN5S41	HGNC:HGNC:42817|Ensembl:ENSG00000222952	1	1p36.21	RNA, 5S ribosomal pseudogene 41	pseudo	RNA5SP41	RNA, 5S ribosomal pseudogene 41	O	RNA, 5S ribosomal 41	20201124	-
9606	100873281	RNA5SP42	-	RN5S42	HGNC:HGNC:42818|Ensembl:ENSG00000201148	1	1p35.1	RNA, 5S ribosomal pseudogene 42	pseudo	RNA5SP42	RNA, 5S ribosomal pseudogene 42	O	RNA, 5S ribosomal 42	20201124	-
9606	100873282	RNA5SP43	-	RN5S43	HGNC:HGNC:42819|Ensembl:ENSG00000252368	1	1p34.3	RNA, 5S ribosomal pseudogene 43	pseudo	RNA5SP43	RNA, 5S ribosomal pseudogene 43	O	RNA, 5S ribosomal 43	20201124	-
9606	100873283	RNA5SP44	-	RN5S44	HGNC:HGNC:42820|Ensembl:ENSG00000222378	1	1p34.3	RNA, 5S ribosomal pseudogene 44	pseudo	RNA5SP44	RNA, 5S ribosomal pseudogene 44	O	RNA, 5S ribosomal 44	20201124	-
9606	100873284	RNA5SP45	-	RN5S45	HGNC:HGNC:42821|Ensembl:ENSG00000252563	1	1p34.2	RNA, 5S ribosomal pseudogene 45	pseudo	RNA5SP45	RNA, 5S ribosomal pseudogene 45	O	RNA, 5S ribosomal 45	20201124	-
9606	100873285	RNA5SP46	-	RN5S46	HGNC:HGNC:42822|Ensembl:ENSG00000199240	1	1p34.2	RNA, 5S ribosomal pseudogene 46	pseudo	RNA5SP46	RNA, 5S ribosomal pseudogene 46	O	RNA, 5S ribosomal 46	20201124	-
9606	100873286	RNA5SP47	-	RN5S47	HGNC:HGNC:42823|Ensembl:ENSG00000253039	1	1p34.1	RNA, 5S ribosomal pseudogene 47	pseudo	RNA5SP47	RNA, 5S ribosomal pseudogene 47	O	RNA, 5S ribosomal 47	20201124	-
9606	100873287	RNA5SP48	-	RN5S48	HGNC:HGNC:42824|Ensembl:ENSG00000200839	1	1p32.3	RNA, 5S ribosomal pseudogene 48	pseudo	RNA5SP48	RNA, 5S ribosomal pseudogene 48	O	RNA, 5S ribosomal 48	20201124	-
9606	100873288	RNA5SP49	-	RN5S49	HGNC:HGNC:42825|Ensembl:ENSG00000252259	1	1p31.3	RNA, 5S ribosomal pseudogene 49	pseudo	RNA5SP49	RNA, 5S ribosomal pseudogene 49	O	RNA, 5S ribosomal 49	20201124	-
9606	100873289	RNA5SP51	-	RN5S51	HGNC:HGNC:42828|Ensembl:ENSG00000201620	1	1p22.3	RNA, 5S ribosomal pseudogene 51	pseudo	RNA5SP51	RNA, 5S ribosomal pseudogene 51	O	RNA, 5S ribosomal 51	20201124	-
9606	100873290	RNA5SP52	-	RN5S52	HGNC:HGNC:42829|Ensembl:ENSG00000199318	1	1p22.3	RNA, 5S ribosomal pseudogene 52	pseudo	RNA5SP52	RNA, 5S ribosomal pseudogene 52	O	RNA, 5S ribosomal 52	20201124	-
9606	100873291	RNA5SP53	-	RN5S53	HGNC:HGNC:42830|Ensembl:ENSG00000212601	1	1p22.1	RNA, 5S ribosomal pseudogene 53	pseudo	RNA5SP53	RNA, 5S ribosomal pseudogene 53	O	RNA, 5S ribosomal 53	20201124	-
9606	100873292	RNA5SP54	-	RN5S54	HGNC:HGNC:42831|Ensembl:ENSG00000252760	1	1p13.3	RNA, 5S ribosomal pseudogene 54	pseudo	RNA5SP54	RNA, 5S ribosomal pseudogene 54	O	RNA, 5S ribosomal 54	20201124	-
9606	100873293	RNA5SP55	-	RN5S55	HGNC:HGNC:42832|Ensembl:ENSG00000252510	1	1p13.1	RNA, 5S ribosomal pseudogene 55	pseudo	RNA5SP55	RNA, 5S ribosomal pseudogene 55	O	RNA, 5S ribosomal 55	20201124	-
9606	100873294	RNA5SP56	-	RN5S56	HGNC:HGNC:42833|Ensembl:ENSG00000222209	1	1p12	RNA, 5S ribosomal pseudogene 56	pseudo	RNA5SP56	RNA, 5S ribosomal pseudogene 56	O	RNA, 5S ribosomal 56	20201124	-
9606	100873295	RNA5SP60	-	RN5S60	HGNC:HGNC:42837|Ensembl:ENSG00000222552	1	1q23.2	RNA, 5S ribosomal pseudogene 60	pseudo	RNA5SP60	RNA, 5S ribosomal pseudogene 60	O	RNA, 5S ribosomal 60	20201124	-
9606	100873296	RNA5SP61	-	RN5S61	HGNC:HGNC:42838|Ensembl:ENSG00000252262	1	1q23.3	RNA, 5S ribosomal pseudogene 61	pseudo	RNA5SP61	RNA, 5S ribosomal pseudogene 61	O	RNA, 5S ribosomal 61	20201124	-
9606	100873297	RNA5SP62	-	RN5S62	HGNC:HGNC:42839|Ensembl:ENSG00000200327	1	1q23.3	RNA, 5S ribosomal pseudogene 62	pseudo	RNA5SP62	RNA, 5S ribosomal pseudogene 62	O	RNA, 5S ribosomal 62	20201124	-
9606	100873298	RNA5SP63	-	RN5S63	HGNC:HGNC:42840|Ensembl:ENSG00000212527	1	1q23.3	RNA, 5S ribosomal pseudogene 63	pseudo	RNA5SP63	RNA, 5S ribosomal pseudogene 63	O	RNA, 5S ribosomal 63	20201124	-
9606	100873299	RNA5SP64	-	RN5S64	HGNC:HGNC:42841|Ensembl:ENSG00000207341	1	1q24.1	RNA, 5S ribosomal pseudogene 64	pseudo	RNA5SP64	RNA, 5S ribosomal pseudogene 64	O	RNA, 5S ribosomal 64	20201124	-
9606	100873300	RNA5SP65	-	RN5S65	HGNC:HGNC:42842|Ensembl:ENSG00000200036	1	1q24.1	RNA, 5S ribosomal pseudogene 65	pseudo	RNA5SP65	RNA, 5S ribosomal pseudogene 65	O	RNA, 5S ribosomal 65	20201124	-
9606	100873301	RNA5SP66	-	RN5S66	HGNC:HGNC:42843|Ensembl:ENSG00000252987	1	1q24.2	RNA, 5S ribosomal pseudogene 66	pseudo	RNA5SP66	RNA, 5S ribosomal pseudogene 66	O	RNA, 5S ribosomal 66	20201124	-
9606	100873302	RNA5SP67	-	RN5S67	HGNC:HGNC:42844|Ensembl:ENSG00000252231	1	1q25.1	RNA, 5S ribosomal pseudogene 67	pseudo	RNA5SP67	RNA, 5S ribosomal pseudogene 67	O	RNA, 5S ribosomal 67	20201124	-
9606	100873303	RNA5SP68	-	RN5S68	HGNC:HGNC:42845|Ensembl:ENSG00000200755	1	1q25.1	RNA, 5S ribosomal pseudogene 68	pseudo	RNA5SP68	RNA, 5S ribosomal pseudogene 68	O	RNA, 5S ribosomal 68	20201124	-
9606	100873304	RNA5SP69	-	RN5S69	HGNC:HGNC:42846|Ensembl:ENSG00000201347	1	1q25.2	RNA, 5S ribosomal pseudogene 69	pseudo	RNA5SP69	RNA, 5S ribosomal pseudogene 69	O	RNA, 5S ribosomal 69	20201124	-
9606	100873305	RNA5SP71	-	RN5S71	HGNC:HGNC:42848|Ensembl:ENSG00000285609	1	1q25.3	RNA, 5S ribosomal pseudogene 71	pseudo	RNA5SP71	RNA, 5S ribosomal pseudogene 71	O	RNA, 5S ribosomal 71	20201124	-
9606	100873306	RNA5SP72	-	RN5S72	HGNC:HGNC:42849|Ensembl:ENSG00000201312	1	1q25.3	RNA, 5S ribosomal pseudogene 72	pseudo	RNA5SP72	RNA, 5S ribosomal pseudogene 72	O	RNA, 5S ribosomal 72	20201124	-
9606	100873307	RNA5SP73	-	RN5S73	HGNC:HGNC:42850|Ensembl:ENSG00000252553	1	1q31.1	RNA, 5S ribosomal pseudogene 73	pseudo	RNA5SP73	RNA, 5S ribosomal pseudogene 73	O	RNA, 5S ribosomal 73	20201124	-
9606	100873308	RNA5SP74	-	RN5S74	HGNC:HGNC:42851|Ensembl:ENSG00000200408	1	1q32.1	RNA, 5S ribosomal pseudogene 74	pseudo	RNA5SP74	RNA, 5S ribosomal pseudogene 74	O	RNA, 5S ribosomal 74	20201124	-
9606	100873309	RNA5SP75	-	RN5S75	HGNC:HGNC:42852|Ensembl:ENSG00000252650	1	1q32.1	RNA, 5S ribosomal pseudogene 75	pseudo	RNA5SP75	RNA, 5S ribosomal pseudogene 75	O	RNA, 5S ribosomal 75	20201124	-
9606	100873310	RNA5SP76	-	RN5S76	HGNC:HGNC:42853|Ensembl:ENSG00000252086	1	1q41	RNA, 5S ribosomal pseudogene 76	pseudo	RNA5SP76	RNA, 5S ribosomal pseudogene 76	O	RNA, 5S ribosomal 76	20201124	-
9606	100873311	RNA5SP77	-	RN5S77	HGNC:HGNC:42854|Ensembl:ENSG00000202264	1	1q42.13	RNA, 5S ribosomal pseudogene 77	pseudo	RNA5SP77	RNA, 5S ribosomal pseudogene 77	O	RNA, 5S ribosomal 77	20201124	-
9606	100873312	RNA5SP78	-	RN5S78	HGNC:HGNC:42855|Ensembl:ENSG00000201492	1	1q42.13	RNA, 5S ribosomal pseudogene 78	pseudo	RNA5SP78	RNA, 5S ribosomal pseudogene 78	O	RNA, 5S ribosomal 78	20201124	-
9606	100873313	RNA5SP79	-	RN5S79	HGNC:HGNC:42856|Ensembl:ENSG00000202063	1	1q42.2	RNA, 5S ribosomal pseudogene 79	pseudo	RNA5SP79	RNA, 5S ribosomal pseudogene 79	O	RNA, 5S ribosomal 79	20201124	-
9606	100873314	RNA5SP80	-	RN5S80	HGNC:HGNC:42857|Ensembl:ENSG00000222407	1	1q42.2	RNA, 5S ribosomal pseudogene 80	pseudo	RNA5SP80	RNA, 5S ribosomal pseudogene 80	O	RNA, 5S ribosomal 80	20201124	-
9606	100873316	RNA5SP82	-	RN5S82	HGNC:HGNC:42859|Ensembl:ENSG00000252516	1	1q44	RNA, 5S ribosomal pseudogene 82	pseudo	RNA5SP82	RNA, 5S ribosomal pseudogene 82	O	RNA, 5S ribosomal 82	20201124	-
9606	100873317	RNA5SP84	-	RN5S84	HGNC:HGNC:42882|Ensembl:ENSG00000201610	2	2p25.1	RNA, 5S ribosomal pseudogene 84	pseudo	RNA5SP84	RNA, 5S ribosomal pseudogene 84	O	RNA, 5S ribosomal 84	20201124	-
9606	100873318	RNA5SP85	-	RN5S85	HGNC:HGNC:42883|Ensembl:ENSG00000285626	2	2p25.1	RNA, 5S ribosomal pseudogene 85	pseudo	RNA5SP85	RNA, 5S ribosomal pseudogene 85	O	RNA, 5S ribosomal 85	20201124	-
9606	100873319	RNA5SP86	-	RN5S86	HGNC:HGNC:42884|Ensembl:ENSG00000212171	2	2p24.1	RNA, 5S ribosomal pseudogene 86	pseudo	RNA5SP86	RNA, 5S ribosomal pseudogene 86	O	RNA, 5S ribosomal 86	20201124	-
9606	100873320	RNA5SP87	-	RN5S87	HGNC:HGNC:42885|Ensembl:ENSG00000206882	2	2p24.1	RNA, 5S ribosomal pseudogene 87	pseudo	RNA5SP87	RNA, 5S ribosomal pseudogene 87	O	RNA, 5S ribosomal 87	20201124	-
9606	100873321	RNA5SP88	-	RN5S88	HGNC:HGNC:42886|Ensembl:ENSG00000202430	2	2p23.3	RNA, 5S ribosomal pseudogene 88	pseudo	RNA5SP88	RNA, 5S ribosomal pseudogene 88	O	RNA, 5S ribosomal 88	20201124	-
9606	100873322	RNA5SP89	-	RN5S89	HGNC:HGNC:42887|Ensembl:ENSG00000222232	2	2p23.2	RNA, 5S ribosomal pseudogene 89	pseudo	RNA5SP89	RNA, 5S ribosomal pseudogene 89	O	RNA, 5S ribosomal 89	20201124	-
9606	100873323	RNA5SP90	-	RN5S90	HGNC:HGNC:42888|Ensembl:ENSG00000201671	2	2p23.1	RNA, 5S ribosomal pseudogene 90	pseudo	RNA5SP90	RNA, 5S ribosomal pseudogene 90	O	RNA, 5S ribosomal 90	20201124	-
9606	100873324	RNA5SP91	-	RN5S91	HGNC:HGNC:42889|Ensembl:ENSG00000212204	2	2p22.3	RNA, 5S ribosomal pseudogene 91	pseudo	RNA5SP91	RNA, 5S ribosomal pseudogene 91	O	RNA, 5S ribosomal 91	20201124	-
9606	100873325	RNA5SP92	-	RN5S92	HGNC:HGNC:42890|Ensembl:ENSG00000252246	2	2p22.3	RNA, 5S ribosomal pseudogene 92	pseudo	RNA5SP92	RNA, 5S ribosomal pseudogene 92	O	RNA, 5S ribosomal 92	20201124	-
9606	100873326	RNA5SP93	-	RN5S93	HGNC:HGNC:42891|Ensembl:ENSG00000199395	2	2p16.1	RNA, 5S ribosomal pseudogene 93	pseudo	RNA5SP93	RNA, 5S ribosomal pseudogene 93	O	RNA, 5S ribosomal 93	20201124	-
9606	100873327	RNA5SP94	-	RN5S94	HGNC:HGNC:42892|Ensembl:ENSG00000252726	2	2p16.1	RNA, 5S ribosomal pseudogene 94	pseudo	RNA5SP94	RNA, 5S ribosomal pseudogene 94	O	RNA, 5S ribosomal 94	20201124	-
9606	100873328	RNA5SP95	-	RN5S95	HGNC:HGNC:42893|Ensembl:ENSG00000222251	2	2p16.1	RNA, 5S ribosomal pseudogene 95	pseudo	RNA5SP95	RNA, 5S ribosomal pseudogene 95	O	RNA, 5S ribosomal 95	20201124	-
9606	100873329	RNA5SP96	-	RN5S96	HGNC:HGNC:42894|Ensembl:ENSG00000251850	2	2p13.3	RNA, 5S ribosomal pseudogene 96	pseudo	RNA5SP96	RNA, 5S ribosomal pseudogene 96	O	RNA, 5S ribosomal 96	20201124	-
9606	100873330	RNA5SP97	-	RN5S97	HGNC:HGNC:42895|Ensembl:ENSG00000201876	2	2p13.1	RNA, 5S ribosomal pseudogene 97	pseudo	RNA5SP97	RNA, 5S ribosomal pseudogene 97	O	RNA, 5S ribosomal 97	20201124	-
9606	100873331	RNA5SP98	-	RN5S98	HGNC:HGNC:42896|Ensembl:ENSG00000200028	2	2p12	RNA, 5S ribosomal pseudogene 98	pseudo	RNA5SP98	RNA, 5S ribosomal pseudogene 98	O	RNA, 5S ribosomal 98	20201124	-
9606	100873332	MTND6P21	-	-	HGNC:HGNC:39639|Ensembl:ENSG00000223431	21	21q22.3	MT-ND6 pseudogene 21	pseudo	MTND6P21	MT-ND6 pseudogene 21	O	MTND6 pseudogene 21|mitochondrially encoded NADH:ubiquinone oxidoreductase core subunit 6 pseudogene 21	20201124	-
9606	100873333	SEPTIN2P1	-	SEPT2P1	HGNC:HGNC:40017|Ensembl:ENSG00000227850	1	1p21.1	septin 2 pseudogene 1	pseudo	SEPTIN2P1	septin 2 pseudogene 1	O	-	20201124	-
9606	100873334	RNA5-8SP3	-	RN5-8S3	HGNC:HGNC:41957	9	9q31.3	RNA, 5.8S ribosomal pseudogene 3	pseudo	RNA5-8SP3	RNA, 5.8S ribosomal pseudogene 3	O	-	20201124	-
9606	100873335	RNA5-8SP5	-	RN5-8S5	HGNC:HGNC:41959|Ensembl:ENSG00000202174	2	2q21.2	RNA, 5.8S ribosomal pseudogene 5	pseudo	RNA5-8SP5	RNA, 5.8S ribosomal pseudogene 5	O	-	20201124	-
9606	100873336	RNA5-8SP6	-	RN5-8S6	HGNC:HGNC:41960|Ensembl:ENSG00000251705	Y	Yp11.2	RNA, 5.8S ribosomal pseudogene 6	pseudo	RNA5-8SP6	RNA, 5.8S ribosomal pseudogene 6	O	RNA, 5.8S ribosomal 6	20201124	-
9606	100873337	MTND1P14	-	-	HGNC:HGNC:42063|Ensembl:ENSG00000227225	17	17p11.2	MT-ND1 pseudogene 14	pseudo	MTND1P14	MT-ND1 pseudogene 14	O	mitochondrially encoded NADH:ubiquinone oxidoreductase core subunit 1 pseudogene 14	20201124	-
9606	100873338	MTND1P18	-	-	HGNC:HGNC:42067|Ensembl:ENSG00000225276	10	10p11.21	MT-ND1 pseudogene 18	pseudo	MTND1P18	MT-ND1 pseudogene 18	O	mitochondrially encoded NADH:ubiquinone oxidoreductase core subunit 1 pseudogene 18	20201124	-
9606	100873339	MTND1P20	-	-	HGNC:HGNC:42069|Ensembl:ENSG00000226794	10	10q22.1	MT-ND1 pseudogene 20	pseudo	MTND1P20	MT-ND1 pseudogene 20	O	mitochondrially encoded NADH:ubiquinone oxidoreductase core subunit 1 pseudogene 20	20201124	-
9606	100873340	MTND1P21	-	-	HGNC:HGNC:42070|Ensembl:ENSG00000235940	10	10p12.31	MT-ND1 pseudogene 21	pseudo	MTND1P21	MT-ND1 pseudogene 21	O	mitochondrially encoded NADH:ubiquinone oxidoreductase core subunit 1 pseudogene 21	20201124	-
9606	100873341	MTND1P24	-	-	HGNC:HGNC:42073|Ensembl:ENSG00000257858	12	12q12	MT-ND1 pseudogene 24	pseudo	MTND1P24	MT-ND1 pseudogene 24	O	mitochondrially encoded NADH:ubiquinone oxidoreductase core subunit 1 pseudogene 24	20201124	-
9606	100873342	MTND1P17	-	-	HGNC:HGNC:42095	22	22q11.1	MT-ND1 pseudogene 17	pseudo	MTND1P17	MT-ND1 pseudogene 17	O	mitochondrially encoded NADH:ubiquinone oxidoreductase core subunit 1 pseudogene 17	20201124	-
9606	100873343	MTND1P10	-	-	HGNC:HGNC:42097	22	22q12.3	MT-ND1 pseudogene 10	pseudo	MTND1P10	MT-ND1 pseudogene 10	O	mitochondrially encoded NADH:ubiquinone oxidoreductase core subunit 1 pseudogene 10	20201124	-
9606	100873344	MTND2P12	-	-	HGNC:HGNC:42113|Ensembl:ENSG00000228725	17	17p11.2	MT-ND2 pseudogene 12	pseudo	MTND2P12	MT-ND2 pseudogene 12	O	mitochondrially encoded NADH:ubiquinone oxidoreductase core subunit 2 pseudogene 12	20201124	-
9606	100873345	MTND2P13	-	-	HGNC:HGNC:42114|Ensembl:ENSG00000263914	17	17p11.2	MT-ND2 pseudogene 13	pseudo	MTND2P13	MT-ND2 pseudogene 13	O	mitochondrially encoded NADH:ubiquinone oxidoreductase core subunit 2 pseudogene 13	20201124	-
9606	100873346	MTND2P15	-	-	HGNC:HGNC:42116|Ensembl:ENSG00000231152	10	10q22.1	MT-ND2 pseudogene 15	pseudo	MTND2P15	MT-ND2 pseudogene 15	O	mitochondrially encoded NADH:ubiquinone oxidoreductase core subunit 2 pseudogene 15	20201124	-
9606	100873347	MTND2P16	-	-	HGNC:HGNC:42117|Ensembl:ENSG00000230818	10	10p12.31	MT-ND2 pseudogene 16	pseudo	MTND2P16	MT-ND2 pseudogene 16	O	mitochondrially encoded NADH:ubiquinone oxidoreductase core subunit 2 pseudogene 16	20201124	-
9606	100873348	MTND2P17	-	-	HGNC:HGNC:42118|Ensembl:ENSG00000258239	12	12q12	MT-ND2 pseudogene 17	pseudo	MTND2P17	MT-ND2 pseudogene 17	O	mitochondrially encoded NADH:ubiquinone oxidoreductase core subunit 2 pseudogene 17	20201124	-
9606	100873349	MTND2P26	-	-	HGNC:HGNC:42127|Ensembl:ENSG00000254565	11	11q22.3	MT-ND2 pseudogene 26	pseudo	MTND2P26	MT-ND2 pseudogene 26	O	mitochondrially encoded NADH:ubiquinone oxidoreductase core subunit 2 pseudogene 26	20201124	-
9606	100873350	MTND4P18	-	-	HGNC:HGNC:42205|Ensembl:ENSG00000228694	10	10p11.21	MT-ND4 pseudogene 18	pseudo	MTND4P18	MT-ND4 pseudogene 18	O	mitochondrially encoded NADH:ubiquinone oxidoreductase core subunit 4 pseudogene 18	20201124	-
9606	100873351	MTND4P19	-	-	HGNC:HGNC:42206	10	10q23.33	MT-ND4 pseudogene 19	pseudo	MTND4P19	MT-ND4 pseudogene 19	O	mitochondrially encoded NADH:ubiquinone oxidoreductase core subunit 4 pseudogene 19	20201124	-
9606	100873352	MTND4P20	-	-	HGNC:HGNC:42207	10	10q23.33	MT-ND4 pseudogene 20	pseudo	MTND4P20	MT-ND4 pseudogene 20	O	mitochondrially encoded NADH:ubiquinone oxidoreductase core subunit 4 pseudogene 20	20201124	-
9606	100873353	MTND5P17	-	-	HGNC:HGNC:42279|Ensembl:ENSG00000236626	10	10p11.21	MT-ND5 pseudogene 17	pseudo	MTND5P17	MT-ND5 pseudogene 17	O	mitochondrially encoded NADH:ubiquinone oxidoreductase core subunit 5 pseudogene 17	20201124	-
9606	100873354	MTND5P21	-	-	HGNC:HGNC:42296	11	11p15.4	MT-ND5 pseudogene 21	pseudo	MTND5P21	MT-ND5 pseudogene 21	O	mitochondrially encoded NADH:ubiquinone oxidoreductase core subunit 5 pseudogene 21	20201124	-
9606	100873355	TEKT4P3	-	-	HGNC:HGNC:42330|Ensembl:ENSG00000271435	2	2q21.1	tektin 4 pseudogene 3	pseudo	TEKT4P3	tektin 4 pseudogene 3	O	-	20201124	-
9606	100873356	RNA5SP24	-	RN5S24	HGNC:HGNC:42600|Ensembl:ENSG00000252287	13	13q12.11	RNA, 5S ribosomal pseudogene 24	pseudo	RNA5SP24	RNA, 5S ribosomal pseudogene 24	O	RNA, 5S ribosomal 24	20201124	-
9606	100873357	RNA5SP25	-	RN5S25	HGNC:HGNC:42601|Ensembl:ENSG00000222747	13	13q12.11	RNA, 5S ribosomal pseudogene 25	pseudo	RNA5SP25	RNA, 5S ribosomal pseudogene 25	O	RNA, 5S ribosomal 25	20201124	-
9606	100873358	RNA5SP26	-	RN5S26	HGNC:HGNC:42602|Ensembl:ENSG00000199276	13	13q13.3	RNA, 5S ribosomal pseudogene 26	pseudo	RNA5SP26	RNA, 5S ribosomal pseudogene 26	O	RNA, 5S ribosomal 26	20201124	-
9606	100873359	RNA5SP27	-	RN5S27	HGNC:HGNC:42603|Ensembl:ENSG00000200709	13	13q14.13	RNA, 5S ribosomal pseudogene 27	pseudo	RNA5SP27	RNA, 5S ribosomal pseudogene 27	O	RNA, 5S ribosomal 27	20201124	-
9606	100873360	RNA5SP28	-	RN5S28	HGNC:HGNC:42604|Ensembl:ENSG00000200711	13	13q14.3	RNA, 5S ribosomal pseudogene 28	pseudo	RNA5SP28	RNA, 5S ribosomal pseudogene 28	O	RNA, 5S ribosomal 28	20201124	-
9606	100873361	RNA5SP29	-	RN5S29	HGNC:HGNC:42605|Ensembl:ENSG00000222920	13	13q14.3	RNA, 5S ribosomal pseudogene 29	pseudo	RNA5SP29	RNA, 5S ribosomal pseudogene 29	O	RNA, 5S ribosomal 29	20201124	-
9606	100873362	RNA5SP30	-	RN5S30	HGNC:HGNC:42606|Ensembl:ENSG00000202422	13	13q21.1	RNA, 5S ribosomal pseudogene 30	pseudo	RNA5SP30	RNA, 5S ribosomal pseudogene 30	O	RNA, 5S ribosomal 30	20201124	-
9606	100873363	RNA5SP31	-	RN5S31	HGNC:HGNC:42607|Ensembl:ENSG00000223076	13	13q21.2	RNA, 5S ribosomal pseudogene 31	pseudo	RNA5SP31	RNA, 5S ribosomal pseudogene 31	O	RNA, 5S ribosomal 31	20201124	-
9606	100873365	RNA5SP33	-	RN5S33	HGNC:HGNC:42609|Ensembl:ENSG00000252496	13	13q31.1	RNA, 5S ribosomal pseudogene 33	pseudo	RNA5SP33	RNA, 5S ribosomal pseudogene 33	O	RNA, 5S ribosomal 33	20201124	-
9606	100873366	RNA5SP34	-	RN5S34	HGNC:HGNC:42610|Ensembl:ENSG00000252696	13	13q31.3	RNA, 5S ribosomal pseudogene 34	pseudo	RNA5SP34	RNA, 5S ribosomal pseudogene 34	O	RNA, 5S ribosomal 34	20201124	-
9606	100873367	RNA5SP35	-	RN5S35	HGNC:HGNC:42611|Ensembl:ENSG00000212559	13	13q31.3	RNA, 5S ribosomal pseudogene 35	pseudo	RNA5SP35	RNA, 5S ribosomal pseudogene 35	O	RNA, 5S ribosomal 35	20201124	-
9606	100873368	RNA5SP36	-	RN5S36	HGNC:HGNC:42612|Ensembl:ENSG00000222129	13	13q32.1	RNA, 5S ribosomal pseudogene 36	pseudo	RNA5SP36	RNA, 5S ribosomal pseudogene 36	O	RNA, 5S ribosomal 36	20201124	-
9606	100873369	RNA5SP37	-	RN5S37	HGNC:HGNC:42613|Ensembl:ENSG00000202290	13	13q32.1	RNA, 5S ribosomal pseudogene 37	pseudo	RNA5SP37	RNA, 5S ribosomal pseudogene 37	O	RNA, 5S ribosomal 37	20201124	-
9606	100873370	RNA5SP38	-	RN5S38	HGNC:HGNC:42614|Ensembl:ENSG00000222682	13	13q33.2	RNA, 5S ribosomal pseudogene 38	pseudo	RNA5SP38	RNA, 5S ribosomal pseudogene 38	O	RNA, 5S ribosomal 38	20201124	-
9606	100873371	RNA5SP39	-	RN5S39	HGNC:HGNC:42615|Ensembl:ENSG00000223177	13	13q33.3	RNA, 5S ribosomal pseudogene 39	pseudo	RNA5SP39	RNA, 5S ribosomal pseudogene 39	O	RNA, 5S ribosomal 39	20201124	-
9606	100873372	RNA5SP101	-	RN5S101	HGNC:HGNC:42899|Ensembl:ENSG00000252845	2	2q11.2	RNA, 5S ribosomal pseudogene 101	pseudo	RNA5SP101	RNA, 5S ribosomal pseudogene 101	O	RNA, 5S ribosomal 101	20201124	-
9606	100873373	RNA5SP102	-	RN5S102	HGNC:HGNC:42900|Ensembl:ENSG00000252674	2	2q14.3	RNA, 5S ribosomal pseudogene 102	pseudo	RNA5SP102	RNA, 5S ribosomal pseudogene 102	O	RNA, 5S ribosomal 102	20201124	-
9606	100873374	RNA5SP103	-	RN5S103	HGNC:HGNC:42901|Ensembl:ENSG00000238379	2	2q14.3	RNA, 5S ribosomal pseudogene 103	pseudo	RNA5SP103	RNA, 5S ribosomal pseudogene 103	O	RNA, 5S ribosomal 103	20201124	-
9606	100873375	RNA5SP104	-	RN5S104	HGNC:HGNC:42902|Ensembl:ENSG00000222921	2	2q21.2	RNA, 5S ribosomal pseudogene 104	pseudo	RNA5SP104	RNA, 5S ribosomal pseudogene 104	O	RNA, 5S ribosomal 104	20201124	-
9606	100873376	RNA5SP105	-	RN5S105	HGNC:HGNC:42903|Ensembl:ENSG00000212425	2	2q22.1	RNA, 5S ribosomal pseudogene 105	pseudo	RNA5SP105	RNA, 5S ribosomal pseudogene 105	O	RNA, 5S ribosomal 105	20201124	-
9606	100873377	RNA5SP107	-	RN5S107	HGNC:HGNC:42905|Ensembl:ENSG00000223290	2	2q24.1	RNA, 5S ribosomal pseudogene 107	pseudo	RNA5SP107	RNA, 5S ribosomal pseudogene 107	O	RNA, 5S ribosomal 107	20201124	-
9606	100873378	RNA5SP108	-	RN5S108	HGNC:HGNC:42906|Ensembl:ENSG00000271924	2	2q24.2	RNA, 5S ribosomal pseudogene 108	pseudo	RNA5SP108	RNA, 5S ribosomal pseudogene 108	O	RNA, 5S ribosomal 108	20201124	-
9606	100873379	RNA5SP109	-	RN5S109	HGNC:HGNC:42907|Ensembl:ENSG00000212312	2	2q24.2	RNA, 5S ribosomal pseudogene 109	pseudo	RNA5SP109	RNA, 5S ribosomal pseudogene 109	O	RNA, 5S ribosomal 109	20201124	-
9606	100873380	RNA5SP110	-	RN5S110	HGNC:HGNC:42908|Ensembl:ENSG00000199508	2	2q24.3	RNA, 5S ribosomal pseudogene 110	pseudo	RNA5SP110	RNA, 5S ribosomal pseudogene 110	O	RNA, 5S ribosomal 110	20201124	-
9606	100873381	RNA5SP111	-	RN5S111	HGNC:HGNC:42909|Ensembl:ENSG00000223318	2	2q24.3	RNA, 5S ribosomal pseudogene 111	pseudo	RNA5SP111	RNA, 5S ribosomal pseudogene 111	O	RNA, 5S ribosomal 111	20201124	-
9606	100873382	RNA5SP112	-	RN5S112	HGNC:HGNC:42910|Ensembl:ENSG00000251746	2	2q31.2	RNA, 5S ribosomal pseudogene 112	pseudo	RNA5SP112	RNA, 5S ribosomal pseudogene 112	O	RNA, 5S ribosomal 112	20201124	-
9606	100873383	RNA5SP113	-	RN5S113	HGNC:HGNC:42911|Ensembl:ENSG00000222418	2	2q31.3	RNA, 5S ribosomal pseudogene 113	pseudo	RNA5SP113	RNA, 5S ribosomal pseudogene 113	O	RNA, 5S ribosomal 113	20201124	-
9606	100873384	RNA5SP114	-	RN5S114	HGNC:HGNC:42912|Ensembl:ENSG00000200650	2	2q32.1	RNA, 5S ribosomal pseudogene 114	pseudo	RNA5SP114	RNA, 5S ribosomal pseudogene 114	O	RNA, 5S ribosomal 114	20201124	-
9606	100873385	RNA5SP115	-	RN5S115	HGNC:HGNC:42913|Ensembl:ENSG00000223092	2	2q33.1	RNA, 5S ribosomal pseudogene 115	pseudo	RNA5SP115	RNA, 5S ribosomal pseudogene 115	O	RNA, 5S ribosomal 115	20201124	-
9606	100873386	RNA5SP116	-	RN5S116	HGNC:HGNC:42914|Ensembl:ENSG00000251941	2	2q33.3	RNA, 5S ribosomal pseudogene 116	pseudo	RNA5SP116	RNA, 5S ribosomal pseudogene 116	O	RNA, 5S ribosomal 116	20201124	-
9606	100873387	RNA5SP117	-	RN5S117	HGNC:HGNC:42915|Ensembl:ENSG00000202164	2	2q34	RNA, 5S ribosomal pseudogene 117	pseudo	RNA5SP117	RNA, 5S ribosomal pseudogene 117	O	RNA, 5S ribosomal 117	20201124	-
9606	100873388	RNA5SP118	-	RN5S118	HGNC:HGNC:42916|Ensembl:ENSG00000222317	2	2q34	RNA, 5S ribosomal pseudogene 118	pseudo	RNA5SP118	RNA, 5S ribosomal pseudogene 118	O	RNA, 5S ribosomal 118	20201124	-
9606	100873389	RNA5SP119	-	RN5S119	HGNC:HGNC:42917|Ensembl:ENSG00000199585	2	2q34	RNA, 5S ribosomal pseudogene 119	pseudo	RNA5SP119	RNA, 5S ribosomal pseudogene 119	O	RNA, 5S ribosomal 119	20201124	-
9606	100873390	RNA5SP120	-	RN5S120	HGNC:HGNC:42918|Ensembl:ENSG00000222832	2	2q35	RNA, 5S ribosomal pseudogene 120	pseudo	RNA5SP120	RNA, 5S ribosomal pseudogene 120	O	RNA, 5S ribosomal 120	20201124	-
9606	100873391	RNA5SP121	-	RN5S121	HGNC:HGNC:42919|Ensembl:ENSG00000252346	2	2q36.3	RNA, 5S ribosomal pseudogene 121	pseudo	RNA5SP121	RNA, 5S ribosomal pseudogene 121	O	RNA, 5S ribosomal 121	20201124	-
9606	100873392	RNA5SP122	-	RN5S122	HGNC:HGNC:42920|Ensembl:ENSG00000207186	2	2q37.3	RNA, 5S ribosomal pseudogene 122	pseudo	RNA5SP122	RNA, 5S ribosomal pseudogene 122	O	RNA, 5S ribosomal 122	20201124	-
9606	100873393	RNA5SP123	-	RN5S123	HGNC:HGNC:43023|Ensembl:ENSG00000200114	3	3p25.2	RNA, 5S ribosomal pseudogene 123	pseudo	RNA5SP123	RNA, 5S ribosomal pseudogene 123	O	RNA, 5S ribosomal 123	20201124	-
9606	100873394	RNA5SP124	-	RN5S124	HGNC:HGNC:43024|Ensembl:ENSG00000199609	3	3p25.1	RNA, 5S ribosomal pseudogene 124	pseudo	RNA5SP124	RNA, 5S ribosomal pseudogene 124	O	RNA, 5S ribosomal 124	20201124	-
9606	100873395	RNA5SP125	-	RN5S125	HGNC:HGNC:43025|Ensembl:ENSG00000201713	3	3p24.2	RNA, 5S ribosomal pseudogene 125	pseudo	RNA5SP125	RNA, 5S ribosomal pseudogene 125	O	RNA, 5S ribosomal 125	20201124	-
9606	100873396	RNA5SP126	-	RN5S126	HGNC:HGNC:43026|Ensembl:ENSG00000201962	3	3p24.2	RNA, 5S ribosomal pseudogene 126	pseudo	RNA5SP126	RNA, 5S ribosomal pseudogene 126	O	RNA, 5S ribosomal 126	20201124	-
9606	100873397	RNA5SP127	-	RN5S127	HGNC:HGNC:43027|Ensembl:ENSG00000222983	3	3p23	RNA, 5S ribosomal pseudogene 127	pseudo	RNA5SP127	RNA, 5S ribosomal pseudogene 127	O	RNA, 5S ribosomal 127	20201124	-
9606	100873398	RNA5SP128	-	RN5S128	HGNC:HGNC:43028|Ensembl:ENSG00000202175	3	3p22.3	RNA, 5S ribosomal pseudogene 128	pseudo	RNA5SP128	RNA, 5S ribosomal pseudogene 128	O	RNA, 5S ribosomal 128	20201124	-
9606	100873399	RNA5SP129	-	RN5S129	HGNC:HGNC:43029|Ensembl:ENSG00000222208	3	3p22.2	RNA, 5S ribosomal pseudogene 129	pseudo	RNA5SP129	RNA, 5S ribosomal pseudogene 129	O	RNA, 5S ribosomal 129	20201124	-
9606	100873400	RNA5SP131	-	RN5S131	HGNC:HGNC:43031|Ensembl:ENSG00000202322	3	3p21.31	RNA, 5S ribosomal pseudogene 131	pseudo	RNA5SP131	RNA, 5S ribosomal pseudogene 131	O	RNA, 5S ribosomal 131	20201124	-
9606	100873401	RNA5SP132	-	RN5S132	HGNC:HGNC:43032|Ensembl:ENSG00000201595	3	3p21.2	RNA, 5S ribosomal pseudogene 132	pseudo	RNA5SP132	RNA, 5S ribosomal pseudogene 132	O	RNA, 5S ribosomal 132	20201124	-
9606	100873402	RNA5SP133	-	RN5S133	HGNC:HGNC:43033|Ensembl:ENSG00000200238	3	3p14.3	RNA, 5S ribosomal pseudogene 133	pseudo	RNA5SP133	RNA, 5S ribosomal pseudogene 133	O	RNA, 5S ribosomal 133	20201124	-
9606	100873403	RNA5SP135	-	RN5S135	HGNC:HGNC:43035|Ensembl:ENSG00000252828	3	3p14.1	RNA, 5S ribosomal pseudogene 135	pseudo	RNA5SP135	RNA, 5S ribosomal pseudogene 135	O	RNA, 5S ribosomal 135	20201124	-
9606	100873404	RNA5SP136	-	RN5S136	HGNC:HGNC:43036|Ensembl:ENSG00000222838	3	3p13	RNA, 5S ribosomal pseudogene 136	pseudo	RNA5SP136	RNA, 5S ribosomal pseudogene 136	O	RNA, 5S ribosomal 136	20201124	-
9606	100873405	RNA5SP137	-	RN5S137	HGNC:HGNC:43037|Ensembl:ENSG00000252642	3	3q21.2	RNA, 5S ribosomal pseudogene 137	pseudo	RNA5SP137	RNA, 5S ribosomal pseudogene 137	O	RNA, 5S ribosomal 137	20201124	-
9606	100873406	RNA5SP138	-	RN5S138	HGNC:HGNC:43038|Ensembl:ENSG00000201968	3	3q21.3	RNA, 5S ribosomal pseudogene 138	pseudo	RNA5SP138	RNA, 5S ribosomal pseudogene 138	O	RNA, 5S ribosomal 138	20201124	-
9606	100873407	RNA5SP139	-	RN5S139	HGNC:HGNC:43039|Ensembl:ENSG00000201210	3	3q21.3	RNA, 5S ribosomal pseudogene 139	pseudo	RNA5SP139	RNA, 5S ribosomal pseudogene 139	O	RNA, 5S ribosomal 139	20201124	-
9606	100873408	RNA5SP141	-	RN5S141	HGNC:HGNC:43041|Ensembl:ENSG00000201413	3	3q22.2	RNA, 5S ribosomal pseudogene 141	pseudo	RNA5SP141	RNA, 5S ribosomal pseudogene 141	O	RNA, 5S ribosomal 141	20201124	-
9606	100873409	RNA5SP142	-	RN5S142	HGNC:HGNC:43042|Ensembl:ENSG00000201325	3	3q22.3	RNA, 5S ribosomal pseudogene 142	pseudo	RNA5SP142	RNA, 5S ribosomal pseudogene 142	O	RNA, 5S ribosomal 142	20201124	-
9606	100873410	RNA5SP143	-	RN5S143	HGNC:HGNC:43043|Ensembl:ENSG00000252745	3	3q23	RNA, 5S ribosomal pseudogene 143	pseudo	RNA5SP143	RNA, 5S ribosomal pseudogene 143	O	RNA, 5S ribosomal 143	20201124	-
9606	100873411	RNA5SP144	-	RN5S144	HGNC:HGNC:43044|Ensembl:ENSG00000222778	3	3q24	RNA, 5S ribosomal pseudogene 144	pseudo	RNA5SP144	RNA, 5S ribosomal pseudogene 144	O	RNA, 5S ribosomal 144	20201124	-
9606	100873412	RNA5SP145	-	RN5S145	HGNC:HGNC:43045|Ensembl:ENSG00000199994	3	3q25.1	RNA, 5S ribosomal pseudogene 145	pseudo	RNA5SP145	RNA, 5S ribosomal pseudogene 145	O	RNA, 5S ribosomal 145	20201124	-
9606	100873413	RNA5SP146	-	RN5S146	HGNC:HGNC:43046|Ensembl:ENSG00000222675	3	3q25.31	RNA, 5S ribosomal pseudogene 146	pseudo	RNA5SP146	RNA, 5S ribosomal pseudogene 146	O	RNA, 5S ribosomal 146	20201124	-
9606	100873414	RNA5SP147	-	RN5S147	HGNC:HGNC:43047|Ensembl:ENSG00000252302	3	3q26.32	RNA, 5S ribosomal pseudogene 147	pseudo	RNA5SP147	RNA, 5S ribosomal pseudogene 147	O	RNA, 5S ribosomal 147	20201124	-
9606	100873415	RNA5SP148	-	RN5S148	HGNC:HGNC:43048|Ensembl:ENSG00000252336	3	3q26.32	RNA, 5S ribosomal pseudogene 148	pseudo	RNA5SP148	RNA, 5S ribosomal pseudogene 148	O	RNA, 5S ribosomal 148	20201124	-
9606	100873416	RNA5SP150	-	RN5S150	HGNC:HGNC:43050|Ensembl:ENSG00000199839	3	3q26.33	RNA, 5S ribosomal pseudogene 150	pseudo	RNA5SP150	RNA, 5S ribosomal pseudogene 150	O	RNA, 5S ribosomal 150	20201124	-
9606	100873417	RNA5SP151	-	RN5S151	HGNC:HGNC:43051|Ensembl:ENSG00000202502	3	3q27.1	RNA, 5S ribosomal pseudogene 151	pseudo	RNA5SP151	RNA, 5S ribosomal pseudogene 151	O	RNA, 5S ribosomal 151	20201124	-
9606	100873418	RNA5SP152	-	RN5S152	HGNC:HGNC:43052|Ensembl:ENSG00000202054	4	4p16.1	RNA, 5S ribosomal pseudogene 152	pseudo	RNA5SP152	RNA, 5S ribosomal pseudogene 152	O	RNA, 5S ribosomal 152	20201124	-
9606	100873419	RNA5SP153	-	RN5S153	HGNC:HGNC:43053|Ensembl:ENSG00000252307	4	4p16.1	RNA, 5S ribosomal pseudogene 153	pseudo	RNA5SP153	RNA, 5S ribosomal pseudogene 153	O	RNA, 5S ribosomal 153	20201124	-
9606	100873420	RNA5SP154	-	RN5S154	HGNC:HGNC:43054|Ensembl:ENSG00000252002	4	4p16.1	RNA, 5S ribosomal pseudogene 154	pseudo	RNA5SP154	RNA, 5S ribosomal pseudogene 154	O	RNA, 5S ribosomal 154	20201124	-
9606	100873421	RNA5SP155	-	RN5S155	HGNC:HGNC:43055|Ensembl:ENSG00000223086	4	4p16.1	RNA, 5S ribosomal pseudogene 155	pseudo	RNA5SP155	RNA, 5S ribosomal pseudogene 155	O	RNA, 5S ribosomal 155	20201124	-
9606	100873422	RNA5SP156	-	RN5S156	HGNC:HGNC:43056|Ensembl:ENSG00000222182	4	4p15.33	RNA, 5S ribosomal pseudogene 156	pseudo	RNA5SP156	RNA, 5S ribosomal pseudogene 156	O	RNA, 5S ribosomal 156	20201124	-
9606	100873423	RNA5SP157	-	RN5S157	HGNC:HGNC:43057|Ensembl:ENSG00000251816	4	4p15.31	RNA, 5S ribosomal pseudogene 157	pseudo	RNA5SP157	RNA, 5S ribosomal pseudogene 157	O	RNA, 5S ribosomal 157	20201124	-
9606	100873424	RNA5SP158	-	RN5S158	HGNC:HGNC:43058|Ensembl:ENSG00000222230	4	4p14	RNA, 5S ribosomal pseudogene 158	pseudo	RNA5SP158	RNA, 5S ribosomal pseudogene 158	O	RNA, 5S ribosomal 158	20201124	-
9606	100873425	RNA5SP159	-	RN5S159	HGNC:HGNC:43059|Ensembl:ENSG00000252970	4	4p14	RNA, 5S ribosomal pseudogene 159	pseudo	RNA5SP159	RNA, 5S ribosomal pseudogene 159	O	RNA, 5S ribosomal 159	20201124	-
9606	100873426	RNA5SP160	-	RN5S160	HGNC:HGNC:43060|Ensembl:ENSG00000201736	4	4p14	RNA, 5S ribosomal pseudogene 160	pseudo	RNA5SP160	RNA, 5S ribosomal pseudogene 160	O	RNA, 5S ribosomal 160	20201124	-
9606	100873427	RNA5SP162	-	RN5S162	HGNC:HGNC:43062	4	4q12	RNA, 5S ribosomal pseudogene 162	pseudo	RNA5SP162	RNA, 5S ribosomal pseudogene 162	O	RNA, 5S ribosomal 162	20201124	-
9606	100873428	RNA5SP163	-	RN5S163	HGNC:HGNC:43063|Ensembl:ENSG00000222236	4	4q13.3	RNA, 5S ribosomal pseudogene 163	pseudo	RNA5SP163	RNA, 5S ribosomal pseudogene 163	O	RNA, 5S ribosomal 163	20201124	-
9606	100873429	RNA5SP164	-	RN5S164	HGNC:HGNC:43064|Ensembl:ENSG00000252342	4	4q22.2	RNA, 5S ribosomal pseudogene 164	pseudo	RNA5SP164	RNA, 5S ribosomal pseudogene 164	O	RNA, 5S ribosomal 164	20201124	-
9606	100873430	RNA5SP165	-	RN5S165	HGNC:HGNC:43065|Ensembl:ENSG00000252951	4	4q31.23	RNA, 5S ribosomal pseudogene 165	pseudo	RNA5SP165	RNA, 5S ribosomal pseudogene 165	O	RNA, 5S ribosomal 165	20201124	-
9606	100873431	RNA5SP166	-	RN5S166	HGNC:HGNC:43066|Ensembl:ENSG00000201846	4	4q31.23	RNA, 5S ribosomal pseudogene 166	pseudo	RNA5SP166	RNA, 5S ribosomal pseudogene 166	O	RNA, 5S ribosomal 166	20201124	-
9606	100873432	RNA5SP167	-	RN5S167	HGNC:HGNC:43067|Ensembl:ENSG00000202331	4	4q31.23	RNA, 5S ribosomal pseudogene 167	pseudo	RNA5SP167	RNA, 5S ribosomal pseudogene 167	O	RNA, 5S ribosomal 167	20201124	-
9606	100873433	RNA5SP168	-	RN5S168	HGNC:HGNC:43068|Ensembl:ENSG00000252451	4	4q31.3	RNA, 5S ribosomal pseudogene 168	pseudo	RNA5SP168	RNA, 5S ribosomal pseudogene 168	O	RNA, 5S ribosomal 168	20201124	-
9606	100873434	RNA5SP169	-	RN5S169	HGNC:HGNC:43069|Ensembl:ENSG00000253077	4	4q31.3	RNA, 5S ribosomal pseudogene 169	pseudo	RNA5SP169	RNA, 5S ribosomal pseudogene 169	O	RNA, 5S ribosomal 169	20201124	-
9606	100873435	RNA5SP170	-	RN5S170	HGNC:HGNC:43070|Ensembl:ENSG00000252959	4	4q32.3	RNA, 5S ribosomal pseudogene 170	pseudo	RNA5SP170	RNA, 5S ribosomal pseudogene 170	O	RNA, 5S ribosomal 170	20201124	-
9606	100873436	RNA5SP171	-	RN5S171	HGNC:HGNC:43071|Ensembl:ENSG00000212373	4	4q32.3	RNA, 5S ribosomal pseudogene 171	pseudo	RNA5SP171	RNA, 5S ribosomal pseudogene 171	O	RNA, 5S ribosomal 171	20201124	-
9606	100873437	RNA5SP173	-	RN5S173	HGNC:HGNC:43073|Ensembl:ENSG00000201727	4	4q34.3	RNA, 5S ribosomal pseudogene 173	pseudo	RNA5SP173	RNA, 5S ribosomal pseudogene 173	O	RNA, 5S ribosomal 173	20201124	-
9606	100873438	RNA5SP176	-	RN5S176	HGNC:HGNC:43076|Ensembl:ENSG00000212258	5	5p15.31	RNA, 5S ribosomal pseudogene 176	pseudo	RNA5SP176	RNA, 5S ribosomal pseudogene 176	O	RNA, 5S ribosomal 176	20201124	-
9606	100873439	RNA5SP177	-	RN5S177	HGNC:HGNC:43077|Ensembl:ENSG00000222054	5	5p15.31	RNA, 5S ribosomal pseudogene 177	pseudo	RNA5SP177	RNA, 5S ribosomal pseudogene 177	O	RNA, 5S ribosomal 177	20201124	-
9606	100873440	RNA5SP178	-	RN5S178	HGNC:HGNC:43078|Ensembl:ENSG00000222312	5	5p15.1	RNA, 5S ribosomal pseudogene 178	pseudo	RNA5SP178	RNA, 5S ribosomal pseudogene 178	O	RNA, 5S ribosomal 178	20201124	-
9606	100873441	RNA5SP179	-	RN5S179	HGNC:HGNC:43079|Ensembl:ENSG00000253093	5	5p15.1	RNA, 5S ribosomal pseudogene 179	pseudo	RNA5SP179	RNA, 5S ribosomal pseudogene 179	O	RNA, 5S ribosomal 179	20201124	-
9606	100873442	RNA5SP180	-	RN5S180	HGNC:HGNC:43080|Ensembl:ENSG00000251990	5	5p15.1	RNA, 5S ribosomal pseudogene 180	pseudo	RNA5SP180	RNA, 5S ribosomal pseudogene 180	O	RNA, 5S ribosomal 180	20201124	-
9606	100873443	RNA5SP181	-	RN5S181	HGNC:HGNC:43081|Ensembl:ENSG00000222178	5	5p13.2	RNA, 5S ribosomal pseudogene 181	pseudo	RNA5SP181	RNA, 5S ribosomal pseudogene 181	O	RNA, 5S ribosomal 181	20201124	-
9606	100873444	RNA5SP182	-	RN5S182	HGNC:HGNC:43082|Ensembl:ENSG00000251873	5	5q11.2	RNA, 5S ribosomal pseudogene 182	pseudo	RNA5SP182	RNA, 5S ribosomal pseudogene 182	O	RNA, 5S ribosomal 182	20201124	-
9606	100873445	RNA5SP183	-	RN5S183	HGNC:HGNC:43083|Ensembl:ENSG00000199322	5	5q11.2	RNA, 5S ribosomal pseudogene 183	pseudo	RNA5SP183	RNA, 5S ribosomal pseudogene 183	O	RNA, 5S ribosomal 183	20201124	-
9606	100873446	RNA5SP184	-	RN5S184	HGNC:HGNC:43084|Ensembl:ENSG00000223003	5	5q11.2	RNA, 5S ribosomal pseudogene 184	pseudo	RNA5SP184	RNA, 5S ribosomal pseudogene 184	O	RNA, 5S ribosomal 184	20201124	-
9606	100873447	RNA5SP185	-	RN5S185	HGNC:HGNC:43085|Ensembl:ENSG00000212265	5	5q11.2	RNA, 5S ribosomal pseudogene 185	pseudo	RNA5SP185	RNA, 5S ribosomal pseudogene 185	O	RNA, 5S ribosomal 185	20201124	-
9606	100873448	RNA5SP186	-	RN5S186	HGNC:HGNC:43086|Ensembl:ENSG00000252833	5	5q13.3	RNA, 5S ribosomal pseudogene 186	pseudo	RNA5SP186	RNA, 5S ribosomal pseudogene 186	O	RNA, 5S ribosomal 186	20201124	-
9606	100873449	RNA5SP187	-	RN5S187	HGNC:HGNC:43087|Ensembl:ENSG00000207129	5	5q14.3	RNA, 5S ribosomal pseudogene 187	pseudo	RNA5SP187	RNA, 5S ribosomal pseudogene 187	O	RNA, 5S ribosomal 187	20201124	-
9606	100873450	RNA5SP188	-	RN5S188	HGNC:HGNC:43088	5	5q21.1	RNA, 5S ribosomal pseudogene 188	pseudo	RNA5SP188	RNA, 5S ribosomal pseudogene 188	O	RNA, 5S ribosomal 188	20201124	-
9606	100873451	RNA5SP189	-	RN5S189	HGNC:HGNC:43089|Ensembl:ENSG00000201790	5	5q21.3	RNA, 5S ribosomal pseudogene 189	pseudo	RNA5SP189	RNA, 5S ribosomal pseudogene 189	O	RNA, 5S ribosomal 189	20201124	-
9606	100873452	RNA5SP190	-	RN5S190	HGNC:HGNC:43090|Ensembl:ENSG00000202092	5	5q23.1	RNA, 5S ribosomal pseudogene 190	pseudo	RNA5SP190	RNA, 5S ribosomal pseudogene 190	O	RNA, 5S ribosomal 190	20201124	-
9606	100873453	RNA5SP191	-	RN5S191	HGNC:HGNC:43091|Ensembl:ENSG00000199455	5	5q23.3	RNA, 5S ribosomal pseudogene 191	pseudo	RNA5SP191	RNA, 5S ribosomal pseudogene 191	O	RNA, 5S ribosomal 191	20201124	-
9606	100873454	RNA5SP192	-	RN5S192	HGNC:HGNC:43092|Ensembl:ENSG00000201274	5	5q31.1	RNA, 5S ribosomal pseudogene 192	pseudo	RNA5SP192	RNA, 5S ribosomal pseudogene 192	O	RNA, 5S ribosomal 192	20201124	-
9606	100873455	RNA5SP193	-	RN5S193	HGNC:HGNC:43093|Ensembl:ENSG00000222285	5	5q31.2	RNA, 5S ribosomal pseudogene 193	pseudo	RNA5SP193	RNA, 5S ribosomal pseudogene 193	O	RNA, 5S ribosomal 193	20201124	-
9606	100873456	RNA5SP194	-	RN5S194	HGNC:HGNC:43094|Ensembl:ENSG00000201532	5	5q31.2	RNA, 5S ribosomal pseudogene 194	pseudo	RNA5SP194	RNA, 5S ribosomal pseudogene 194	O	RNA, 5S ribosomal 194	20201124	-
9606	100873457	RNA5SP195	-	RN5S195	HGNC:HGNC:43095|Ensembl:ENSG00000199545	5	5q31.2	RNA, 5S ribosomal pseudogene 195	pseudo	RNA5SP195	RNA, 5S ribosomal pseudogene 195	O	RNA, 5S ribosomal 195	20201124	-
9606	100873458	RNA5SP196	-	RN5S196	HGNC:HGNC:43096|Ensembl:ENSG00000280646	5	5q32	RNA, 5S ribosomal pseudogene 196	pseudo	RNA5SP196	RNA, 5S ribosomal pseudogene 196	O	RNA, 5S ribosomal 196	20201124	-
9606	100873459	RNA5SP197	-	RN5S197	HGNC:HGNC:43097|Ensembl:ENSG00000200227	5	5q33.1	RNA, 5S ribosomal pseudogene 197	pseudo	RNA5SP197	RNA, 5S ribosomal pseudogene 197	O	RNA, 5S ribosomal 197	20201124	-
9606	100873460	RNA5SP198	-	RN5S198	HGNC:HGNC:43098|Ensembl:ENSG00000222308	5	5q33.1	RNA, 5S ribosomal pseudogene 198	pseudo	RNA5SP198	RNA, 5S ribosomal pseudogene 198	O	RNA, 5S ribosomal 198	20201124	-
9606	100873461	RNA5SP200	-	RN5S200	HGNC:HGNC:43100|Ensembl:ENSG00000252169	5	5q35.1	RNA, 5S ribosomal pseudogene 200	pseudo	RNA5SP200	RNA, 5S ribosomal pseudogene 200	O	RNA, 5S ribosomal 200	20201124	-
9606	100873462	RNA5SP201	-	RN5S201	HGNC:HGNC:43101|Ensembl:ENSG00000222248	6	6p25.2	RNA, 5S ribosomal pseudogene 201	pseudo	RNA5SP201	RNA, 5S ribosomal pseudogene 201	O	RNA, 5S ribosomal 201	20201124	-
9606	100873463	RNA5SP202	-	RN5S202	HGNC:HGNC:43102|Ensembl:ENSG00000201185	6	6p25.1	RNA, 5S ribosomal pseudogene 202	pseudo	RNA5SP202	RNA, 5S ribosomal pseudogene 202	O	RNA, 5S ribosomal 202	20201124	-
9606	100873464	RNA5SP203	-	RN5S203	HGNC:HGNC:43103|Ensembl:ENSG00000222383	6	6p24.2	RNA, 5S ribosomal pseudogene 203	pseudo	RNA5SP203	RNA, 5S ribosomal pseudogene 203	O	RNA, 5S ribosomal 203	20201124	-
9606	100873465	RNA5SP204	-	RN5S204	HGNC:HGNC:43104|Ensembl:ENSG00000201415	6	6p22.3	RNA, 5S ribosomal pseudogene 204	pseudo	RNA5SP204	RNA, 5S ribosomal pseudogene 204	O	RNA, 5S ribosomal 204	20201124	-
9606	100873466	RNA5SP205	-	RN5S205	HGNC:HGNC:43105|Ensembl:ENSG00000201523	6	6p22.3	RNA, 5S ribosomal pseudogene 205	pseudo	RNA5SP205	RNA, 5S ribosomal pseudogene 205	O	RNA, 5S ribosomal 205	20201124	-
9606	100873467	RNA5SP207	-	RN5S207	HGNC:HGNC:43107|Ensembl:ENSG00000212176	6	6p21.1	RNA, 5S ribosomal pseudogene 207	pseudo	RNA5SP207	RNA, 5S ribosomal pseudogene 207	O	RNA, 5S ribosomal 207	20201124	-
9606	100873468	RNA5SP208	-	RN5S208	HGNC:HGNC:43108|Ensembl:ENSG00000251965	6	6q12	RNA, 5S ribosomal pseudogene 208	pseudo	RNA5SP208	RNA, 5S ribosomal pseudogene 208	O	RNA, 5S ribosomal 208	20201124	-
9606	100873469	RNA5SP209	-	RN5S209	HGNC:HGNC:43109|Ensembl:ENSG00000223169	6	6q14.1	RNA, 5S ribosomal pseudogene 209	pseudo	RNA5SP209	RNA, 5S ribosomal pseudogene 209	O	RNA, 5S ribosomal 209	20201124	-
9606	100873470	RNA5SP210	-	RN5S210	HGNC:HGNC:43110|Ensembl:ENSG00000212336	6	6q14.1	RNA, 5S ribosomal pseudogene 210	pseudo	RNA5SP210	RNA, 5S ribosomal pseudogene 210	O	RNA, 5S ribosomal 210	20201124	-
9606	100873471	RNA5SP211	-	RN5S211	HGNC:HGNC:43111|Ensembl:ENSG00000202386	6	6q21	RNA, 5S ribosomal pseudogene 211	pseudo	RNA5SP211	RNA, 5S ribosomal pseudogene 211	O	RNA, 5S ribosomal 211	20201124	-
9606	100873472	RNA5SP212	-	RN5S212	HGNC:HGNC:43112|Ensembl:ENSG00000212525	6	6q21	RNA, 5S ribosomal pseudogene 212	pseudo	RNA5SP212	RNA, 5S ribosomal pseudogene 212	O	RNA, 5S ribosomal 212	20201124	-
9606	100873473	RNA5SP213	-	RN5S213	HGNC:HGNC:43113|Ensembl:ENSG00000212333	6	6q22.1	RNA, 5S ribosomal pseudogene 213	pseudo	RNA5SP213	RNA, 5S ribosomal pseudogene 213	O	RNA, 5S ribosomal 213	20201124	-
9606	100873474	RNA5SP214	-	RN5S214	HGNC:HGNC:43114|Ensembl:ENSG00000200248	6	6q22.1	RNA, 5S ribosomal pseudogene 214	pseudo	RNA5SP214	RNA, 5S ribosomal pseudogene 214	O	RNA, 5S ribosomal 214	20201124	-
9606	100873475	RNA5SP215	-	RN5S215	HGNC:HGNC:43115|Ensembl:ENSG00000200310	6	6q22.31	RNA, 5S ribosomal pseudogene 215	pseudo	RNA5SP215	RNA, 5S ribosomal pseudogene 215	O	RNA, 5S ribosomal 215	20201124	-
9606	100873476	RNA5SP216	-	RN5S216	HGNC:HGNC:43116|Ensembl:ENSG00000251920	6	6q22.32	RNA, 5S ribosomal pseudogene 216	pseudo	RNA5SP216	RNA, 5S ribosomal pseudogene 216	O	RNA, 5S ribosomal 216	20201124	-
9606	100873477	RNA5SP217	-	RN5S217	HGNC:HGNC:43117|Ensembl:ENSG00000251768	6	6q22.33	RNA, 5S ribosomal pseudogene 217	pseudo	RNA5SP217	RNA, 5S ribosomal pseudogene 217	O	RNA, 5S ribosomal 217	20201124	-
9606	100873478	RNA5SP218	-	RN5S218	HGNC:HGNC:43118|Ensembl:ENSG00000200058	6	6q23.2	RNA, 5S ribosomal pseudogene 218	pseudo	RNA5SP218	RNA, 5S ribosomal pseudogene 218	O	RNA, 5S ribosomal 218	20201124	-
9606	100873479	RNA5SP219	-	RN5S219	HGNC:HGNC:43119|Ensembl:ENSG00000212242	6	6q23.3	RNA, 5S ribosomal pseudogene 219	pseudo	RNA5SP219	RNA, 5S ribosomal pseudogene 219	O	RNA, 5S ribosomal 219	20201124	-
9606	100873480	RNA5SP220	-	RN5S220	HGNC:HGNC:43120|Ensembl:ENSG00000252107	6	6q24.1	RNA, 5S ribosomal pseudogene 220	pseudo	RNA5SP220	RNA, 5S ribosomal pseudogene 220	O	RNA, 5S ribosomal 220	20201124	-
9606	100873481	RNA5SP222	-	RN5S222	HGNC:HGNC:43122|Ensembl:ENSG00000222971	6	6q24.3	RNA, 5S ribosomal pseudogene 222	pseudo	RNA5SP222	RNA, 5S ribosomal pseudogene 222	O	RNA, 5S ribosomal 222	20201124	-
9606	100873482	RNA5SP223	-	RN5S223	HGNC:HGNC:43123|Ensembl:ENSG00000202044	6	6q25.2	RNA, 5S ribosomal pseudogene 223	pseudo	RNA5SP223	RNA, 5S ribosomal pseudogene 223	O	RNA, 5S ribosomal 223	20201124	-
9606	100873483	RNA5SP224	-	RN5S224	HGNC:HGNC:43124|Ensembl:ENSG00000201939	6	6q25.2	RNA, 5S ribosomal pseudogene 224	pseudo	RNA5SP224	RNA, 5S ribosomal pseudogene 224	O	RNA, 5S ribosomal 224	20201124	-
9606	100873484	RNA5SP225	-	RN5S225	HGNC:HGNC:43125|Ensembl:ENSG00000222806	6	6q25.2	RNA, 5S ribosomal pseudogene 225	pseudo	RNA5SP225	RNA, 5S ribosomal pseudogene 225	O	RNA, 5S ribosomal 225	20201124	-
9606	100873485	RNA5SP227	-	RN5S227	HGNC:HGNC:43127|Ensembl:ENSG00000251993	7	7p15.3	RNA, 5S ribosomal pseudogene 227	pseudo	RNA5SP227	RNA, 5S ribosomal pseudogene 227	O	RNA, 5S ribosomal 227	20201124	-
9606	100873486	RNA5SP228	-	RN5S228	HGNC:HGNC:43128|Ensembl:ENSG00000252041	7	7p15.3	RNA, 5S ribosomal pseudogene 228	pseudo	RNA5SP228	RNA, 5S ribosomal pseudogene 228	O	RNA, 5S ribosomal 228	20201124	-
9606	100873487	RNA5SP229	-	RN5S229	HGNC:HGNC:43129|Ensembl:ENSG00000222741	7	7p14.3	RNA, 5S ribosomal pseudogene 229	pseudo	RNA5SP229	RNA, 5S ribosomal pseudogene 229	O	RNA, 5S ribosomal 229	20201124	-
9606	100873488	RNA5SP230	-	RN5S230	HGNC:HGNC:43130|Ensembl:ENSG00000252848	7	7p13	RNA, 5S ribosomal pseudogene 230	pseudo	RNA5SP230	RNA, 5S ribosomal pseudogene 230	O	RNA, 5S ribosomal 230	20201124	-
9606	100873489	RNA5SP231	-	RN5S231	HGNC:HGNC:43131|Ensembl:ENSG00000222428	7	7q11.22	RNA, 5S ribosomal pseudogene 231	pseudo	RNA5SP231	RNA, 5S ribosomal pseudogene 231	O	RNA, 5S ribosomal 231	20201124	-
9606	100873490	RNA5SP232	-	RN5S232	HGNC:HGNC:43132|Ensembl:ENSG00000201014	7	7q11.22	RNA, 5S ribosomal pseudogene 232	pseudo	RNA5SP232	RNA, 5S ribosomal pseudogene 232	O	RNA, 5S ribosomal 232	20201124	-
9606	100873491	RNA5SP233	-	RN5S233	HGNC:HGNC:43133|Ensembl:ENSG00000238391	7	7q11.23	RNA, 5S ribosomal pseudogene 233	pseudo	RNA5SP233	RNA, 5S ribosomal pseudogene 233	O	RNA, 5S ribosomal 233	20201124	-
9606	100873492	RNA5SP234	-	RN5S234	HGNC:HGNC:43134|Ensembl:ENSG00000200786	7	7q21.11	RNA, 5S ribosomal pseudogene 234	pseudo	RNA5SP234	RNA, 5S ribosomal pseudogene 234	O	RNA, 5S ribosomal 234	20201124	-
9606	100873493	RNA5SP235	-	RN5S235	HGNC:HGNC:43135|Ensembl:ENSG00000202281	7	7q21.11	RNA, 5S ribosomal pseudogene 235	pseudo	RNA5SP235	RNA, 5S ribosomal pseudogene 235	O	RNA, 5S ribosomal 235	20201124	-
9606	100873494	RNA5SP236	-	RN5S236	HGNC:HGNC:43136|Ensembl:ENSG00000251978	7	7q22.3	RNA, 5S ribosomal pseudogene 236	pseudo	RNA5SP236	RNA, 5S ribosomal pseudogene 236	O	RNA, 5S ribosomal 236	20201124	-
9606	100873495	RNA5SP237	-	RN5S237	HGNC:HGNC:43137|Ensembl:ENSG00000222346	7	7q31.1	RNA, 5S ribosomal pseudogene 237	pseudo	RNA5SP237	RNA, 5S ribosomal pseudogene 237	O	RNA, 5S ribosomal 237	20201124	-
9606	100873496	RNA5SP238	-	RN5S238	HGNC:HGNC:43138|Ensembl:ENSG00000202334	7	7q31.1	RNA, 5S ribosomal pseudogene 238	pseudo	RNA5SP238	RNA, 5S ribosomal pseudogene 238	O	RNA, 5S ribosomal 238	20201124	-
9606	100873497	RNA5SP239	-	RN5S239	HGNC:HGNC:43139|Ensembl:ENSG00000222150	7	7q31.2	RNA, 5S ribosomal pseudogene 239	pseudo	RNA5SP239	RNA, 5S ribosomal pseudogene 239	O	RNA, 5S ribosomal 239	20201124	-
9606	100873498	RNA5SP240	-	RN5S240	HGNC:HGNC:43140|Ensembl:ENSG00000202225	7	7q31.31	RNA, 5S ribosomal pseudogene 240	pseudo	RNA5SP240	RNA, 5S ribosomal pseudogene 240	O	RNA, 5S ribosomal 240	20201124	-
9606	100873499	RNA5SP241	-	RN5S241	HGNC:HGNC:43141|Ensembl:ENSG00000212628	7	7q31.31	RNA, 5S ribosomal pseudogene 241	pseudo	RNA5SP241	RNA, 5S ribosomal pseudogene 241	O	RNA, 5S ribosomal 241	20201124	-
9606	100873500	RNA5SP242	-	RN5S242	HGNC:HGNC:43142|Ensembl:ENSG00000201041	7	7q32.1	RNA, 5S ribosomal pseudogene 242	pseudo	RNA5SP242	RNA, 5S ribosomal pseudogene 242	O	RNA, 5S ribosomal 242	20201124	-
9606	100873501	RNA5SP245	-	RN5S245	HGNC:HGNC:43145|Ensembl:ENSG00000201109	7	7q32.2	RNA, 5S ribosomal pseudogene 245	pseudo	RNA5SP245	RNA, 5S ribosomal pseudogene 245	O	RNA, 5S ribosomal 245	20201124	-
9606	100873502	RNA5SP246	-	RN5S246	HGNC:HGNC:43146|Ensembl:ENSG00000239021	7	7q32.2	RNA, 5S ribosomal pseudogene 246	pseudo	RNA5SP246	RNA, 5S ribosomal pseudogene 246	O	RNA, 5S ribosomal 246	20201124	-
9606	100873503	RNA5SP247	-	RN5S247	HGNC:HGNC:43147|Ensembl:ENSG00000223113	7	7q34	RNA, 5S ribosomal pseudogene 247	pseudo	RNA5SP247	RNA, 5S ribosomal pseudogene 247	O	RNA, 5S ribosomal 247	20201124	-
9606	100873504	RNA5SP248	-	RN5S248	HGNC:HGNC:43148|Ensembl:ENSG00000202472	7	7q34	RNA, 5S ribosomal pseudogene 248	pseudo	RNA5SP248	RNA, 5S ribosomal pseudogene 248	O	RNA, 5S ribosomal 248	20201124	-
9606	100873505	RNA5SP249	-	RN5S249	HGNC:HGNC:43149|Ensembl:ENSG00000251936	7	7q35	RNA, 5S ribosomal pseudogene 249	pseudo	RNA5SP249	RNA, 5S ribosomal pseudogene 249	O	RNA, 5S ribosomal 249	20201124	-
9606	100873506	RNA5SP250	-	RN5S250	HGNC:HGNC:43150|Ensembl:ENSG00000285912	7	7q36.1	RNA, 5S ribosomal pseudogene 250	pseudo	RNA5SP250	RNA, 5S ribosomal pseudogene 250	O	RNA, 5S ribosomal 250	20201124	-
9606	100873507	RNA5SP251	-	RN5S251	HGNC:HGNC:43151|Ensembl:ENSG00000222546	8	8p23.2	RNA, 5S ribosomal pseudogene 251	pseudo	RNA5SP251	RNA, 5S ribosomal pseudogene 251	O	RNA, 5S ribosomal 251	20201124	-
9606	100873508	RNA5SP252	-	RN5S252	HGNC:HGNC:43152|Ensembl:ENSG00000212433	8	8p23.1	RNA, 5S ribosomal pseudogene 252	pseudo	RNA5SP252	RNA, 5S ribosomal pseudogene 252	O	RNA, 5S ribosomal 252	20201124	-
9606	100873509	RNA5SP255	-	RN5S255	HGNC:HGNC:43155|Ensembl:ENSG00000252179	8	8p22	RNA, 5S ribosomal pseudogene 255	pseudo	RNA5SP255	RNA, 5S ribosomal pseudogene 255	O	RNA, 5S ribosomal 255	20201124	-
9606	100873510	RNA5SP256	-	RN5S256	HGNC:HGNC:43156|Ensembl:ENSG00000212280	8	8p22	RNA, 5S ribosomal pseudogene 256	pseudo	RNA5SP256	RNA, 5S ribosomal pseudogene 256	O	RNA, 5S ribosomal 256	20201124	-
9606	100873511	RNA5SP257	-	RN5S257	HGNC:HGNC:43157|Ensembl:ENSG00000274467	8	8p21.3	RNA, 5S ribosomal pseudogene 257	pseudo	RNA5SP257	RNA, 5S ribosomal pseudogene 257	O	RNA, 5S ribosomal 257	20201124	-
9606	100873512	RNA5SP258	-	RN5S258	HGNC:HGNC:43158|Ensembl:ENSG00000199620	8	8p21.2	RNA, 5S ribosomal pseudogene 258	pseudo	RNA5SP258	RNA, 5S ribosomal pseudogene 258	O	RNA, 5S ribosomal 258	20201124	-
9606	100873513	RNA5SP259	-	RN5S259	HGNC:HGNC:43159|Ensembl:ENSG00000202411	8	8p21.1	RNA, 5S ribosomal pseudogene 259	pseudo	RNA5SP259	RNA, 5S ribosomal pseudogene 259	O	RNA, 5S ribosomal 259	20201124	-
9606	100873514	RNA5SP260	-	RN5S260	HGNC:HGNC:43160|Ensembl:ENSG00000200719	8	8p12	RNA, 5S ribosomal pseudogene 260	pseudo	RNA5SP260	RNA, 5S ribosomal pseudogene 260	O	RNA, 5S ribosomal 260	20201124	-
9606	100873515	RNA5SP261	-	RN5S261	HGNC:HGNC:43161|Ensembl:ENSG00000222468	8	8p12	RNA, 5S ribosomal pseudogene 261	pseudo	RNA5SP261	RNA, 5S ribosomal pseudogene 261	O	RNA, 5S ribosomal 261	20201124	-
9606	100873516	RNA5SP262	-	RN5S262	HGNC:HGNC:43162|Ensembl:ENSG00000252261	8	8p12	RNA, 5S ribosomal pseudogene 262	pseudo	RNA5SP262	RNA, 5S ribosomal pseudogene 262	O	RNA, 5S ribosomal 262	20201124	-
9606	100873517	RNA5SP264	-	RN5S264	HGNC:HGNC:43164|Ensembl:ENSG00000199985	8	8p11.23	RNA, 5S ribosomal pseudogene 264	pseudo	RNA5SP264	RNA, 5S ribosomal pseudogene 264	O	RNA, 5S ribosomal 264	20201124	-
9606	100873518	RNA5SP265	-	RN5S265	HGNC:HGNC:43165|Ensembl:ENSG00000222955	8	8q12.1	RNA, 5S ribosomal pseudogene 265	pseudo	RNA5SP265	RNA, 5S ribosomal pseudogene 265	O	RNA, 5S ribosomal 265	20201124	-
9606	100873519	RNA5SP266	-	RN5S266	HGNC:HGNC:43166|Ensembl:ENSG00000222205	8	8q12.1	RNA, 5S ribosomal pseudogene 266	pseudo	RNA5SP266	RNA, 5S ribosomal pseudogene 266	O	RNA, 5S ribosomal 266	20201124	-
9606	100873520	RNA5SP267	-	RN5S267	HGNC:HGNC:43167|Ensembl:ENSG00000201763	8	8q12.1	RNA, 5S ribosomal pseudogene 267	pseudo	RNA5SP267	RNA, 5S ribosomal pseudogene 267	O	RNA, 5S ribosomal 267	20201124	-
9606	100873521	RNA5SP268	-	RN5S268	HGNC:HGNC:43168|Ensembl:ENSG00000252637	8	8q13.1	RNA, 5S ribosomal pseudogene 268	pseudo	RNA5SP268	RNA, 5S ribosomal pseudogene 268	O	RNA, 5S ribosomal 268	20201124	-
9606	100873522	RNA5SP269	-	RN5S269	HGNC:HGNC:43169|Ensembl:ENSG00000239184	8	8q13.2	RNA, 5S ribosomal pseudogene 269	pseudo	RNA5SP269	RNA, 5S ribosomal pseudogene 269	O	RNA, 5S ribosomal 269	20201124	-
9606	100873523	RNA5SP270	-	RN5S270	HGNC:HGNC:43170|Ensembl:ENSG00000223293	8	8q13.3	RNA, 5S ribosomal pseudogene 270	pseudo	RNA5SP270	RNA, 5S ribosomal pseudogene 270	O	RNA, 5S ribosomal 270	20201124	-
9606	100873524	RNA5SP271	-	RN5S271	HGNC:HGNC:43171|Ensembl:ENSG00000252509	8	8q21.11	RNA, 5S ribosomal pseudogene 271	pseudo	RNA5SP271	RNA, 5S ribosomal pseudogene 271	O	RNA, 5S ribosomal 271	20201124	-
9606	100873525	RNA5SP272	-	RN5S272	HGNC:HGNC:43172|Ensembl:ENSG00000251904	8	8q21.3	RNA, 5S ribosomal pseudogene 272	pseudo	RNA5SP272	RNA, 5S ribosomal pseudogene 272	O	RNA, 5S ribosomal 272	20201124	-
9606	100873526	RNA5SP273	-	RN5S273	HGNC:HGNC:43173|Ensembl:ENSG00000199354	8	8q21.3	RNA, 5S ribosomal pseudogene 273	pseudo	RNA5SP273	RNA, 5S ribosomal pseudogene 273	O	RNA, 5S ribosomal 273	20201124	-
9606	100873527	RNA5SP274	-	RN5S274	HGNC:HGNC:43174|Ensembl:ENSG00000222416	8	8q22.1	RNA, 5S ribosomal pseudogene 274	pseudo	RNA5SP274	RNA, 5S ribosomal pseudogene 274	O	RNA, 5S ribosomal 274	20201124	-
9606	100873528	RNA5SP275	-	RN5S275	HGNC:HGNC:43175|Ensembl:ENSG00000200806	8	8q23.1	RNA, 5S ribosomal pseudogene 275	pseudo	RNA5SP275	RNA, 5S ribosomal pseudogene 275	O	RNA, 5S ribosomal 275	20201124	-
9606	100873529	RNA5SP276	-	RN5S276	HGNC:HGNC:43176|Ensembl:ENSG00000199450	8	8q23.3	RNA, 5S ribosomal pseudogene 276	pseudo	RNA5SP276	RNA, 5S ribosomal pseudogene 276	O	RNA, 5S ribosomal 276	20201124	-
9606	100873530	RNA5SP277	-	RN5S277	HGNC:HGNC:43177|Ensembl:ENSG00000202356	8	8q24.12	RNA, 5S ribosomal pseudogene 277	pseudo	RNA5SP277	RNA, 5S ribosomal pseudogene 277	O	RNA, 5S ribosomal 277	20201124	-
9606	100873531	RNA5SP278	-	RN5S278	HGNC:HGNC:43178|Ensembl:ENSG00000252864	8	8q24.3	RNA, 5S ribosomal pseudogene 278	pseudo	RNA5SP278	RNA, 5S ribosomal pseudogene 278	O	RNA, 5S ribosomal 278	20201124	-
9606	100873532	RNA5SP279	-	RN5S279	HGNC:HGNC:43179|Ensembl:ENSG00000202383	9	9p24.3	RNA, 5S ribosomal pseudogene 279	pseudo	RNA5SP279	RNA, 5S ribosomal pseudogene 279	O	RNA, 5S ribosomal 279	20201124	-
9606	100873533	RNA5SP280	-	RN5S280	HGNC:HGNC:43180|Ensembl:ENSG00000223162	9	9p21.2	RNA, 5S ribosomal pseudogene 280	pseudo	RNA5SP280	RNA, 5S ribosomal pseudogene 280	O	RNA, 5S ribosomal 280	20201124	-
9606	100873534	RNA5SP281	-	RN5S281	HGNC:HGNC:43181|Ensembl:ENSG00000252313	9	9p21.1	RNA, 5S ribosomal pseudogene 281	pseudo	RNA5SP281	RNA, 5S ribosomal pseudogene 281	O	RNA, 5S ribosomal 281	20201124	-
9606	100873535	RNA5SP282	-	RN5S282	HGNC:HGNC:43182|Ensembl:ENSG00000252164	9	9p13.3	RNA, 5S ribosomal pseudogene 282	pseudo	RNA5SP282	RNA, 5S ribosomal pseudogene 282	O	RNA, 5S ribosomal 282	20201124	-
9606	100873536	RNA5SP283	-	RN5S283	HGNC:HGNC:43183|Ensembl:ENSG00000202474	9	9q13	RNA, 5S ribosomal pseudogene 283	pseudo	RNA5SP283	RNA, 5S ribosomal pseudogene 283	O	RNA, 5S ribosomal 283	20201124	-
9606	100873537	RNA5SP284	-	RN5S284	HGNC:HGNC:43184|Ensembl:ENSG00000207277	9	9q13	RNA, 5S ribosomal pseudogene 284	pseudo	RNA5SP284	RNA, 5S ribosomal pseudogene 284	O	RNA, 5S ribosomal 284	20201124	-
9606	100873538	RNA5SP285	-	RN5S285	HGNC:HGNC:43185|Ensembl:ENSG00000252428	9	9q21.13	RNA, 5S ribosomal pseudogene 285	pseudo	RNA5SP285	RNA, 5S ribosomal pseudogene 285	O	RNA, 5S ribosomal 285	20201124	-
9606	100873539	RNA5SP286	-	RN5S286	HGNC:HGNC:43186|Ensembl:ENSG00000212454	9	9q21.13	RNA, 5S ribosomal pseudogene 286	pseudo	RNA5SP286	RNA, 5S ribosomal pseudogene 286	O	RNA, 5S ribosomal 286	20201124	-
9606	100873540	RNA5SP287	-	RN5S287	HGNC:HGNC:43187|Ensembl:ENSG00000252167	9	9q21.32	RNA, 5S ribosomal pseudogene 287	pseudo	RNA5SP287	RNA, 5S ribosomal pseudogene 287	O	RNA, 5S ribosomal 287	20201124	-
9606	100873541	RNA5SP288	-	RN5S288	HGNC:HGNC:43188|Ensembl:ENSG00000251884	9	9q22.32	RNA, 5S ribosomal pseudogene 288	pseudo	RNA5SP288	RNA, 5S ribosomal pseudogene 288	O	RNA, 5S ribosomal 288	20201124	-
9606	100873542	RNA5SP289	-	RN5S289	HGNC:HGNC:43189|Ensembl:ENSG00000199202	9	9q22.32	RNA, 5S ribosomal pseudogene 289	pseudo	RNA5SP289	RNA, 5S ribosomal pseudogene 289	O	RNA, 5S ribosomal 289	20201124	-
9606	100873543	RNA5SP290	-	RN5S290	HGNC:HGNC:43190|Ensembl:ENSG00000252942	9	9q22.33	RNA, 5S ribosomal pseudogene 290	pseudo	RNA5SP290	RNA, 5S ribosomal pseudogene 290	O	RNA, 5S ribosomal 290	20201124	-
9606	100873544	RNA5SP291	-	RN5S291	HGNC:HGNC:43191|Ensembl:ENSG00000253031	9	9q31.1	RNA, 5S ribosomal pseudogene 291	pseudo	RNA5SP291	RNA, 5S ribosomal pseudogene 291	O	RNA, 5S ribosomal 291	20201124	-
9606	100873545	RNA5SP292	-	RN5S292	HGNC:HGNC:43192|Ensembl:ENSG00000212276	9	9q31.2	RNA, 5S ribosomal pseudogene 292	pseudo	RNA5SP292	RNA, 5S ribosomal pseudogene 292	O	RNA, 5S ribosomal 292	20201124	-
9606	100873546	RNA5SP293	-	RN5S293	HGNC:HGNC:43193|Ensembl:ENSG00000222459	9	9q31.2	RNA, 5S ribosomal pseudogene 293	pseudo	RNA5SP293	RNA, 5S ribosomal pseudogene 293	O	RNA, 5S ribosomal 293	20201124	-
9606	100873547	RNA5SP294	-	RN5S294	HGNC:HGNC:43194|Ensembl:ENSG00000223238	9	9q31.3	RNA, 5S ribosomal pseudogene 294	pseudo	RNA5SP294	RNA, 5S ribosomal pseudogene 294	O	RNA, 5S ribosomal 294	20201124	-
9606	100873548	RNA5SP295	-	RN5S295	HGNC:HGNC:43195|Ensembl:ENSG00000199525	9	9q32	RNA, 5S ribosomal pseudogene 295	pseudo	RNA5SP295	RNA, 5S ribosomal pseudogene 295	O	RNA, 5S ribosomal 295	20201124	-
9606	100873549	RNA5SP296	-	RN5S296	HGNC:HGNC:43196|Ensembl:ENSG00000222455	9	9q34.11	RNA, 5S ribosomal pseudogene 296	pseudo	RNA5SP296	RNA, 5S ribosomal pseudogene 296	O	RNA, 5S ribosomal 296	20201124	-
9606	100873550	RNA5SP499	-	RN5S499	HGNC:HGNC:43399|Ensembl:ENSG00000200852	X	Xp22.31	RNA, 5S ribosomal pseudogene 499	pseudo	RNA5SP499	RNA, 5S ribosomal pseudogene 499	O	RNA, 5S ribosomal 499	20201124	-
9606	100873551	RNA5SP500	-	RN5S500	HGNC:HGNC:43400|Ensembl:ENSG00000201356	X	Xp21.3	RNA, 5S ribosomal pseudogene 500	pseudo	RNA5SP500	RNA, 5S ribosomal pseudogene 500	O	RNA, 5S ribosomal 500	20201124	-
9606	100873552	RNA5SP501	-	RN5S501	HGNC:HGNC:43401|Ensembl:ENSG00000222922	X	Xp21.1	RNA, 5S ribosomal pseudogene 501	pseudo	RNA5SP501	RNA, 5S ribosomal pseudogene 501	O	RNA, 5S ribosomal 501	20201124	-
9606	100873553	RNA5SP502	-	RN5S502	HGNC:HGNC:43402|Ensembl:ENSG00000199564	X	Xp11.4	RNA, 5S ribosomal pseudogene 502	pseudo	RNA5SP502	RNA, 5S ribosomal pseudogene 502	O	RNA, 5S ribosomal 502	20201124	-
9606	100873554	RNA5SP503	-	RN5S503	HGNC:HGNC:43403|Ensembl:ENSG00000252856	X	Xp11.23	RNA, 5S ribosomal pseudogene 503	pseudo	RNA5SP503	RNA, 5S ribosomal pseudogene 503	O	RNA, 5S ribosomal 503	20201124	-
9606	100873555	RNA5SP504	-	RN5S504	HGNC:HGNC:43404|Ensembl:ENSG00000222608	X	Xp11.22	RNA, 5S ribosomal pseudogene 504	pseudo	RNA5SP504	RNA, 5S ribosomal pseudogene 504	O	RNA, 5S ribosomal 504	20201124	-
9606	100873556	RNA5SP505	-	RN5S505	HGNC:HGNC:43405|Ensembl:ENSG00000201618	X	Xp11.22	RNA, 5S ribosomal pseudogene 505	pseudo	RNA5SP505	RNA, 5S ribosomal pseudogene 505	O	RNA, 5S ribosomal 505	20201124	-
9606	100873557	RNA5SP506	-	RN5S506	HGNC:HGNC:43406|Ensembl:ENSG00000285776	X	Xq13.1	RNA, 5S ribosomal pseudogene 506	pseudo	RNA5SP506	RNA, 5S ribosomal pseudogene 506	O	RNA, 5S ribosomal 506	20201124	-
9606	100873558	RNA5SP507	-	RN5S507	HGNC:HGNC:43407|Ensembl:ENSG00000200473	X	Xq13.1	RNA, 5S ribosomal pseudogene 507	pseudo	RNA5SP507	RNA, 5S ribosomal pseudogene 507	O	RNA, 5S ribosomal 507	20201124	-
9606	100873559	RNA5SP508	-	RN5S508	HGNC:HGNC:43408|Ensembl:ENSG00000223259	X	Xq13.3	RNA, 5S ribosomal pseudogene 508	pseudo	RNA5SP508	RNA, 5S ribosomal pseudogene 508	O	RNA, 5S ribosomal 508	20201124	-
9606	100873560	RNA5SP509	-	RN5S509	HGNC:HGNC:43409|Ensembl:ENSG00000201447	X	Xq21.1	RNA, 5S ribosomal pseudogene 509	pseudo	RNA5SP509	RNA, 5S ribosomal pseudogene 509	O	RNA, 5S ribosomal 509	20201124	-
9606	100873561	RNA5SP510	-	RN5S510	HGNC:HGNC:43410|Ensembl:ENSG00000201567	X	Xq21.33	RNA, 5S ribosomal pseudogene 510	pseudo	RNA5SP510	RNA, 5S ribosomal pseudogene 510	O	RNA, 5S ribosomal 510	20201124	-
9606	100873562	RNA5SP511	-	RN5S511	HGNC:HGNC:43411|Ensembl:ENSG00000222419	X	Xq22.2	RNA, 5S ribosomal pseudogene 511	pseudo	RNA5SP511	RNA, 5S ribosomal pseudogene 511	O	RNA, 5S ribosomal 511	20201124	-
9606	100873563	RNA5SP512	-	RN5S512	HGNC:HGNC:43412|Ensembl:ENSG00000201420	X	Xq23	RNA, 5S ribosomal pseudogene 512	pseudo	RNA5SP512	RNA, 5S ribosomal pseudogene 512	O	RNA, 5S ribosomal 512	20201124	-
9606	100873564	RNA5SP513	-	RN5S513	HGNC:HGNC:43413|Ensembl:ENSG00000201518	X	Xq25	RNA, 5S ribosomal pseudogene 513	pseudo	RNA5SP513	RNA, 5S ribosomal pseudogene 513	O	RNA, 5S ribosomal 513	20201124	-
9606	100873565	RNA5SP514	-	RN5S514	HGNC:HGNC:43414|Ensembl:ENSG00000200587	X	Xq26.2	RNA, 5S ribosomal pseudogene 514	pseudo	RNA5SP514	RNA, 5S ribosomal pseudogene 514	O	RNA, 5S ribosomal 514	20201124	-
9606	100873566	RNA5SP515	-	RN5S515	HGNC:HGNC:43415|Ensembl:ENSG00000201440	X	Xq26.3	RNA, 5S ribosomal pseudogene 515	pseudo	RNA5SP515	RNA, 5S ribosomal pseudogene 515	O	RNA, 5S ribosomal 515	20201124	-
9606	100873567	RNA5SP516	-	RN5S516	HGNC:HGNC:43416|Ensembl:ENSG00000201000	X	Xq27.2	RNA, 5S ribosomal pseudogene 516	pseudo	RNA5SP516	RNA, 5S ribosomal pseudogene 516	O	RNA, 5S ribosomal 516	20201124	-
9606	100873568	RNA5SP517	-	RN5S517	HGNC:HGNC:43417|Ensembl:ENSG00000201594	X	Xq27.3	RNA, 5S ribosomal pseudogene 517	pseudo	RNA5SP517	RNA, 5S ribosomal pseudogene 517	O	RNA, 5S ribosomal 517	20201124	-
9606	100873569	RNA5SP518	-	RN5S518	HGNC:HGNC:43418|Ensembl:ENSG00000251766	Y	Yp11.2	RNA, 5S ribosomal pseudogene 518	pseudo	RNA5SP518	RNA, 5S ribosomal pseudogene 518	O	RNA, 5S ribosomal 518	20201124	-
9606	100873570	RNA5SP519	-	RN5S519	HGNC:HGNC:43419|Ensembl:ENSG00000252289	Y	Yp11.2	RNA, 5S ribosomal pseudogene 519	pseudo	RNA5SP519	RNA, 5S ribosomal pseudogene 519	O	RNA, 5S ribosomal 519	20201124	-
9606	100873571	RNA5-8SP2	-	RN5-8S2	HGNC:HGNC:41956|Ensembl:ENSG00000200434	16	16p11.2	RNA, 5.8S ribosomal pseudogene 2	pseudo	RNA5-8SP2	RNA, 5.8S ribosomal pseudogene 2	O	-	20201124	-
9606	100873572	RNA5-8SP4	-	RN5-8S4	HGNC:HGNC:41958|Ensembl:ENSG00000201966	19	19p12	RNA, 5.8S ribosomal pseudogene 4	pseudo	RNA5-8SP4	RNA, 5.8S ribosomal pseudogene 4	O	-	20201124	-
9606	100873573	RNA5-8SP7	-	RN5-8S7	HGNC:HGNC:41962|Ensembl:ENSG00000200313	20	20p12.3	RNA, 5.8S ribosomal pseudogene 7	pseudo	RNA5-8SP7	RNA, 5.8S ribosomal pseudogene 7	O	RNA, 5.8S ribosomal 7	20201124	-
9606	100873574	RNA5SP299	-	RN5S299	HGNC:HGNC:43199|Ensembl:ENSG00000212505	10	10p14	RNA, 5S ribosomal pseudogene 299	pseudo	RNA5SP299	RNA, 5S ribosomal pseudogene 299	O	RNA, 5S ribosomal 299	20201124	-
9606	100873575	RNA5SP300	-	RN5S300	HGNC:HGNC:43200|Ensembl:ENSG00000212499	10	10p13	RNA, 5S ribosomal pseudogene 300	pseudo	RNA5SP300	RNA, 5S ribosomal pseudogene 300	O	RNA, 5S ribosomal 300	20201124	-
9606	100873576	RNA5SP301	-	RN5S301	HGNC:HGNC:43201|Ensembl:ENSG00000199407	10	10p13	RNA, 5S ribosomal pseudogene 301	pseudo	RNA5SP301	RNA, 5S ribosomal pseudogene 301	O	RNA, 5S ribosomal 301	20201124	-
9606	100873577	RNA5SP303	-	RN5S303	HGNC:HGNC:43203|Ensembl:ENSG00000252001	10	10p12.31	RNA, 5S ribosomal pseudogene 303	pseudo	RNA5SP303	RNA, 5S ribosomal pseudogene 303	O	RNA, 5S ribosomal 303	20201124	-
9606	100873578	RNA5SP304	-	RN5S304	HGNC:HGNC:43204|Ensembl:ENSG00000223131	10	10p12.2	RNA, 5S ribosomal pseudogene 304	pseudo	RNA5SP304	RNA, 5S ribosomal pseudogene 304	O	RNA, 5S ribosomal 304	20201124	-
9606	100873579	RNA5SP305	-	RN5S305	HGNC:HGNC:43205|Ensembl:ENSG00000199535	10	10p12.1	RNA, 5S ribosomal pseudogene 305	pseudo	RNA5SP305	RNA, 5S ribosomal pseudogene 305	O	RNA, 5S ribosomal 305	20201124	-
9606	100873580	RNA5SP306	-	RN5S306	HGNC:HGNC:43206|Ensembl:ENSG00000223019	10	10p12.1	RNA, 5S ribosomal pseudogene 306	pseudo	RNA5SP306	RNA, 5S ribosomal pseudogene 306	O	RNA, 5S ribosomal 306	20201124	-
9606	100873581	RNA5SP307	-	RN5S307	HGNC:HGNC:43207|Ensembl:ENSG00000199733	10	10p12.1	RNA, 5S ribosomal pseudogene 307	pseudo	RNA5SP307	RNA, 5S ribosomal pseudogene 307	O	RNA, 5S ribosomal 307	20201124	-
9606	100873582	RNA5SP308	-	RN5S308	HGNC:HGNC:43208|Ensembl:ENSG00000199402	10	10p12.1	RNA, 5S ribosomal pseudogene 308	pseudo	RNA5SP308	RNA, 5S ribosomal pseudogene 308	O	RNA, 5S ribosomal 308	20201124	-
9606	100873583	RNA5SP309	-	RN5S309	HGNC:HGNC:43209|Ensembl:ENSG00000252479	10	10p11.22	RNA, 5S ribosomal pseudogene 309	pseudo	RNA5SP309	RNA, 5S ribosomal pseudogene 309	O	RNA, 5S ribosomal 309	20201124	-
9606	100873584	RNA5SP318	-	RN5S318	HGNC:HGNC:43218|Ensembl:ENSG00000252161	10	10q21.1	RNA, 5S ribosomal pseudogene 318	pseudo	RNA5SP318	RNA, 5S ribosomal pseudogene 318	O	RNA, 5S ribosomal 318	20201124	-
9606	100873585	RNA5SP319	-	RN5S319	HGNC:HGNC:43219|Ensembl:ENSG00000199638	10	10q21.3	RNA, 5S ribosomal pseudogene 319	pseudo	RNA5SP319	RNA, 5S ribosomal pseudogene 319	O	RNA, 5S ribosomal 319	20201124	-
9606	100873586	RNA5SP320	-	RN5S320	HGNC:HGNC:43220|Ensembl:ENSG00000252072	10	10q22.2	RNA, 5S ribosomal pseudogene 320	pseudo	RNA5SP320	RNA, 5S ribosomal pseudogene 320	O	RNA, 5S ribosomal 320	20201124	-
9606	100873587	RNA5SP321	-	RN5S321	HGNC:HGNC:43221|Ensembl:ENSG00000199592	10	10q22.3	RNA, 5S ribosomal pseudogene 321	pseudo	RNA5SP321	RNA, 5S ribosomal pseudogene 321	O	RNA, 5S ribosomal 321	20201124	-
9606	100873588	RNA5SP322	-	RN5S322	HGNC:HGNC:43222|Ensembl:ENSG00000200487	10	10q23.1	RNA, 5S ribosomal pseudogene 322	pseudo	RNA5SP322	RNA, 5S ribosomal pseudogene 322	O	RNA, 5S ribosomal 322	20201124	-
9606	100873589	RNA5SP323	-	RN5S323	HGNC:HGNC:43223|Ensembl:ENSG00000212396	10	10q23.33	RNA, 5S ribosomal pseudogene 323	pseudo	RNA5SP323	RNA, 5S ribosomal pseudogene 323	O	RNA, 5S ribosomal 323	20201124	-
9606	100873590	RNA5SP324	-	RN5S324	HGNC:HGNC:43224|Ensembl:ENSG00000202047	10	10q24.1	RNA, 5S ribosomal pseudogene 324	pseudo	RNA5SP324	RNA, 5S ribosomal pseudogene 324	O	RNA, 5S ribosomal 324	20201124	-
9606	100873591	RNA5SP325	-	RN5S325	HGNC:HGNC:43225|Ensembl:ENSG00000200626	10	10q25.1	RNA, 5S ribosomal pseudogene 325	pseudo	RNA5SP325	RNA, 5S ribosomal pseudogene 325	O	RNA, 5S ribosomal 325	20201124	-
9606	100873592	RNA5SP326	-	RN5S326	HGNC:HGNC:43226|Ensembl:ENSG00000200079	10	10q25.1	RNA, 5S ribosomal pseudogene 326	pseudo	RNA5SP326	RNA, 5S ribosomal pseudogene 326	O	RNA, 5S ribosomal 326	20201124	-
9606	100873593	RNA5SP327	-	RN5S327	HGNC:HGNC:43227|Ensembl:ENSG00000199364	10	10q25.2	RNA, 5S ribosomal pseudogene 327	pseudo	RNA5SP327	RNA, 5S ribosomal pseudogene 327	O	RNA, 5S ribosomal 327	20201124	-
9606	100873594	RNA5SP328	-	RN5S328	HGNC:HGNC:43228|Ensembl:ENSG00000222740	10	10q26.2	RNA, 5S ribosomal pseudogene 328	pseudo	RNA5SP328	RNA, 5S ribosomal pseudogene 328	O	RNA, 5S ribosomal 328	20201124	-
9606	100873595	RNA5SP329	-	RN5S329	HGNC:HGNC:43229|Ensembl:ENSG00000202147	11	11p15.4	RNA, 5S ribosomal pseudogene 329	pseudo	RNA5SP329	RNA, 5S ribosomal pseudogene 329	O	RNA, 5S ribosomal 329	20201124	-
9606	100873596	RNA5SP330	-	RN5S330	HGNC:HGNC:43230|Ensembl:ENSG00000252905	11	11p15.4	RNA, 5S ribosomal pseudogene 330	pseudo	RNA5SP330	RNA, 5S ribosomal pseudogene 330	O	RNA, 5S ribosomal 330	20201124	-
9606	100873597	RNA5SP331	-	RN5S331	HGNC:HGNC:43231|Ensembl:ENSG00000201856	11	11p15.2	RNA, 5S ribosomal pseudogene 331	pseudo	RNA5SP331	RNA, 5S ribosomal pseudogene 331	O	RNA, 5S ribosomal 331	20201124	-
9606	100873598	RNA5SP332	-	RN5S332	HGNC:HGNC:43232|Ensembl:ENSG00000212365	11	11p15.2	RNA, 5S ribosomal pseudogene 332	pseudo	RNA5SP332	RNA, 5S ribosomal pseudogene 332	O	RNA, 5S ribosomal 332	20201124	-
9606	100873599	RNA5SP336	-	RN5S336	HGNC:HGNC:43236|Ensembl:ENSG00000201059	11	11p15.1	RNA, 5S ribosomal pseudogene 336	pseudo	RNA5SP336	RNA, 5S ribosomal pseudogene 336	O	RNA, 5S ribosomal 336	20201124	-
9606	100873600	RNA5SP337	-	RN5S337	HGNC:HGNC:43237|Ensembl:ENSG00000252816	11	11p15.1	RNA, 5S ribosomal pseudogene 337	pseudo	RNA5SP337	RNA, 5S ribosomal pseudogene 337	O	RNA, 5S ribosomal 337	20201124	-
9606	100873601	RNA5SP338	-	RN5S338	HGNC:HGNC:43238|Ensembl:ENSG00000222427	11	11p14.3	RNA, 5S ribosomal pseudogene 338	pseudo	RNA5SP338	RNA, 5S ribosomal pseudogene 338	O	RNA, 5S ribosomal 338	20201124	-
9606	100873602	RNA5SP339	-	RN5S339	HGNC:HGNC:43239|Ensembl:ENSG00000212289	11	11p14.1	RNA, 5S ribosomal pseudogene 339	pseudo	RNA5SP339	RNA, 5S ribosomal pseudogene 339	O	RNA, 5S ribosomal 339	20201124	-
9606	100873603	RNA5SP340	-	RN5S340	HGNC:HGNC:43240|Ensembl:ENSG00000252941	11	11p11.2	RNA, 5S ribosomal pseudogene 340	pseudo	RNA5SP340	RNA, 5S ribosomal pseudogene 340	O	RNA, 5S ribosomal 340	20201124	-
9606	100873604	RNA5SP341	-	RN5S341	HGNC:HGNC:43241|Ensembl:ENSG00000252070	11	11q12.1	RNA, 5S ribosomal pseudogene 341	pseudo	RNA5SP341	RNA, 5S ribosomal pseudogene 341	O	RNA, 5S ribosomal 341	20201124	-
9606	100873605	RNA5SP343	-	RN5S343	HGNC:HGNC:43243|Ensembl:ENSG00000284736	11	11q13.4	RNA, 5S ribosomal pseudogene 343	pseudo	RNA5SP343	RNA, 5S ribosomal pseudogene 343	O	RNA, 5S ribosomal 343	20201124	-
9606	100873606	RNA5SP344	-	RN5S344	HGNC:HGNC:43244|Ensembl:ENSG00000223013	11	11q13.5	RNA, 5S ribosomal pseudogene 344	pseudo	RNA5SP344	RNA, 5S ribosomal pseudogene 344	O	RNA, 5S ribosomal 344	20201124	-
9606	100873607	RNA5SP345	-	RN5S345	HGNC:HGNC:43245|Ensembl:ENSG00000222578	11	11q21	RNA, 5S ribosomal pseudogene 345	pseudo	RNA5SP345	RNA, 5S ribosomal pseudogene 345	O	RNA, 5S ribosomal 345	20201124	-
9606	100873608	RNA5SP346	-	RN5S346	HGNC:HGNC:43246|Ensembl:ENSG00000200411	11	11q21	RNA, 5S ribosomal pseudogene 346	pseudo	RNA5SP346	RNA, 5S ribosomal pseudogene 346	O	RNA, 5S ribosomal 346	20201124	-
9606	100873609	RNA5SP347	-	RN5S347	HGNC:HGNC:43247|Ensembl:ENSG00000199315	11	11q22.1	RNA, 5S ribosomal pseudogene 347	pseudo	RNA5SP347	RNA, 5S ribosomal pseudogene 347	O	RNA, 5S ribosomal 347	20201124	-
9606	100873610	RNA5SP348	-	RN5S348	HGNC:HGNC:43248	11	11q22.3	RNA, 5S ribosomal pseudogene 348	pseudo	RNA5SP348	RNA, 5S ribosomal pseudogene 348	O	RNA, 5S ribosomal 348	20201124	-
9606	100873611	RNA5SP349	-	RN5S349	HGNC:HGNC:43249|Ensembl:ENSG00000200613	11	11q22.3	RNA, 5S ribosomal pseudogene 349	pseudo	RNA5SP349	RNA, 5S ribosomal pseudogene 349	O	RNA, 5S ribosomal 349	20201124	-
9606	100873612	RNA5SP352	-	RN5S352	HGNC:HGNC:43252|Ensembl:ENSG00000200278	11	11q24.2	RNA, 5S ribosomal pseudogene 352	pseudo	RNA5SP352	RNA, 5S ribosomal pseudogene 352	O	RNA, 5S ribosomal 352	20201124	-
9606	100873613	RNA5SP353	-	RN5S353	HGNC:HGNC:43253|Ensembl:ENSG00000201476	12	12p13.1	RNA, 5S ribosomal pseudogene 353	pseudo	RNA5SP353	RNA, 5S ribosomal pseudogene 353	O	RNA, 5S ribosomal 353	20201124	-
9606	100873614	RNA5SP354	-	RN5S354	HGNC:HGNC:43254|Ensembl:ENSG00000212549	12	12p11.23	RNA, 5S ribosomal pseudogene 354	pseudo	RNA5SP354	RNA, 5S ribosomal pseudogene 354	O	RNA, 5S ribosomal 354	20201124	-
9606	100873615	RNA5SP356	-	RN5S356	HGNC:HGNC:43256|Ensembl:ENSG00000251781	12	12p11.22	RNA, 5S ribosomal pseudogene 356	pseudo	RNA5SP356	RNA, 5S ribosomal pseudogene 356	O	RNA, 5S ribosomal 356	20201124	-
9606	100873616	RNA5SP357	-	RN5S357	HGNC:HGNC:43257|Ensembl:ENSG00000272435	12	12p11.1	RNA, 5S ribosomal pseudogene 357	pseudo	RNA5SP357	RNA, 5S ribosomal pseudogene 357	O	RNA, 5S ribosomal 357	20201124	-
9606	100873617	RNA5SP358	-	RN5S358	HGNC:HGNC:43258|Ensembl:ENSG00000199843	12	12q12	RNA, 5S ribosomal pseudogene 358	pseudo	RNA5SP358	RNA, 5S ribosomal pseudogene 358	O	RNA, 5S ribosomal 358	20201124	-
9606	100873618	RNA5SP359	-	RN5S359	HGNC:HGNC:43259|Ensembl:ENSG00000201708	12	12q12	RNA, 5S ribosomal pseudogene 359	pseudo	RNA5SP359	RNA, 5S ribosomal pseudogene 359	O	RNA, 5S ribosomal 359	20201124	-
9606	100873619	RNA5SP360	-	RN5S360	HGNC:HGNC:43260|Ensembl:ENSG00000252364	12	12q12	RNA, 5S ribosomal pseudogene 360	pseudo	RNA5SP360	RNA, 5S ribosomal pseudogene 360	O	RNA, 5S ribosomal 360	20201124	-
9606	100873620	RNA5SP361	-	RN5S361	HGNC:HGNC:43261|Ensembl:ENSG00000199556	12	12q12	RNA, 5S ribosomal pseudogene 361	pseudo	RNA5SP361	RNA, 5S ribosomal pseudogene 361	O	RNA, 5S ribosomal 361	20201124	-
9606	100873621	RNA5SP362	-	RN5S362	HGNC:HGNC:43262|Ensembl:ENSG00000251857	12	12q14.3	RNA, 5S ribosomal pseudogene 362	pseudo	RNA5SP362	RNA, 5S ribosomal pseudogene 362	O	RNA, 5S ribosomal 362	20201124	-
9606	100873622	RNA5SP363	-	RN5S363	HGNC:HGNC:43263|Ensembl:ENSG00000201942	12	12q21.2	RNA, 5S ribosomal pseudogene 363	pseudo	RNA5SP363	RNA, 5S ribosomal pseudogene 363	O	RNA, 5S ribosomal 363	20201124	-
9606	100873623	RNA5SP364	-	RN5S364	HGNC:HGNC:43264|Ensembl:ENSG00000252747	12	12q21.32	RNA, 5S ribosomal pseudogene 364	pseudo	RNA5SP364	RNA, 5S ribosomal pseudogene 364	O	RNA, 5S ribosomal 364	20201124	-
9606	100873624	RNA5SP365	-	RN5S365	HGNC:HGNC:43265|Ensembl:ENSG00000252207	12	12q21.33	RNA, 5S ribosomal pseudogene 365	pseudo	RNA5SP365	RNA, 5S ribosomal pseudogene 365	O	RNA, 5S ribosomal 365	20201124	-
9606	100873625	RNA5SP366	-	RN5S366	HGNC:HGNC:43266|Ensembl:ENSG00000202324	12	12q23.1	RNA, 5S ribosomal pseudogene 366	pseudo	RNA5SP366	RNA, 5S ribosomal pseudogene 366	O	RNA, 5S ribosomal 366	20201124	-
9606	100873626	RNA5SP367	-	RN5S367	HGNC:HGNC:43267|Ensembl:ENSG00000252366	12	12q23.2	RNA, 5S ribosomal pseudogene 367	pseudo	RNA5SP367	RNA, 5S ribosomal pseudogene 367	O	RNA, 5S ribosomal 367	20201124	-
9606	100873627	RNA5SP368	-	RN5S368	HGNC:HGNC:43268|Ensembl:ENSG00000201168	12	12q23.2	RNA, 5S ribosomal pseudogene 368	pseudo	RNA5SP368	RNA, 5S ribosomal pseudogene 368	O	RNA, 5S ribosomal 368	20201124	-
9606	100873628	RNA5SP369	-	RN5S369	HGNC:HGNC:43269|Ensembl:ENSG00000223046	12	12q23.2	RNA, 5S ribosomal pseudogene 369	pseudo	RNA5SP369	RNA, 5S ribosomal pseudogene 369	O	RNA, 5S ribosomal 369	20201124	-
9606	100873629	RNA5SP371	-	RN5S371	HGNC:HGNC:43271|Ensembl:ENSG00000222302	12	12q23.3	RNA, 5S ribosomal pseudogene 371	pseudo	RNA5SP371	RNA, 5S ribosomal pseudogene 371	O	RNA, 5S ribosomal 371	20201124	-
9606	100873630	RNA5SP372	-	RN5S372	HGNC:HGNC:43272|Ensembl:ENSG00000212138	12	12q24.11	RNA, 5S ribosomal pseudogene 372	pseudo	RNA5SP372	RNA, 5S ribosomal pseudogene 372	O	RNA, 5S ribosomal 372	20201124	-
9606	100873631	RNA5SP373	-	RN5S373	HGNC:HGNC:43273|Ensembl:ENSG00000253080	12	12q24.12	RNA, 5S ribosomal pseudogene 373	pseudo	RNA5SP373	RNA, 5S ribosomal pseudogene 373	O	RNA, 5S ribosomal 373	20201124	-
9606	100873632	RNA5SP374	-	RN5S374	HGNC:HGNC:43274|Ensembl:ENSG00000199809	12	12q24.23	RNA, 5S ribosomal pseudogene 374	pseudo	RNA5SP374	RNA, 5S ribosomal pseudogene 374	O	RNA, 5S ribosomal 374	20201124	-
9606	100873633	RNA5SP375	-	RN5S375	HGNC:HGNC:43275|Ensembl:ENSG00000199845	12	12q24.31	RNA, 5S ribosomal pseudogene 375	pseudo	RNA5SP375	RNA, 5S ribosomal pseudogene 375	O	RNA, 5S ribosomal 375	20201124	-
9606	100873634	RNA5SP378	-	RN5S378	HGNC:HGNC:43278|Ensembl:ENSG00000200516	12	12q24.33	RNA, 5S ribosomal pseudogene 378	pseudo	RNA5SP378	RNA, 5S ribosomal pseudogene 378	O	RNA, 5S ribosomal 378	20201124	-
9606	100873635	RNA5SP379	-	RN5S379	HGNC:HGNC:43279|Ensembl:ENSG00000201469	12	12q24.33	RNA, 5S ribosomal pseudogene 379	pseudo	RNA5SP379	RNA, 5S ribosomal pseudogene 379	O	RNA, 5S ribosomal 379	20201124	-
9606	100873636	RNA5SP380	-	RN5S380	HGNC:HGNC:43280|Ensembl:ENSG00000252999	14	14q11.2	RNA, 5S ribosomal pseudogene 380	pseudo	RNA5SP380	RNA, 5S ribosomal pseudogene 380	O	RNA, 5S ribosomal 380	20201124	-
9606	100873637	RNA5SP382	-	RN5S382	HGNC:HGNC:43282|Ensembl:ENSG00000200225	14	14q11.2	RNA, 5S ribosomal pseudogene 382	pseudo	RNA5SP382	RNA, 5S ribosomal pseudogene 382	O	RNA, 5S ribosomal 382	20201124	-
9606	100873638	RNA5SP383	-	RN5S383	HGNC:HGNC:43283|Ensembl:ENSG00000199804	14	14q12	RNA, 5S ribosomal pseudogene 383	pseudo	RNA5SP383	RNA, 5S ribosomal pseudogene 383	O	RNA, 5S ribosomal 383	20201124	-
9606	100873639	RNA5SP384	-	RN5S384	HGNC:HGNC:43284|Ensembl:ENSG00000252424	14	14q21.3	RNA, 5S ribosomal pseudogene 384	pseudo	RNA5SP384	RNA, 5S ribosomal pseudogene 384	O	RNA, 5S ribosomal 384	20201124	-
9606	100873640	RNA5SP385	-	RN5S385	HGNC:HGNC:43285|Ensembl:ENSG00000251756	14	14q22.1	RNA, 5S ribosomal pseudogene 385	pseudo	RNA5SP385	RNA, 5S ribosomal pseudogene 385	O	RNA, 5S ribosomal 385	20201124	-
9606	100873641	RNA5SP386	-	RN5S386	HGNC:HGNC:43286|Ensembl:ENSG00000272253	14	14q24.1	RNA, 5S ribosomal pseudogene 386	pseudo	RNA5SP386	RNA, 5S ribosomal pseudogene 386	O	RNA, 5S ribosomal 386	20201124	-
9606	100873642	RNA5SP388	-	RN5S388	HGNC:HGNC:43288|Ensembl:ENSG00000199454	14	14q24.3	RNA, 5S ribosomal pseudogene 388	pseudo	RNA5SP388	RNA, 5S ribosomal pseudogene 388	O	RNA, 5S ribosomal 388	20201124	-
9606	100873643	RNA5SP390	-	RN5S390	HGNC:HGNC:43290|Ensembl:ENSG00000222123	15	15q12	RNA, 5S ribosomal pseudogene 390	pseudo	RNA5SP390	RNA, 5S ribosomal pseudogene 390	O	RNA, 5S ribosomal 390	20201124	-
9606	100873644	RNA5SP391	-	RN5S391	HGNC:HGNC:43291|Ensembl:ENSG00000200326	15	15q12	RNA, 5S ribosomal pseudogene 391	pseudo	RNA5SP391	RNA, 5S ribosomal pseudogene 391	O	RNA, 5S ribosomal 391	20201124	-
9606	100873645	RNA5SP392	-	RN5S392	HGNC:HGNC:43292|Ensembl:ENSG00000252714	15	15q15.1	RNA, 5S ribosomal pseudogene 392	pseudo	RNA5SP392	RNA, 5S ribosomal pseudogene 392	O	RNA, 5S ribosomal 392	20201124	-
9606	100873646	RNA5SP393	-	RN5S393	HGNC:HGNC:43293|Ensembl:ENSG00000200293	15	15q15.1	RNA, 5S ribosomal pseudogene 393	pseudo	RNA5SP393	RNA, 5S ribosomal pseudogene 393	O	RNA, 5S ribosomal 393	20201124	-
9606	100873647	RNA5SP394	-	RN5S394	HGNC:HGNC:43294|Ensembl:ENSG00000201086	15	15q21.2	RNA, 5S ribosomal pseudogene 394	pseudo	RNA5SP394	RNA, 5S ribosomal pseudogene 394	O	RNA, 5S ribosomal 394	20201124	-
9606	100873648	RNA5SP395	-	RN5S395	HGNC:HGNC:43295|Ensembl:ENSG00000252376	15	15q21.2	RNA, 5S ribosomal pseudogene 395	pseudo	RNA5SP395	RNA, 5S ribosomal pseudogene 395	O	RNA, 5S ribosomal 395	20201124	-
9606	100873649	RNA5SP396	-	RN5S396	HGNC:HGNC:43296|Ensembl:ENSG00000201704	15	15q22.2	RNA, 5S ribosomal pseudogene 396	pseudo	RNA5SP396	RNA, 5S ribosomal pseudogene 396	O	RNA, 5S ribosomal 396	20201124	-
9606	100873650	RNA5SP397	-	RN5S397	HGNC:HGNC:43297|Ensembl:ENSG00000212625	15	15q22.2	RNA, 5S ribosomal pseudogene 397	pseudo	RNA5SP397	RNA, 5S ribosomal pseudogene 397	O	RNA, 5S ribosomal 397	20201124	-
9606	100873652	RNA5SP399	-	RN5S399	HGNC:HGNC:43299|Ensembl:ENSG00000200873	15	15q23	RNA, 5S ribosomal pseudogene 399	pseudo	RNA5SP399	RNA, 5S ribosomal pseudogene 399	O	RNA, 5S ribosomal 399	20201124	-
9606	100873653	RNA5SP400	-	RN5S400	HGNC:HGNC:43300|Ensembl:ENSG00000252964	15	15q25.3	RNA, 5S ribosomal pseudogene 400	pseudo	RNA5SP400	RNA, 5S ribosomal pseudogene 400	O	RNA, 5S ribosomal 400	20201124	-
9606	100873654	RNA5SP401	-	RN5S401	HGNC:HGNC:43301|Ensembl:ENSG00000251729	15	15q26.2	RNA, 5S ribosomal pseudogene 401	pseudo	RNA5SP401	RNA, 5S ribosomal pseudogene 401	O	RNA, 5S ribosomal 401	20201124	-
9606	100873655	RNA5SP402	-	RN5S402	HGNC:HGNC:43302|Ensembl:ENSG00000252957	15	15q26.3	RNA, 5S ribosomal pseudogene 402	pseudo	RNA5SP402	RNA, 5S ribosomal pseudogene 402	O	RNA, 5S ribosomal 402	20201124	-
9606	100873656	RNA5SP404	-	RN5S404	HGNC:HGNC:43304|Ensembl:ENSG00000252927	16	16p13.2	RNA, 5S ribosomal pseudogene 404	pseudo	RNA5SP404	RNA, 5S ribosomal pseudogene 404	O	RNA, 5S ribosomal 404	20201124	-
9606	100873657	RNA5SP405	-	RN5S405	HGNC:HGNC:43305|Ensembl:ENSG00000199929	16	16p12.1	RNA, 5S ribosomal pseudogene 405	pseudo	RNA5SP405	RNA, 5S ribosomal pseudogene 405	O	RNA, 5S ribosomal 405	20201124	-
9606	100873658	RNA5SP406	-	RN5S406	HGNC:HGNC:43306|Ensembl:ENSG00000251915	16	16p11.1	RNA, 5S ribosomal pseudogene 406	pseudo	RNA5SP406	RNA, 5S ribosomal pseudogene 406	O	RNA, 5S ribosomal 406	20201124	-
9606	100873659	RNA5SP407	-	RN5S407	HGNC:HGNC:43307|Ensembl:ENSG00000222207	16	16p11.1	RNA, 5S ribosomal pseudogene 407	pseudo	RNA5SP407	RNA, 5S ribosomal pseudogene 407	O	RNA, 5S ribosomal 407	20201124	-
9606	100873660	RNA5SP408	-	RN5S408	HGNC:HGNC:43308|Ensembl:ENSG00000251924	16	16p11.1	RNA, 5S ribosomal pseudogene 408	pseudo	RNA5SP408	RNA, 5S ribosomal pseudogene 408	O	RNA, 5S ribosomal 408	20201124	-
9606	100873661	RNA5SP409	-	RN5S409	HGNC:HGNC:43309|Ensembl:ENSG00000252624	16	16p11.1	RNA, 5S ribosomal pseudogene 409	pseudo	RNA5SP409	RNA, 5S ribosomal pseudogene 409	O	RNA, 5S ribosomal 409	20201124	-
9606	100873662	RNA5SP410	-	RN5S410	HGNC:HGNC:43310|Ensembl:ENSG00000252094	16	16p11.1	RNA, 5S ribosomal pseudogene 410	pseudo	RNA5SP410	RNA, 5S ribosomal pseudogene 410	O	RNA, 5S ribosomal 410	20201124	-
9606	100873663	RNA5SP412	-	RN5S412	HGNC:HGNC:43312|Ensembl:ENSG00000277004	16	16p11.1	RNA, 5S ribosomal pseudogene 412	pseudo	RNA5SP412	RNA, 5S ribosomal pseudogene 412	O	RNA, 5S ribosomal 412	20201124	-
9606	100873664	RNA5SP413	-	RN5S413	HGNC:HGNC:43313|Ensembl:ENSG00000252182	16	16p11.1	RNA, 5S ribosomal pseudogene 413	pseudo	RNA5SP413	RNA, 5S ribosomal pseudogene 413	O	RNA, 5S ribosomal 413	20201124	-
9606	100873665	RNA5SP414	-	RN5S414	HGNC:HGNC:43314|Ensembl:ENSG00000274228	16	16p11.1	RNA, 5S ribosomal pseudogene 414	pseudo	RNA5SP414	RNA, 5S ribosomal pseudogene 414	O	RNA, 5S ribosomal 414	20201124	-
9606	100873666	RNA5SP415	-	RN5S415	HGNC:HGNC:43315|Ensembl:ENSG00000253055	16	16p11.1	RNA, 5S ribosomal pseudogene 415	pseudo	RNA5SP415	RNA, 5S ribosomal pseudogene 415	O	RNA, 5S ribosomal 415	20201124	-
9606	100873667	RNA5SP416	-	RN5S416	HGNC:HGNC:43316|Ensembl:ENSG00000252647	16	16p11.1	RNA, 5S ribosomal pseudogene 416	pseudo	RNA5SP416	RNA, 5S ribosomal pseudogene 416	O	RNA, 5S ribosomal 416	20201124	-
9606	100873668	RNA5SP417	-	RN5S417	HGNC:HGNC:43317|Ensembl:ENSG00000252268	16	16p11.1	RNA, 5S ribosomal pseudogene 417	pseudo	RNA5SP417	RNA, 5S ribosomal pseudogene 417	O	RNA, 5S ribosomal 417	20201124	-
9606	100873669	RNA5SP418	-	RN5S418	HGNC:HGNC:43318|Ensembl:ENSG00000251760	16	16p11.1	RNA, 5S ribosomal pseudogene 418	pseudo	RNA5SP418	RNA, 5S ribosomal pseudogene 418	O	RNA, 5S ribosomal 418	20201124	-
9606	100873670	RNA5SP419	-	RN5S419	HGNC:HGNC:43319|Ensembl:ENSG00000251717	16	16p11.1	RNA, 5S ribosomal pseudogene 419	pseudo	RNA5SP419	RNA, 5S ribosomal pseudogene 419	O	RNA, 5S ribosomal 419	20201124	-
9606	100873671	RNA5SP420	-	RN5S420	HGNC:HGNC:43320|Ensembl:ENSG00000252806	16	16p11.1	RNA, 5S ribosomal pseudogene 420	pseudo	RNA5SP420	RNA, 5S ribosomal pseudogene 420	O	RNA, 5S ribosomal 420	20201124	-
9606	100873672	RNA5SP421	-	RN5S421	HGNC:HGNC:43321|Ensembl:ENSG00000252673	16	16p11.1	RNA, 5S ribosomal pseudogene 421	pseudo	RNA5SP421	RNA, 5S ribosomal pseudogene 421	O	RNA, 5S ribosomal 421	20201124	-
9606	100873673	RNA5SP422	-	RN5S422	HGNC:HGNC:43322|Ensembl:ENSG00000252587	16	16p11.1	RNA, 5S ribosomal pseudogene 422	pseudo	RNA5SP422	RNA, 5S ribosomal pseudogene 422	O	RNA, 5S ribosomal 422	20201124	-
9606	100873674	RNA5SP423	-	RN5S423	HGNC:HGNC:43323|Ensembl:ENSG00000252936	16	16p11.1	RNA, 5S ribosomal pseudogene 423	pseudo	RNA5SP423	RNA, 5S ribosomal pseudogene 423	O	RNA, 5S ribosomal 423	20201124	-
9606	100873675	RNA5SP424	-	RN5S424	HGNC:HGNC:43324|Ensembl:ENSG00000288601	16	16q12.1	RNA, 5S ribosomal pseudogene 424	pseudo	RNA5SP424	RNA, 5S ribosomal pseudogene 424	O	RNA, 5S ribosomal 424	20201124	-
9606	100873676	RNA5SP425	-	RN5S425	HGNC:HGNC:43325|Ensembl:ENSG00000222268	16	16q12.1	RNA, 5S ribosomal pseudogene 425	pseudo	RNA5SP425	RNA, 5S ribosomal pseudogene 425	O	RNA, 5S ribosomal 425	20201124	-
9606	100873677	RNA5SP426	-	RN5S426	HGNC:HGNC:43326|Ensembl:ENSG00000199771	16	16q12.1	RNA, 5S ribosomal pseudogene 426	pseudo	RNA5SP426	RNA, 5S ribosomal pseudogene 426	O	RNA, 5S ribosomal 426	20201124	-
9606	100873678	RNA5SP427	-	RN5S427	HGNC:HGNC:43327|Ensembl:ENSG00000202193	16	16q12.2	RNA, 5S ribosomal pseudogene 427	pseudo	RNA5SP427	RNA, 5S ribosomal pseudogene 427	O	RNA, 5S ribosomal 427	20201124	-
9606	100873679	RNA5SP428	-	RN5S428	HGNC:HGNC:43328|Ensembl:ENSG00000201999	16	16q21	RNA, 5S ribosomal pseudogene 428	pseudo	RNA5SP428	RNA, 5S ribosomal pseudogene 428	O	RNA, 5S ribosomal 428	20201124	-
9606	100873680	RNA5SP430	-	RN5S430	HGNC:HGNC:43330|Ensembl:ENSG00000199299	16	16q23.1	RNA, 5S ribosomal pseudogene 430	pseudo	RNA5SP430	RNA, 5S ribosomal pseudogene 430	O	RNA, 5S ribosomal 430	20201124	-
9606	100873681	RNA5SP431	-	RN5S431	HGNC:HGNC:43331|Ensembl:ENSG00000222244	16	16q23.2	RNA, 5S ribosomal pseudogene 431	pseudo	RNA5SP431	RNA, 5S ribosomal pseudogene 431	O	RNA, 5S ribosomal 431	20201124	-
9606	100873682	RNA5SP432	-	RN5S432	HGNC:HGNC:43332|Ensembl:ENSG00000199350	16	16q23.3	RNA, 5S ribosomal pseudogene 432	pseudo	RNA5SP432	RNA, 5S ribosomal pseudogene 432	O	RNA, 5S ribosomal 432	20201124	-
9606	100873683	RNA5SP433	-	RN5S433	HGNC:HGNC:43333|Ensembl:ENSG00000201361	16	16q24.1	RNA, 5S ribosomal pseudogene 433	pseudo	RNA5SP433	RNA, 5S ribosomal pseudogene 433	O	RNA, 5S ribosomal 433	20201124	-
9606	100873684	RNA5SP434	-	RN5S434	HGNC:HGNC:43334|Ensembl:ENSG00000252456	17	17p13.2	RNA, 5S ribosomal pseudogene 434	pseudo	RNA5SP434	RNA, 5S ribosomal pseudogene 434	O	RNA, 5S ribosomal 434	20201124	-
9606	100873685	RNA5SP436	-	RN5S436	HGNC:HGNC:43336|Ensembl:ENSG00000251829	17	17p12	RNA, 5S ribosomal pseudogene 436	pseudo	RNA5SP436	RNA, 5S ribosomal pseudogene 436	O	RNA, 5S ribosomal 436	20201124	-
9606	100873686	RNA5SP437	-	RN5S437	HGNC:HGNC:43337|Ensembl:ENSG00000253058	17	17q11.2	RNA, 5S ribosomal pseudogene 437	pseudo	RNA5SP437	RNA, 5S ribosomal pseudogene 437	O	RNA, 5S ribosomal 437	20201124	-
9606	100873687	RNA5SP438	-	RN5S438	HGNC:HGNC:43338|Ensembl:ENSG00000252370	17	17q12	RNA, 5S ribosomal pseudogene 438	pseudo	RNA5SP438	RNA, 5S ribosomal pseudogene 438	O	RNA, 5S ribosomal 438	20201124	-
9606	100873688	RNA5SP440	-	RN5S440	HGNC:HGNC:43340|Ensembl:ENSG00000276036	17	17q12	RNA, 5S ribosomal pseudogene 440	pseudo	RNA5SP440	RNA, 5S ribosomal pseudogene 440	O	RNA, 5S ribosomal 440	20201124	-
9606	100873689	RNA5SP441	-	RN5S441	HGNC:HGNC:43341|Ensembl:ENSG00000252618	17	17q21.2	RNA, 5S ribosomal pseudogene 441	pseudo	RNA5SP441	RNA, 5S ribosomal pseudogene 441	O	RNA, 5S ribosomal 441	20201124	-
9606	100873690	RNA5SP444	-	RN5S444	HGNC:HGNC:43344|Ensembl:ENSG00000252653	17	17q24.2	RNA, 5S ribosomal pseudogene 444	pseudo	RNA5SP444	RNA, 5S ribosomal pseudogene 444	O	RNA, 5S ribosomal 444	20201124	-
9606	100873691	RNA5SP445	-	RN5S445	HGNC:HGNC:43345|Ensembl:ENSG00000251698	17	17q24.2	RNA, 5S ribosomal pseudogene 445	pseudo	RNA5SP445	RNA, 5S ribosomal pseudogene 445	O	RNA, 5S ribosomal 445	20201124	-
9606	100873692	RNA5SP446	-	RN5S446	HGNC:HGNC:43346|Ensembl:ENSG00000251764	17	17q24.2	RNA, 5S ribosomal pseudogene 446	pseudo	RNA5SP446	RNA, 5S ribosomal pseudogene 446	O	RNA, 5S ribosomal 446	20201124	-
9606	100873693	RNA5SP447	-	RN5S447	HGNC:HGNC:43347|Ensembl:ENSG00000200619	17	17q24.2	RNA, 5S ribosomal pseudogene 447	pseudo	RNA5SP447	RNA, 5S ribosomal pseudogene 447	O	RNA, 5S ribosomal 447	20201124	-
9606	100873694	RNA5SP449	-	RN5S449	HGNC:HGNC:43349|Ensembl:ENSG00000252680	18	18p11.22	RNA, 5S ribosomal pseudogene 449	pseudo	RNA5SP449	RNA, 5S ribosomal pseudogene 449	O	RNA, 5S ribosomal 449	20201124	-
9606	100873695	RNA5SP450	-	RN5S450	HGNC:HGNC:43350|Ensembl:ENSG00000223138	18	18p11.22	RNA, 5S ribosomal pseudogene 450	pseudo	RNA5SP450	RNA, 5S ribosomal pseudogene 450	O	RNA, 5S ribosomal 450	20201124	-
9606	100873696	RNA5SP451	-	RN5S451	HGNC:HGNC:43351|Ensembl:ENSG00000222520	18	18q11.2	RNA, 5S ribosomal pseudogene 451	pseudo	RNA5SP451	RNA, 5S ribosomal pseudogene 451	O	RNA, 5S ribosomal 451	20201124	-
9606	100873697	RNA5SP452	-	RN5S452	HGNC:HGNC:43352|Ensembl:ENSG00000199874	18	18q11.2	RNA, 5S ribosomal pseudogene 452	pseudo	RNA5SP452	RNA, 5S ribosomal pseudogene 452	O	RNA, 5S ribosomal 452	20201124	-
9606	100873698	RNA5SP453	-	RN5S453	HGNC:HGNC:43353|Ensembl:ENSG00000199373	18	18q12.1	RNA, 5S ribosomal pseudogene 453	pseudo	RNA5SP453	RNA, 5S ribosomal pseudogene 453	O	RNA, 5S ribosomal 453	20201124	-
9606	100873699	RNA5SP454	-	RN5S454	HGNC:HGNC:43354|Ensembl:ENSG00000253040	18	18q12.3	RNA, 5S ribosomal pseudogene 454	pseudo	RNA5SP454	RNA, 5S ribosomal pseudogene 454	O	RNA, 5S ribosomal 454	20201124	-
9606	100873700	RNA5SP455	-	RN5S455	HGNC:HGNC:43355|Ensembl:ENSG00000202060	18	18q12.3	RNA, 5S ribosomal pseudogene 455	pseudo	RNA5SP455	RNA, 5S ribosomal pseudogene 455	O	RNA, 5S ribosomal 455	20201124	-
9606	100873701	RNA5SP456	-	RN5S456	HGNC:HGNC:43356|Ensembl:ENSG00000200872	18	18q21.1	RNA, 5S ribosomal pseudogene 456	pseudo	RNA5SP456	RNA, 5S ribosomal pseudogene 456	O	RNA, 5S ribosomal 456	20201124	-
9606	100873702	RNA5SP457	-	RN5S457	HGNC:HGNC:43357|Ensembl:ENSG00000200527	18	18q21.1	RNA, 5S ribosomal pseudogene 457	pseudo	RNA5SP457	RNA, 5S ribosomal pseudogene 457	O	RNA, 5S ribosomal 457	20201124	-
9606	100873703	RNA5SP459	-	RN5S459	HGNC:HGNC:43359|Ensembl:ENSG00000252437	18	18q21.2	RNA, 5S ribosomal pseudogene 459	pseudo	RNA5SP459	RNA, 5S ribosomal pseudogene 459	O	RNA, 5S ribosomal 459	20201124	-
9606	100873704	RNA5SP460	-	RN5S460	HGNC:HGNC:43360|Ensembl:ENSG00000252598	18	18q22.3	RNA, 5S ribosomal pseudogene 460	pseudo	RNA5SP460	RNA, 5S ribosomal pseudogene 460	O	RNA, 5S ribosomal 460	20201124	-
9606	100873705	RNA5SP461	-	RN5S461	HGNC:HGNC:43361|Ensembl:ENSG00000252260	18	18q23	RNA, 5S ribosomal pseudogene 461	pseudo	RNA5SP461	RNA, 5S ribosomal pseudogene 461	O	RNA, 5S ribosomal 461	20201124	-
9606	100873706	RNA5SP462	-	RN5S462	HGNC:HGNC:43362|Ensembl:ENSG00000252539	19	19p13.3	RNA, 5S ribosomal pseudogene 462	pseudo	RNA5SP462	RNA, 5S ribosomal pseudogene 462	O	RNA, 5S ribosomal 462	20201124	-
9606	100873707	RNA5SP463	-	RN5S463	HGNC:HGNC:43363|Ensembl:ENSG00000285674	19	19p13.2	RNA, 5S ribosomal pseudogene 463	pseudo	RNA5SP463	RNA, 5S ribosomal pseudogene 463	O	RNA, 5S ribosomal 463	20201124	-
9606	100873708	RNA5SP464	-	RN5S464	HGNC:HGNC:43364|Ensembl:ENSG00000252060	19	19p13.2	RNA, 5S ribosomal pseudogene 464	pseudo	RNA5SP464	RNA, 5S ribosomal pseudogene 464	O	RNA, 5S ribosomal 464	20201124	-
9606	100873709	RNA5SP465	-	RN5S465	HGNC:HGNC:43365|Ensembl:ENSG00000212497	19	19p13.2	RNA, 5S ribosomal pseudogene 465	pseudo	RNA5SP465	RNA, 5S ribosomal pseudogene 465	O	RNA, 5S ribosomal 465	20201124	-
9606	100873710	RNA5SP466	-	RN5S466	HGNC:HGNC:43366|Ensembl:ENSG00000252546	19	19p13.2	RNA, 5S ribosomal pseudogene 466	pseudo	RNA5SP466	RNA, 5S ribosomal pseudogene 466	O	RNA, 5S ribosomal 466	20201124	-
9606	100873711	RNA5SP467	-	RN5S467	HGNC:HGNC:43367|Ensembl:ENSG00000212576	19	19p13.2	RNA, 5S ribosomal pseudogene 467	pseudo	RNA5SP467	RNA, 5S ribosomal pseudogene 467	O	RNA, 5S ribosomal 467	20201124	-
9606	100873712	RNA5SP469	-	RN5S469	HGNC:HGNC:43369|Ensembl:ENSG00000201035	19	19p12	RNA, 5S ribosomal pseudogene 469	pseudo	RNA5SP469	RNA, 5S ribosomal pseudogene 469	O	RNA, 5S ribosomal 469	20201124	-
9606	100873713	RNA5SP470	-	RN5S470	HGNC:HGNC:43370|Ensembl:ENSG00000252272	19	19q12	RNA, 5S ribosomal pseudogene 470	pseudo	RNA5SP470	RNA, 5S ribosomal pseudogene 470	O	RNA, 5S ribosomal 470	20201124	-
9606	100873714	RNA5SP471	-	RN5S471	HGNC:HGNC:43371|Ensembl:ENSG00000252780	19	19q12	RNA, 5S ribosomal pseudogene 471	pseudo	RNA5SP471	RNA, 5S ribosomal pseudogene 471	O	RNA, 5S ribosomal 471	20201124	-
9606	100873715	RNA5SP472	-	RN5S472	HGNC:HGNC:43372|Ensembl:ENSG00000200738	19	19q13.11	RNA, 5S ribosomal pseudogene 472	pseudo	RNA5SP472	RNA, 5S ribosomal pseudogene 472	O	RNA, 5S ribosomal 472	20201124	-
9606	100873716	RNA5SP474	-	RN5S474	HGNC:HGNC:43374|Ensembl:ENSG00000212536	20	20p13	RNA, 5S ribosomal pseudogene 474	pseudo	RNA5SP474	RNA, 5S ribosomal pseudogene 474	O	RNA, 5S ribosomal 474	20201124	-
9606	100873717	RNA5SP475	-	RN5S475	HGNC:HGNC:43375|Ensembl:ENSG00000222500	20	20p12.1	RNA, 5S ribosomal pseudogene 475	pseudo	RNA5SP475	RNA, 5S ribosomal pseudogene 475	O	RNA, 5S ribosomal 475	20201124	-
9606	100873718	RNA5SP476	-	RN5S476	HGNC:HGNC:43376|Ensembl:ENSG00000252422	20	20p11.23	RNA, 5S ribosomal pseudogene 476	pseudo	RNA5SP476	RNA, 5S ribosomal pseudogene 476	O	RNA, 5S ribosomal 476	20201124	-
9606	100873719	RNA5SP477	-	RN5S477	HGNC:HGNC:43377|Ensembl:ENSG00000199509	20	20p11.23	RNA, 5S ribosomal pseudogene 477	pseudo	RNA5SP477	RNA, 5S ribosomal pseudogene 477	O	RNA, 5S ribosomal 477	20201124	-
9606	100873720	RNA5SP478	-	RN5S478	HGNC:HGNC:43378|Ensembl:ENSG00000201527	20	20p11.21	RNA, 5S ribosomal pseudogene 478	pseudo	RNA5SP478	RNA, 5S ribosomal pseudogene 478	O	RNA, 5S ribosomal 478	20201124	-
9606	100873721	RNA5SP479	-	RN5S479	HGNC:HGNC:43379|Ensembl:ENSG00000201728	20	20p11.21	RNA, 5S ribosomal pseudogene 479	pseudo	RNA5SP479	RNA, 5S ribosomal pseudogene 479	O	RNA, 5S ribosomal 479	20201124	-
9606	100873722	RNA5SP480	-	RN5S480	HGNC:HGNC:43380|Ensembl:ENSG00000252649	20	20q11.21	RNA, 5S ribosomal pseudogene 480	pseudo	RNA5SP480	RNA, 5S ribosomal pseudogene 480	O	RNA, 5S ribosomal 480	20201124	-
9606	100873723	RNA5SP481	-	RN5S481	HGNC:HGNC:43381|Ensembl:ENSG00000252623	20	20q11.21	RNA, 5S ribosomal pseudogene 481	pseudo	RNA5SP481	RNA, 5S ribosomal pseudogene 481	O	RNA, 5S ribosomal 481	20201124	-
9606	100873724	RNA5SP482	-	RN5S482	HGNC:HGNC:43382|Ensembl:ENSG00000212571	20	20q11.21	RNA, 5S ribosomal pseudogene 482	pseudo	RNA5SP482	RNA, 5S ribosomal pseudogene 482	O	RNA, 5S ribosomal 482	20201124	-
9606	100873725	RNA5SP483	-	RN5S483	HGNC:HGNC:43383|Ensembl:ENSG00000200301	20	20q11.22	RNA, 5S ribosomal pseudogene 483	pseudo	RNA5SP483	RNA, 5S ribosomal pseudogene 483	O	RNA, 5S ribosomal 483	20201124	-
9606	100873726	RNA5SP484	-	RN5S484	HGNC:HGNC:43384|Ensembl:ENSG00000238908	20	20q12	RNA, 5S ribosomal pseudogene 484	pseudo	RNA5SP484	RNA, 5S ribosomal pseudogene 484	O	RNA, 5S ribosomal 484	20201124	-
9606	100873727	RNA5SP485	-	RN5S485	HGNC:HGNC:43385|Ensembl:ENSG00000201923	20	20q13.12	RNA, 5S ribosomal pseudogene 485	pseudo	RNA5SP485	RNA, 5S ribosomal pseudogene 485	O	RNA, 5S ribosomal 485	20201124	-
9606	100873728	RNA5SP486	-	RN5S486	HGNC:HGNC:43386|Ensembl:ENSG00000251770	20	20q13.13	RNA, 5S ribosomal pseudogene 486	pseudo	RNA5SP486	RNA, 5S ribosomal pseudogene 486	O	RNA, 5S ribosomal 486	20201124	-
9606	100873729	RNA5SP487	-	RN5S487	HGNC:HGNC:43387|Ensembl:ENSG00000222118	20	20q13.2	RNA, 5S ribosomal pseudogene 487	pseudo	RNA5SP487	RNA, 5S ribosomal pseudogene 487	O	RNA, 5S ribosomal 487	20201124	-
9606	100873730	RNA5SP488	-	RN5S488	HGNC:HGNC:43388|Ensembl:ENSG00000201812	21	21q11.2	RNA, 5S ribosomal pseudogene 488	pseudo	RNA5SP488	RNA, 5S ribosomal pseudogene 488	O	RNA, 5S ribosomal 488	20201124	-
9606	100873731	RNA5SP489	-	RN5S489	HGNC:HGNC:43389|Ensembl:ENSG00000238627	21	21q21.2	RNA, 5S ribosomal pseudogene 489	pseudo	RNA5SP489	RNA, 5S ribosomal pseudogene 489	O	RNA, 5S ribosomal 489	20201124	-
9606	100873732	RNA5SP490	-	RN5S490	HGNC:HGNC:43390|Ensembl:ENSG00000252950	21	21q22.11	RNA, 5S ribosomal pseudogene 490	pseudo	RNA5SP490	RNA, 5S ribosomal pseudogene 490	O	RNA, 5S ribosomal 490	20201124	-
9606	100873733	RNA5SP491	-	RN5S491	HGNC:HGNC:43391|Ensembl:ENSG00000199806	21	21q22.13	RNA, 5S ribosomal pseudogene 491	pseudo	RNA5SP491	RNA, 5S ribosomal pseudogene 491	O	RNA, 5S ribosomal 491	20201124	-
9606	100873734	RNA5SP492	-	RN5S492	HGNC:HGNC:43392|Ensembl:ENSG00000223262	21	21q22.3	RNA, 5S ribosomal pseudogene 492	pseudo	RNA5SP492	RNA, 5S ribosomal pseudogene 492	O	RNA, 5S ribosomal 492	20201124	-
9606	100873735	RNA5SP493	-	RN5S493	HGNC:HGNC:43393|Ensembl:ENSG00000200985	22	22q11.22	RNA, 5S ribosomal pseudogene 493	pseudo	RNA5SP493	RNA, 5S ribosomal pseudogene 493	O	RNA, 5S ribosomal 493	20201124	-
9606	100873736	RNA5SP494	-	RN5S494	HGNC:HGNC:43394|Ensembl:ENSG00000222585	22	22q12.1	RNA, 5S ribosomal pseudogene 494	pseudo	RNA5SP494	RNA, 5S ribosomal pseudogene 494	O	RNA, 5S ribosomal 494	20201124	-
9606	100873737	RNA5SP495	-	RN5S495	HGNC:HGNC:43395|Ensembl:ENSG00000252267	22	22q12.1	RNA, 5S ribosomal pseudogene 495	pseudo	RNA5SP495	RNA, 5S ribosomal pseudogene 495	O	RNA, 5S ribosomal 495	20201124	-
9606	100873738	RNA5SP496	-	RN5S496	HGNC:HGNC:43396|Ensembl:ENSG00000212542	22	22q12.2	RNA, 5S ribosomal pseudogene 496	pseudo	RNA5SP496	RNA, 5S ribosomal pseudogene 496	O	RNA, 5S ribosomal 496	20201124	-
9606	100873739	RNA5SP497	-	RN5S497	HGNC:HGNC:43397|Ensembl:ENSG00000251890	22	22q12.3	RNA, 5S ribosomal pseudogene 497	pseudo	RNA5SP497	RNA, 5S ribosomal pseudogene 497	O	RNA, 5S ribosomal 497	20201124	-
9606	100873740	RNU6-31P	-	RNU6-31|RNU6-6	HGNC:HGNC:34250|Ensembl:ENSG00000207116	2	2q33.1	RNA, U6 small nuclear 31, pseudogene	pseudo	RNU6-31P	RNA, U6 small nuclear 31, pseudogene	O	RNA, U6 small nuclear 6	20201124	-
9606	100873741	RNU6-26P	-	RNU6-26|RNU6-8	HGNC:HGNC:34252|Ensembl:ENSG00000206712	3	3q12.1	RNA, U6 small nuclear 26, pseudogene	pseudo	RNU6-26P	RNA, U6 small nuclear 26, pseudogene	O	-	20201124	-
9606	100873742	GOLGA2P4	-	-	HGNC:HGNC:38600	22	22q13.2	GOLGA2 pseudogene 4	pseudo	GOLGA2P4	GOLGA2 pseudogene 4	O	golgin A2 pseudogene 4	20201124	-
9606	100873743	NCSTNP1	-	-	HGNC:HGNC:39606|Ensembl:ENSG00000219592	21	21q21.3	nicastrin pseudogene 1	pseudo	NCSTNP1	nicastrin pseudogene 1	O	-	20201124	-
9606	100873744	PFN1P8	-	-	HGNC:HGNC:42986	1	1q21.1	profilin 1 pseudogene 8	pseudo	PFN1P8	profilin 1 pseudogene 8	O	-	20201124	-
9606	100873745	RNU6-10P	-	RNU6-10	HGNC:HGNC:34254|Ensembl:ENSG00000206763	7	7q21.2	RNA, U6 small nuclear 10, pseudogene	pseudo	RNU6-10P	RNA, U6 small nuclear 10, pseudogene	O	-	20201124	-
9606	100873746	RNU6-14P	-	RNU6-14	HGNC:HGNC:34258|Ensembl:ENSG00000207360	9	9p22.3	RNA, U6 small nuclear 14, pseudogene	pseudo	RNU6-14P	RNA, U6 small nuclear 14, pseudogene	O	-	20201124	-
9606	100873747	RNU6-30P	-	RNU6-30	HGNC:HGNC:34274|Ensembl:ENSG00000207291	X	Xq22.1	RNA, U6 small nuclear 30, pseudogene	pseudo	RNU6-30P	RNA, U6 small nuclear 30, pseudogene	O	-	20201124	-
9606	100873748	RNU6-33P	-	RNU6-33	HGNC:HGNC:34277|Ensembl:ENSG00000207524	4	4q22.1	RNA, U6 small nuclear 33, pseudogene	pseudo	RNU6-33P	RNA, U6 small nuclear 33, pseudogene	O	-	20201124	-
9606	100873749	RNU6-34P	-	RNU6-34	HGNC:HGNC:34278|Ensembl:ENSG00000201744	4	4q22.3	RNA, U6 small nuclear 34, pseudogene	pseudo	RNU6-34P	RNA, U6 small nuclear 34, pseudogene	O	-	20201124	-
9606	100873750	RNU6-35P	-	RNU6-35	HGNC:HGNC:34279|Ensembl:ENSG00000207260	4	4q25	RNA, U6 small nuclear 35, pseudogene	pseudo	RNU6-35P	RNA, U6 small nuclear 35, pseudogene	O	-	20201124	-
9606	100873751	PHBP14	-	-	HGNC:HGNC:39293|Ensembl:ENSG00000248913	4	4q32.3	prohibitin pseudogene 14	pseudo	PHBP14	prohibitin pseudogene 14	O	-	20201124	-
9606	100873752	PHBP15	-	-	HGNC:HGNC:39294|Ensembl:ENSG00000262648	7	7q11.23	prohibitin pseudogene 15	pseudo	PHBP15	prohibitin pseudogene 15	O	-	20201124	-
9606	100873753	RNU6-16P	-	RNU6-16	HGNC:HGNC:34260|Ensembl:ENSG00000207113	11	11q14.3	RNA, U6 small nuclear 16, pseudogene	pseudo	RNU6-16P	RNA, U6 small nuclear 16, pseudogene	O	-	20201124	-
9606	100873754	RNU6-19P	-	RNU6-19	HGNC:HGNC:34263|Ensembl:ENSG00000207449	15	15q22.31	RNA, U6 small nuclear 19, pseudogene	pseudo	RNU6-19P	RNA, U6 small nuclear 19, pseudogene	O	-	20201124	-
9606	100873755	RNU6-23P	-	RNU6-23	HGNC:HGNC:34267|Ensembl:ENSG00000200153	16	16q22.1	RNA, U6 small nuclear 23, pseudogene	pseudo	RNU6-23P	RNA, U6 small nuclear 23, pseudogene	O	-	20201124	-
9606	100873756	RNU6-28P	-	RNU6-28	HGNC:HGNC:34272|Ensembl:ENSG00000199248	22	22q12.2	RNA, U6 small nuclear 28, pseudogene	pseudo	RNU6-28P	RNA, U6 small nuclear 28, pseudogene	O	-	20201124	-
9606	100873757	RNU6-36P	-	RNU6-36	HGNC:HGNC:34280|Ensembl:ENSG00000206899	12	12q23.1	RNA, U6 small nuclear 36, pseudogene	pseudo	RNU6-36P	RNA, U6 small nuclear 36, pseudogene	O	-	20201124	-
9606	100873758	RNU6-39P	-	RNU6-39	HGNC:HGNC:34283|Ensembl:ENSG00000207072	18	18q22.1	RNA, U6 small nuclear 39, pseudogene	pseudo	RNU6-39P	RNA, U6 small nuclear 39, pseudogene	O	-	20201124	-
9606	100873759	RNU6-45P	-	RNU6-45	HGNC:HGNC:34289|Ensembl:ENSG00000207200	11	11q13.1	RNA, U6 small nuclear 45, pseudogene	pseudo	RNU6-45P	RNA, U6 small nuclear 45, pseudogene	O	-	20201124	-
9606	100873760	RNU6-46P	-	RNU6-46	HGNC:HGNC:34290|Ensembl:ENSG00000206587	11	11q13.2	RNA, U6 small nuclear 46, pseudogene	pseudo	RNU6-46P	RNA, U6 small nuclear 46, pseudogene	O	-	20201124	-
9606	100873761	RNU6-52P	-	RNU6-52	HGNC:HGNC:42542	13	13q12.11	RNA, U6 small nuclear 52, pseudogene	pseudo	RNU6-52P	RNA, U6 small nuclear 52, pseudogene	O	-	20201124	-
9606	100873762	RNU6-53P	-	RNU6-53	HGNC:HGNC:42543|Ensembl:ENSG00000202237	13	13q12.3	RNA, U6 small nuclear 53, pseudogene	pseudo	RNU6-53P	RNA, U6 small nuclear 53, pseudogene	O	-	20201124	-
9606	100873763	RNU6-55P	-	RNU6-55	HGNC:HGNC:42545|Ensembl:ENSG00000223024	13	13q11	RNA, U6 small nuclear 55, pseudogene	pseudo	RNU6-55P	RNA, U6 small nuclear 55, pseudogene	O	-	20201124	-
9606	100873764	RNU6-56P	-	RNU6-56	HGNC:HGNC:42546|Ensembl:ENSG00000252795	13	13q13.3	RNA, U6 small nuclear 56, pseudogene	pseudo	RNU6-56P	RNA, U6 small nuclear 56, pseudogene	O	-	20201124	-
9606	100873765	RNU6-57P	-	RNU6-57	HGNC:HGNC:42547|Ensembl:ENSG00000223280	13	13q14.11	RNA, U6 small nuclear 57, pseudogene	pseudo	RNU6-57P	RNA, U6 small nuclear 57, pseudogene	O	-	20201124	-
9606	100873766	RNU6-58P	-	RNU6-58	HGNC:HGNC:42548	13	13q12.12	RNA, U6 small nuclear 58, pseudogene	pseudo	RNU6-58P	RNA, U6 small nuclear 58, pseudogene	O	-	20201124	-
9606	100873767	RNU6-59P	-	RNU6-59	HGNC:HGNC:42549|Ensembl:ENSG00000207518	13	13q12.11	RNA, U6 small nuclear 59, pseudogene	pseudo	RNU6-59P	RNA, U6 small nuclear 59, pseudogene	O	-	20201124	-
9606	100873768	RNU6-63P	-	RNU6-63	HGNC:HGNC:42553|Ensembl:ENSG00000252499	13	13q12.2	RNA, U6 small nuclear 63, pseudogene	pseudo	RNU6-63P	RNA, U6 small nuclear 63, pseudogene	O	-	20201124	-
9606	100873769	RNU6-64P	-	RNU6-64	HGNC:HGNC:42554|Ensembl:ENSG00000252928	13	13q12.3	RNA, U6 small nuclear 64, pseudogene	pseudo	RNU6-64P	RNA, U6 small nuclear 64, pseudogene	O	-	20201124	-
9606	100873770	RNU6-66P	-	RNU6-66	HGNC:HGNC:42556|Ensembl:ENSG00000200267	13	13q22.1	RNA, U6 small nuclear 66, pseudogene	pseudo	RNU6-66P	RNA, U6 small nuclear 66, pseudogene	O	-	20201124	-
9606	100873771	RNU6-67P	-	RNU6-67	HGNC:HGNC:42557|Ensembl:ENSG00000222791	13	13q31.1	RNA, U6 small nuclear 67, pseudogene	pseudo	RNU6-67P	RNA, U6 small nuclear 67, pseudogene	O	-	20201124	-
9606	100873772	RNU6-68P	-	RNU6-68	HGNC:HGNC:42558|Ensembl:ENSG00000252385	13	13q14.13	RNA, U6 small nuclear 68, pseudogene	pseudo	RNU6-68P	RNA, U6 small nuclear 68, pseudogene	O	-	20201124	-
9606	100873773	RNU6-69P	-	RNU6-69	HGNC:HGNC:42559	13	13q14.12	RNA, U6 small nuclear 69, pseudogene	pseudo	RNU6-69P	RNA, U6 small nuclear 69, pseudogene	O	-	20201124	-
9606	100873774	RNU6-71P	-	RNU6-71	HGNC:HGNC:42561|Ensembl:ENSG00000207203	13	13q13.3	RNA, U6 small nuclear 71, pseudogene	pseudo	RNU6-71P	RNA, U6 small nuclear 71, pseudogene	O	-	20201124	-
9606	100873775	RNU6-72P	-	RNU6-72	HGNC:HGNC:42562	13	13q31.1	RNA, U6 small nuclear 72, pseudogene	pseudo	RNU6-72P	RNA, U6 small nuclear 72, pseudogene	O	-	20201124	-
9606	100873776	RNU6-75P	-	RNU6-75	HGNC:HGNC:42565|Ensembl:ENSG00000251753	13	13q31.3	RNA, U6 small nuclear 75, pseudogene	pseudo	RNU6-75P	RNA, U6 small nuclear 75, pseudogene	O	-	20201124	-
9606	100873777	RNU6-76P	-	RNU6-1002P|RNU6-76	HGNC:HGNC:42566|Ensembl:ENSG00000206787	13	13q11	RNA, U6 small nuclear 76, pseudogene	pseudo	RNU6-76P	RNA, U6 small nuclear 76, pseudogene	O	RNA, U6 small nuclear 1002, pseudogene	20201124	-
9606	100873778	RNU6-78P	-	RNU6-78	HGNC:HGNC:42568|Ensembl:ENSG00000199767	13	13q12.13	RNA, U6 small nuclear 78, pseudogene	pseudo	RNU6-78P	RNA, U6 small nuclear 78, pseudogene	O	-	20201124	-
9606	100873779	RNU6-79P	-	RNU6-79	HGNC:HGNC:42569|Ensembl:ENSG00000199381	13	13q22.1	RNA, U6 small nuclear 79, pseudogene	pseudo	RNU6-79P	RNA, U6 small nuclear 79, pseudogene	O	-	20201124	-
9606	100873780	RNU6-81P	-	RNU6-81	HGNC:HGNC:42571|Ensembl:ENSG00000202478	13	13q21.31	RNA, U6 small nuclear 81, pseudogene	pseudo	RNU6-81P	RNA, U6 small nuclear 81, pseudogene	O	-	20201124	-
9606	100873781	RNU6-82P	-	RNU6-82	HGNC:HGNC:42572|Ensembl:ENSG00000200840	13	13q12.2	RNA, U6 small nuclear 82, pseudogene	pseudo	RNU6-82P	RNA, U6 small nuclear 82, pseudogene	O	-	20201124	-
9606	100873782	RNU6-83P	-	RNU6-83	HGNC:HGNC:42573|Ensembl:ENSG00000207298	13	13q32.3	RNA, U6 small nuclear 83, pseudogene	pseudo	RNU6-83P	RNA, U6 small nuclear 83, pseudogene	O	-	20201124	-
9606	100873783	UBBP5	-	-	HGNC:HGNC:42645	13	13q31.2	ubiquitin B pseudogene 5	pseudo	UBBP5	ubiquitin B pseudogene 5	O	-	20201124	-
9606	100873784	PFN1P11	-	-	HGNC:HGNC:42994	10	10q24.32	profilin 1 pseudogene 11	pseudo	PFN1P11	profilin 1 pseudogene 11	O	-	20201124	-
9606	100873785	SNX2P2	-	-	HGNC:HGNC:41515|Ensembl:ENSG00000236460	7	7p14.3	sorting nexin 2 pseudogene 2	pseudo	SNX2P2	sorting nexin 2 pseudogene 2	O	-	20201124	-
9606	100873786	TMSB10P2	-	-	HGNC:HGNC:41950	X	Xp22.13	thymosin beta 10 pseudogene 2	pseudo	TMSB10P2	thymosin beta 10 pseudogene 2	O	-	20201124	-
9606	100873787	GPM6BP3	-	-	HGNC:HGNC:38783	22	22q11.1	glycoprotein M6B pseudogene 3	pseudo	GPM6BP3	glycoprotein M6B pseudogene 3	O	-	20201124	-
9606	100873788	SNX18P27	-	-	HGNC:HGNC:39635|Ensembl:ENSG00000253418	8	8p11.1	sorting nexin 18 pseudogene 27	pseudo	SNX18P27	sorting nexin 18 pseudogene 27	O	-	20201124	-
9606	100873789	AK3P6	-	-	HGNC:HGNC:39065	12	12q24.33	adenylate kinase 3 pseudogene 6	pseudo	AK3P6	adenylate kinase 3 pseudogene 6	O	-	20201124	-
9606	100873790	FHP1	-	-	HGNC:HGNC:39442|Ensembl:ENSG00000234213	13	13q14.11	fumarate hydratase pseudogene 1	pseudo	FHP1	fumarate hydratase pseudogene 1	O	-	20201124	-
9606	100873791	CHEK2P3	-	-	HGNC:HGNC:43579	2	2p11.1	checkpoint kinase 2 pseudogene 3	pseudo	CHEK2P3	checkpoint kinase 2 pseudogene 3	O	-	20201124	-
9606	100873792	CBX3P4	-	-	HGNC:HGNC:42876	12	12p13.33	chromobox 3 pseudogene 4	pseudo	CBX3P4	chromobox 3 pseudogene 4	O	chromobox homolog 3 pseudogene 4	20201124	-
9606	100873793	PHF2P2	-	-	HGNC:HGNC:38808	13	13q12.11	PHD finger protein 2 pseudogene 2	pseudo	PHF2P2	PHD finger protein 2 pseudogene 2	O	-	20201124	-
9606	100873794	ASNSP5	-	-	HGNC:HGNC:39401	1	-	asparagine synthetase pseudogene 5	pseudo	ASNSP5	asparagine synthetase pseudogene 5	O	-	20201124	-
9606	100873795	WDR95P	-	-	HGNC:HGNC:42637	13	13q12.3	WD repeat domain 95, pseudogene	pseudo	WDR95P	WD repeat domain 95, pseudogene	O	WD40 repeat domain 95, pseudogene	20201124	-
9606	100873796	RPL35P9	-	-	HGNC:HGNC:39402|Ensembl:ENSG00000174418	13	13q33.3	ribosomal protein L35 pseudogene 9	pseudo	RPL35P9	ribosomal protein L35 pseudogene 9	O	-	20201124	-
9606	100873797	RPSAP64	-	-	HGNC:HGNC:39642|Ensembl:ENSG00000227721	21	21q22.2	ribosomal protein SA pseudogene 64	pseudo	RPSAP64	ribosomal protein SA pseudogene 64	O	-	20201124	-
9606	100873798	RPS21P8	-	-	HGNC:HGNC:39705	13	13q12.13	ribosomal protein S21 pseudogene 8	pseudo	RPS21P8	ribosomal protein S21 pseudogene 8	O	-	20201124	-
9606	100873799	ZNF90P3	-	-	HGNC:HGNC:39882	7	7q11.21	zinc finger protein 90 pseudogene 3	pseudo	ZNF90P3	zinc finger protein 90 pseudogene 3	O	-	20201124	-
9606	100873800	RNY4P22	-	-	HGNC:HGNC:42472	3	3p24.3	RNY4 pseudogene 22	pseudo	RNY4P22	RNY4 pseudogene 22	O	RNA, Ro-associated Y4 pseudogene 22	20201124	-
9606	100873801	RNY4P23	-	-	HGNC:HGNC:42473|Ensembl:ENSG00000201377	X	Xq13.1	RNY4 pseudogene 23	pseudo	RNY4P23	RNY4 pseudogene 23	O	RNA, Ro-associated Y4 pseudogene 23	20201124	-
9606	100873802	RNY1P1	-	-	HGNC:HGNC:42478|Ensembl:ENSG00000201242	13	13q12.2	RNY1 pseudogene 1	pseudo	RNY1P1	RNY1 pseudogene 1	O	RNA, Ro-associated Y1 pseudogene 1	20201124	-
9606	100873803	RNY1P3	-	-	HGNC:HGNC:42480|Ensembl:ENSG00000223158	13	13q12.13	RNY1 pseudogene 3	pseudo	RNY1P3	RNY1 pseudogene 3	O	RNA, Ro-associated Y1 pseudogene 3	20201124	-
9606	100873804	RNY1P4	-	-	HGNC:HGNC:42481|Ensembl:ENSG00000207325	13	13q13.1	RNY1 pseudogene 4	pseudo	RNY1P4	RNY1 pseudogene 4	O	RNA, Ro-associated Y1 pseudogene 4	20201124	-
9606	100873805	RNY1P6	-	-	HGNC:HGNC:42483|Ensembl:ENSG00000206920	13	13q14.3	RNY1 pseudogene 6	pseudo	RNY1P6	RNY1 pseudogene 6	O	RNA, Ro-associated Y1 pseudogene 6	20201124	-
9606	100873806	RNY1P7	-	-	HGNC:HGNC:42484|Ensembl:ENSG00000207474	13	13q12.12	RNY1 pseudogene 7	pseudo	RNY1P7	RNY1 pseudogene 7	O	RNA, Ro-associated Y1 pseudogene 7	20201124	-
9606	100873807	RNY1P8	-	-	HGNC:HGNC:42485|Ensembl:ENSG00000206697	13	13q22.1	RNY1 pseudogene 8	pseudo	RNY1P8	RNY1 pseudogene 8	O	RNA, Ro-associated Y1 pseudogene 8	20201124	-
9606	100873808	RNY3P4	-	-	HGNC:HGNC:42488|Ensembl:ENSG00000207157	13	13q12.12	RNY3 pseudogene 4	pseudo	RNY3P4	RNY3 pseudogene 4	O	RNA, Ro-associated Y3 pseudogene 4	20201124	-
9606	100873809	RNY3P5	-	-	HGNC:HGNC:42489	13	13q21.2	RNY3 pseudogene 5	pseudo	RNY3P5	RNY3 pseudogene 5	O	RNA, Ro-associated Y3 pseudogene 5	20201124	-
9606	100873810	RNY3P6	-	-	HGNC:HGNC:42490	13	13q32.3	RNY3 pseudogene 6	pseudo	RNY3P6	RNY3 pseudogene 6	O	RNA, Ro-associated Y3 pseudogene 6	20201124	-
9606	100873811	ZNF877P	-	-	HGNC:HGNC:38697	20	20p11.23	zinc finger protein 877, pseudogene	pseudo	ZNF877P	zinc finger protein 877, pseudogene	O	-	20201124	-
9606	100873812	CFL1P8	-	-	HGNC:HGNC:39960|Ensembl:ENSG00000234239	13	13q32.3	cofilin 1 pseudogene 8	pseudo	CFL1P8	cofilin 1 pseudogene 8	O	cofilin 1 (non-muscle) pseudogene 8	20201124	-
9606	100873813	HLFP1	-	-	HGNC:HGNC:41922|Ensembl:ENSG00000218194	6	6q23.2	HLF pseudogene 1	pseudo	HLFP1	HLF pseudogene 1	O	hepatic leukemia factor pseudogene 1	20201124	-
9606	100873814	RNU1-17P	-	-	HGNC:HGNC:41943|Ensembl:ENSG00000199892	5	5q35.3	RNA, U1 small nuclear 17, pseudogene	pseudo	RNU1-17P	RNA, U1 small nuclear 17, pseudogene	O	-	20201124	-
9606	100873815	RNU1-18P	-	-	HGNC:HGNC:41944|Ensembl:ENSG00000199932	6	6q22.31	RNA, U1 small nuclear 18, pseudogene	pseudo	RNU1-18P	RNA, U1 small nuclear 18, pseudogene	O	-	20201124	-
9606	100873816	RNU1-20P	-	-	HGNC:HGNC:41946|Ensembl:ENSG00000200184	3	3q29	RNA, U1 small nuclear 20, pseudogene	pseudo	RNU1-20P	RNA, U1 small nuclear 20, pseudogene	O	-	20201124	-
9606	100873817	RPL7AP73	-	-	HGNC:HGNC:41968|Ensembl:ENSG00000237952	13	13q12.12	ribosomal protein L7a pseudogene 73	pseudo	RPL7AP73	ribosomal protein L7a pseudogene 73	O	-	20201124	-
9606	100873818	RPS3AP52	-	-	HGNC:HGNC:42004|Ensembl:ENSG00000230405	13	13q21.33	RPS3A pseudogene 52	pseudo	RPS3AP52	RPS3A pseudogene 52	O	ribosomal protein S3a pseudogene 52	20201124	-
9606	100873819	RNY4P26	-	-	HGNC:HGNC:42476	10	10q23.33	RNY4 pseudogene 26	pseudo	RNY4P26	RNY4 pseudogene 26	O	RNA, Ro-associated Y4 pseudogene 26	20201124	-
9606	100873820	RNY3P10	-	-	HGNC:HGNC:42494|Ensembl:ENSG00000207495	13	13q21.33	RNY3 pseudogene 10	pseudo	RNY3P10	RNY3 pseudogene 10	O	RNA, Ro-associated Y3 pseudogene 10	20201124	-
9606	100873821	RNY4P27	-	-	HGNC:HGNC:42495|Ensembl:ENSG00000200211	13	13q32.1	RNY4 pseudogene 27	pseudo	RNY4P27	RNY4 pseudogene 27	O	RNA, Ro-associated Y4 pseudogene 27	20201124	-
9606	100873822	RNY4P28	-	-	HGNC:HGNC:42496|Ensembl:ENSG00000202151	13	13q21.2	RNY4 pseudogene 28	pseudo	RNY4P28	RNY4 pseudogene 28	O	RNA, Ro-associated Y4 pseudogene 28	20201124	-
9606	100873823	RNY4P29	-	-	HGNC:HGNC:42497|Ensembl:ENSG00000222733	13	13q21.1	RNY4 pseudogene 29	pseudo	RNY4P29	RNY4 pseudogene 29	O	RNA, Ro-associated Y4 pseudogene 29	20201124	-
9606	100873824	RNU2-7P	-	-	HGNC:HGNC:42505|Ensembl:ENSG00000222726	13	13q12.11	RNA, U2 small nuclear 7, pseudogene	pseudo	RNU2-7P	RNA, U2 small nuclear 7, pseudogene	O	-	20201124	-
9606	100873825	RNU2-6P	-	-	HGNC:HGNC:42506|Ensembl:ENSG00000223336	13	13q14.13	RNA, U2 small nuclear 6, pseudogene	pseudo	RNU2-6P	RNA, U2 small nuclear 6, pseudogene	O	-	20201124	-
9606	100873826	RNU5F-2P	-	-	HGNC:HGNC:42510|Ensembl:ENSG00000251875	1	1q25.2	RNA, U5F small nuclear 2, pseudogene	pseudo	RNU5F-2P	RNA, U5F small nuclear 2, pseudogene	O	-	20201124	-
9606	100873827	RNU5E-2P	-	-	HGNC:HGNC:42511	1	1q42.3	RNA, U5E small nuclear 2, pseudogene	pseudo	RNU5E-2P	RNA, U5E small nuclear 2, pseudogene	O	-	20201124	-
9606	100873828	RNU5E-3P	-	-	HGNC:HGNC:42512|Ensembl:ENSG00000251722	4	4p11	RNA, U5E small nuclear 3, pseudogene	pseudo	RNU5E-3P	RNA, U5E small nuclear 3, pseudogene	O	-	20201124	-
9606	100873829	RNU5E-4P	-	-	HGNC:HGNC:42513|Ensembl:ENSG00000201801	1	1p36.22	RNA, U5E small nuclear 4, pseudogene	pseudo	RNU5E-4P	RNA, U5E small nuclear 4, pseudogene	O	-	20201124	-
9606	100873830	RNU5A-2P	-	-	HGNC:HGNC:42515|Ensembl:ENSG00000207065	4	4q21.21	RNA, U5A small nuclear 2, pseudogene	pseudo	RNU5A-2P	RNA, U5A small nuclear 2, pseudogene	O	-	20201124	-
9606	100873831	RNU5A-3P	-	-	HGNC:HGNC:42519|Ensembl:ENSG00000254172	8	8p12	RNA, U5A small nuclear 3, pseudogene	pseudo	RNU5A-3P	RNA, U5A small nuclear 3, pseudogene	O	-	20201124	-
9606	100873832	RNU5E-6P	-	-	HGNC:HGNC:42522|Ensembl:ENSG00000202444	1	1p34.1	RNA, U5E small nuclear 6, pseudogene	pseudo	RNU5E-6P	RNA, U5E small nuclear 6, pseudogene	O	-	20201124	-
9606	100873833	RNU5F-6P	-	-	HGNC:HGNC:42523|Ensembl:ENSG00000199849	1	1q23.3	RNA, U5F small nuclear 6, pseudogene	pseudo	RNU5F-6P	RNA, U5F small nuclear 6, pseudogene	O	-	20201124	-
9606	100873834	RNU5F-7P	-	-	HGNC:HGNC:42524|Ensembl:ENSG00000200566	X	Xp22.2	RNA, U5F small nuclear 7, pseudogene	pseudo	RNU5F-7P	RNA, U5F small nuclear 7, pseudogene	O	-	20201124	-
9606	100873835	RNU5A-5P	-	-	HGNC:HGNC:42525|Ensembl:ENSG00000222986	1	1q42.2	RNA, U5A small nuclear 5, pseudogene	pseudo	RNU5A-5P	RNA, U5A small nuclear 5, pseudogene	O	-	20201124	-
9606	100873836	RNU5E-7P	-	-	HGNC:HGNC:42526|Ensembl:ENSG00000202160	2	2p24.3	RNA, U5E small nuclear 7, pseudogene	pseudo	RNU5E-7P	RNA, U5E small nuclear 7, pseudogene	O	-	20201124	-
9606	100873837	RNU5E-8P	-	-	HGNC:HGNC:42528|Ensembl:ENSG00000200372	3	3q13.31	RNA, U5E small nuclear 8, pseudogene	pseudo	RNU5E-8P	RNA, U5E small nuclear 8, pseudogene	O	-	20201124	-
9606	100873838	RNU5A-8P	-	-	HGNC:HGNC:42530|Ensembl:ENSG00000200972	1	1q32.2	RNA, U5A small nuclear 8, pseudogene	pseudo	RNU5A-8P	RNA, U5A small nuclear 8, pseudogene	O	-	20201124	-
9606	100873839	RNU5F-8P	-	-	HGNC:HGNC:42531|Ensembl:ENSG00000251750	1	1q43	RNA, U5F small nuclear 8, pseudogene	pseudo	RNU5F-8P	RNA, U5F small nuclear 8, pseudogene	O	-	20201124	-
9606	100873840	RNU5E-9P	-	-	HGNC:HGNC:42532|Ensembl:ENSG00000223096	2	2q31.2	RNA, U5E small nuclear 9, pseudogene	pseudo	RNU5E-9P	RNA, U5E small nuclear 9, pseudogene	O	-	20201124	-
9606	100873841	RNU5D-2P	-	-	HGNC:HGNC:42534|Ensembl:ENSG00000252521	9	9q34.13	RNA, U5D small nuclear 2, pseudogene	pseudo	RNU5D-2P	RNA, U5D small nuclear 2, pseudogene	O	-	20201124	-
9606	100873842	RNU7-87P	-	-	HGNC:HGNC:42616|Ensembl:ENSG00000238500	13	13q21.32	RNA, U7 small nuclear 87 pseudogene	pseudo	RNU7-87P	RNA, U7 small nuclear 87 pseudogene	O	-	20201124	-
9606	100873843	RNU7-88P	-	-	HGNC:HGNC:42617|Ensembl:ENSG00000239003	13	13q21.2	RNA, U7 small nuclear 88 pseudogene	pseudo	RNU7-88P	RNA, U7 small nuclear 88 pseudogene	O	-	20201124	-
9606	100873844	RNU7-89P	-	-	HGNC:HGNC:42618	13	13q22.1	RNA, U7 small nuclear 89 pseudogene	pseudo	RNU7-89P	RNA, U7 small nuclear 89 pseudogene	O	-	20201124	-
9606	100873845	RN7SKP1	-	-	HGNC:HGNC:42619|Ensembl:ENSG00000202395	13	13q13.3	RN7SK pseudogene 1	pseudo	RN7SKP1	RN7SK pseudogene 1	O	RNA, 7SK small nuclear pseudogene 1	20201124	-
9606	100873846	RN7SKP2	-	-	HGNC:HGNC:42620|Ensembl:ENSG00000252812	13	13q14.11	RN7SK pseudogene 2	pseudo	RN7SKP2	RN7SK pseudogene 2	O	RNA, 7SK small nuclear pseudogene 2	20201124	-
9606	100873847	RN7SKP3	-	-	HGNC:HGNC:42621|Ensembl:ENSG00000223341	13	13q14.12	RN7SK pseudogene 3	pseudo	RN7SKP3	RN7SK pseudogene 3	O	RNA, 7SK small nuclear pseudogene 3	20201124	-
9606	100873848	RN7SKP4	-	-	HGNC:HGNC:42622|Ensembl:ENSG00000271818	13	13q14.12	RN7SK pseudogene 4	pseudo	RN7SKP4	RN7SK pseudogene 4	O	RNA, 7SK small nuclear pseudogene 4	20201124	-
9606	100873849	RN7SKP5	-	-	HGNC:HGNC:42623|Ensembl:ENSG00000252854	13	13q14.13	RN7SK pseudogene 5	pseudo	RN7SKP5	RN7SK pseudogene 5	O	RNA, 7SK small nuclear pseudogene 5	20201124	-
9606	100873850	RN7SKP6	-	-	HGNC:HGNC:42624|Ensembl:ENSG00000201665	13	13q21.1	RN7SK pseudogene 6	pseudo	RN7SKP6	RN7SK pseudogene 6	O	RNA, 7SK small nuclear pseudogene 6	20201124	-
9606	100873851	RN7SKP7	-	-	HGNC:HGNC:42625|Ensembl:ENSG00000222472	13	13q32.1	RN7SK pseudogene 7	pseudo	RN7SKP7	RN7SK pseudogene 7	O	RNA, 7SK small nuclear pseudogene 7	20201124	-
9606	100873852	RN7SKP8	-	-	HGNC:HGNC:42626|Ensembl:ENSG00000222969	13	13q32.2	RN7SK pseudogene 8	pseudo	RN7SKP8	RN7SK pseudogene 8	O	RNA, 7SK small nuclear pseudogene 8	20201124	-
9606	100873853	RN7SKP9	-	-	HGNC:HGNC:42627|Ensembl:ENSG00000201793	13	13q32.3	RN7SK pseudogene 9	pseudo	RN7SKP9	RN7SK pseudogene 9	O	RNA, 7SK small nuclear pseudogene 9	20201124	-
9606	100873854	MOB1AP2	-	MOBKL1BP2	HGNC:HGNC:42639	X	Xp21.1	MOB kinase activator 1A pseudogene 2	pseudo	MOB1AP2	MOB kinase activator 1A pseudogene 2	O	MOB1 Mps One Binder homolog A pseudogene 2|MOB1, Mps One Binder kinase activator-like 1B pseudogene 2	20201124	-
9606	100873855	RPL36P19	-	-	HGNC:HGNC:42648|Ensembl:ENSG00000232540	13	13q14.11	ribosomal protein L36 pseudogene 19	pseudo	RPL36P19	ribosomal protein L36 pseudogene 19	O	-	20201124	-
9606	100873856	SNORD116-30	-	HBII-85-30	HGNC:HGNC:42797|Ensembl:ENSG00000252277	15	15q11.2	small nucleolar RNA, C/D box 116-30	snoRNA	SNORD116-30	small nucleolar RNA, C/D box 116-30	O	-	20201124	-
9606	100873857	SNORD115-46	-	HBII-52-46	HGNC:HGNC:42798|Ensembl:ENSG00000276844	15	15q11.2	small nucleolar RNA, C/D box 115-46	snoRNA	SNORD115-46	small nucleolar RNA, C/D box 115-46	O	-	20201124	-
9606	100873858	SDAD1P3	-	-	HGNC:HGNC:39260|Ensembl:ENSG00000227707	3	3p22.3	SDA1 domain containing 1 pseudogene 3	pseudo	SDAD1P3	SDA1 domain containing 1 pseudogene 3	O	-	20201124	-
9606	100873859	RPL18AP17	-	-	HGNC:HGNC:39850	13	13q21.33	ribosomal protein L18a pseudogene 17	pseudo	RPL18AP17	ribosomal protein L18a pseudogene 17	O	-	20201124	-
9606	100873860	RNU1-16P	-	U1.64	HGNC:HGNC:39890|Ensembl:ENSG00000202347	13	13q34	RNA, U1 small nuclear 16, pseudogene	pseudo	RNU1-16P	RNA, U1 small nuclear 16, pseudogene	O	-	20201124	-
9606	100873861	RNU1-19P	-	-	HGNC:HGNC:41945|Ensembl:ENSG00000200176	10	10q23.2	RNA, U1 small nuclear 19, pseudogene	pseudo	RNU1-19P	RNA, U1 small nuclear 19, pseudogene	O	-	20201124	-
9606	100873862	RNU1-21P	-	-	HGNC:HGNC:41947|Ensembl:ENSG00000200197	11	11q24.1	RNA, U1 small nuclear 21, pseudogene	pseudo	RNU1-21P	RNA, U1 small nuclear 21, pseudogene	O	-	20201124	-
9606	100873863	RNU1-22P	-	-	HGNC:HGNC:41963|Ensembl:ENSG00000200204	16	16p13.3	RNA, U1 small nuclear 22, pseudogene	pseudo	RNU1-22P	RNA, U1 small nuclear 22, pseudogene	O	-	20201124	-
9606	100873864	LAP3P1	-	-	HGNC:HGNC:42364|Ensembl:ENSG00000220091	6	6q14.1	leucine aminopeptidase 3 pseudogene 1	pseudo	LAP3P1	leucine aminopeptidase 3 pseudogene 1	O	-	20201124	-
9606	100873865	RNU1-24P	-	U1.41	HGNC:HGNC:42504|Ensembl:ENSG00000201155	13	13q33.1	RNA, U1 small nuclear 24, pseudogene	pseudo	RNU1-24P	RNA, U1 small nuclear 24, pseudogene	O	-	20201124	-
9606	100873866	RNU5F-3P	-	-	HGNC:HGNC:42514|Ensembl:ENSG00000200637	18	18p11.31	RNA, U5F small nuclear 3, pseudogene	pseudo	RNU5F-3P	RNA, U5F small nuclear 3, pseudogene	O	-	20201124	-
9606	100873867	RNU5F-4P	-	-	HGNC:HGNC:42516|Ensembl:ENSG00000252390	12	12p11.21	RNA, U5F small nuclear 4, pseudogene	pseudo	RNU5F-4P	RNA, U5F small nuclear 4, pseudogene	O	-	20201124	-
9606	100873868	RNU5F-5P	-	-	HGNC:HGNC:42518	22	22q12.2	RNA, U5F small nuclear 5, pseudogene	pseudo	RNU5F-5P	RNA, U5F small nuclear 5, pseudogene	O	-	20201124	-
9606	100873869	RNU5E-5P	-	-	HGNC:HGNC:42520	12	12q23.2	RNA, U5E small nuclear 5, pseudogene	pseudo	RNU5E-5P	RNA, U5E small nuclear 5, pseudogene	O	-	20201124	-
9606	100873870	RNU5A-4P	-	-	HGNC:HGNC:42521|Ensembl:ENSG00000252397	13	13q13.2	RNA, U5A small nuclear 4, pseudogene	pseudo	RNU5A-4P	RNA, U5A small nuclear 4, pseudogene	O	-	20201124	-
9606	100873871	RNU5A-6P	-	-	HGNC:HGNC:42527|Ensembl:ENSG00000206863	18	18q11.2	RNA, U5A small nuclear 6, pseudogene	pseudo	RNU5A-6P	RNA, U5A small nuclear 6, pseudogene	O	-	20201124	-
9606	100873872	RNU5A-7P	-	-	HGNC:HGNC:42529|Ensembl:ENSG00000251788	12	12q14.2	RNA, U5A small nuclear 7, pseudogene	pseudo	RNU5A-7P	RNA, U5A small nuclear 7, pseudogene	O	-	20201124	-
9606	100873873	RN7SKP10	-	-	HGNC:HGNC:42628|Ensembl:ENSG00000201161	13	13q34	RN7SK pseudogene 10	pseudo	RN7SKP10	RN7SK pseudogene 10	O	RNA, 7SK small nuclear pseudogene 10	20201124	-
9606	100873874	MOB1AP1	-	MOBKL1BP1	HGNC:HGNC:42638|Ensembl:ENSG00000228241	13	13q31.1	MOB kinase activator 1A pseudogene 1	pseudo	MOB1AP1	MOB kinase activator 1A pseudogene 1	O	MOB1 Mps One Binder homolog A pseudogene 1|MOB1, Mps One Binder kinase activator-like 1B pseudogene 1	20201124	-
9606	100873875	PSPC1P2	-	-	HGNC:HGNC:42643|Ensembl:ENSG00000244615	13	13q12.12	paraspeckle component 1 pseudogene 2	pseudo	PSPC1P2	paraspeckle component 1 pseudogene 2	O	-	20201124	-
9606	100873876	TRV-CAC10-1	-	TRNAV38	HGNC:HGNC:38576	1	1p36.13	tRNA-Val (CAC) 10-1	tRNA	TRV-CAC10-1	tRNA-Val (CAC) 10-1	O	transfer RNA valine 38 (anticodon CAC)|transfer RNA-Val (CAC) 10-1	20200624	-
9606	100873877	TMSB4XP3	-	-	HGNC:HGNC:38587|Ensembl:ENSG00000223437	7	7p14.3	TMSB4X pseudogene 3	pseudo	TMSB4XP3	TMSB4X pseudogene 3	O	thymosin beta 4, X-linked pseudogene 3	20201124	-
9606	100873878	MORF4L1P6	-	-	HGNC:HGNC:39258	X	Xq13.2	mortality factor 4 like 1 pseudogene 6	pseudo	MORF4L1P6	mortality factor 4 like 1 pseudogene 6	O	-	20201124	-
9606	100873879	HMGB3P9	-	-	HGNC:HGNC:39301	1	1p22.1	high mobility group box 3 pseudogene 9	pseudo	HMGB3P9	high mobility group box 3 pseudogene 9	O	-	20201124	-
9606	100873880	TMEM97P1	-	-	HGNC:HGNC:39640|Ensembl:ENSG00000234030	21	21q22.3	transmembrane protein 97 pseudogene 1	pseudo	TMEM97P1	transmembrane protein 97 pseudogene 1	O	-	20201124	-
9606	100873881	GRAMD4P2	-	-	HGNC:HGNC:39654	22	22q11.1	GRAM domain containing 4 pseudogene 2	pseudo	GRAMD4P2	GRAM domain containing 4 pseudogene 2	O	-	20201124	-
9606	100873882	ANKRD26P4	-	-	HGNC:HGNC:39690|Ensembl:ENSG00000229427	13	13q12.3	ankyrin repeat domain 26 pseudogene 4	pseudo	ANKRD26P4	ankyrin repeat domain 26 pseudogene 4	O	-	20201124	-
9606	100873883	FGFR1OP2P1	-	-	HGNC:HGNC:39706	13	13q12.13	FGFR1 oncogene partner 2 pseudogene 1	pseudo	FGFR1OP2P1	FGFR1 oncogene partner 2 pseudogene 1	O	-	20201124	-
9606	100873884	SNX3P1X	-	-	HGNC:HGNC:41516|Ensembl:ENSG00000230543	X	Xq21.31	sorting nexin 3 pseudogene 1 X-linked	pseudo	SNX3P1X	sorting nexin 3 pseudogene 1 X-linked	O	-	20201124	-
9606	100873885	SNX3P1Y	-	-	HGNC:HGNC:41517|Ensembl:ENSG00000278585	Y	Yp11.2	sorting nexin 3 pseudogene 1 Y-linked	pseudo	SNX3P1Y	sorting nexin 3 pseudogene 1 Y-linked	O	-	20201124	-
9606	100873886	SCAND3P1	-	-	HGNC:HGNC:42037|Ensembl:ENSG00000232795	13	13q13.3	SCAN domain containing 3 pseudogene 1	pseudo	SCAND3P1	SCAN domain containing 3 pseudogene 1	O	-	20201124	-
9606	100873887	PGAM1P3	-	-	HGNC:HGNC:42450|Ensembl:ENSG00000230274	3	3p22.1	phosphoglycerate mutase 1 pseudogene 3	pseudo	PGAM1P3	phosphoglycerate mutase 1 pseudogene 3	O	-	20201124	-
9606	100873888	RNU5E-10P	-	-	HGNC:HGNC:42533|Ensembl:ENSG00000200376	11	11p11.2	RNA, U5E small nuclear 10, pseudogene	pseudo	RNU5E-10P	RNA, U5E small nuclear 10, pseudogene	O	-	20201124	-
9606	100873889	RNU4ATAC2P	-	-	HGNC:HGNC:39003|Ensembl:ENSG00000221601	5	5q33.3	RNA, U4atac small nuclear 2, pseudogene	pseudo	RNU4ATAC2P	RNA, U4atac small nuclear 2, pseudogene	O	-	20201124	-
9606	100873890	HMGB3P4	-	-	HGNC:HGNC:39104|Ensembl:ENSG00000228808	13	13q32.3	high mobility group box 3 pseudogene 4	pseudo	HMGB3P4	high mobility group box 3 pseudogene 4	O	-	20201124	-
9606	100873891	HMGB1P23	-	-	HGNC:HGNC:39114|Ensembl:ENSG00000253770	8	8p12	high mobility group box 1 pseudogene 23	pseudo	HMGB1P23	high mobility group box 1 pseudogene 23	O	-	20201124	-
9606	100873892	HMGB1P29	-	-	HGNC:HGNC:39120	5	5q23.2	high mobility group box 1 pseudogene 29	pseudo	HMGB1P29	high mobility group box 1 pseudogene 29	O	-	20201124	-
9606	100873893	HMGB1P30	-	-	HGNC:HGNC:39121|Ensembl:ENSG00000244089	3	3q24	high mobility group box 1 pseudogene 30	pseudo	HMGB1P30	high mobility group box 1 pseudogene 30	O	-	20201124	-
9606	100873894	HMGB1P31	-	-	HGNC:HGNC:39122|Ensembl:ENSG00000233266	2	2p16.2	high mobility group box 1 pseudogene 31	pseudo	HMGB1P31	high mobility group box 1 pseudogene 31	O	-	20201124	-
9606	100873895	HMGB1P38	-	-	HGNC:HGNC:39185	3	3p12.2	high mobility group box 1 pseudogene 38	pseudo	HMGB1P38	high mobility group box 1 pseudogene 38	O	-	20201124	-
9606	100873896	HMGB1P41	-	-	HGNC:HGNC:39188	8	8q21.13	high mobility group box 1 pseudogene 41	pseudo	HMGB1P41	high mobility group box 1 pseudogene 41	O	-	20201124	-
9606	100873897	HMGB1P47	-	-	HGNC:HGNC:39280	5	5q11.2	high mobility group box 1 pseudogene 47	pseudo	HMGB1P47	high mobility group box 1 pseudogene 47	O	-	20201124	-
9606	100873898	HMGB3P12	-	-	HGNC:HGNC:39304	3	3p24.2	high mobility group box 3 pseudogene 12	pseudo	HMGB3P12	high mobility group box 3 pseudogene 12	O	-	20201124	-
9606	100873899	HMGB3P14	-	-	HGNC:HGNC:39306|Ensembl:ENSG00000231845	3	3q22.2	high mobility group box 3 pseudogene 14	pseudo	HMGB3P14	high mobility group box 3 pseudogene 14	O	-	20201124	-
9606	100873900	HMGB3P16	-	-	HGNC:HGNC:39308|Ensembl:ENSG00000248430	5	5q22.2	high mobility group box 3 pseudogene 16	pseudo	HMGB3P16	high mobility group box 3 pseudogene 16	O	-	20201124	-
9606	100873901	HMGB3P21	-	-	HGNC:HGNC:39313|Ensembl:ENSG00000224551	7	7q21.3	high mobility group box 3 pseudogene 21	pseudo	HMGB3P21	high mobility group box 3 pseudogene 21	O	-	20201124	-
9606	100873902	GK-AS1	-	-	HGNC:HGNC:40255	X	Xp21.2	GK antisense RNA 1	ncRNA	GK-AS1	GK antisense RNA 1	O	GK antisense RNA 1 (non-protein coding)	20201124	-
9606	100873903	HSPA9P2	-	-	HGNC:HGNC:31733	18	18q12.1	heat shock protein family A (Hsp70) member 9 pseudogene 2	pseudo	HSPA9P2	heat shock protein family A (Hsp70) member 9 pseudogene 2	O	heat shock 70kDa protein 9 pseudogene 2	20201124	-
9606	100873904	MYB-AS1	-	MYB-AS|MYBAS|NCRNA00209	HGNC:HGNC:37457	6	6q23.3	MYB antisense RNA 1	ncRNA	MYB-AS1	MYB antisense RNA 1	O	MYB antisense RNA 1 (non-protein coding)	20190324	-
9606	100873905	HMGB1P33	-	-	HGNC:HGNC:39124|Ensembl:ENSG00000261174	15	15q21.3	high mobility group box 1 pseudogene 33	pseudo	HMGB1P33	high mobility group box 1 pseudogene 33	O	-	20201124	-
9606	100873906	HMGB1P42	-	-	HGNC:HGNC:39189	11	11q23.3	high mobility group box 1 pseudogene 42	pseudo	HMGB1P42	high mobility group box 1 pseudogene 42	O	-	20201124	-
9606	100873907	ORAOV1P1	-	-	HGNC:HGNC:39203|Ensembl:ENSG00000251008	4	4q35.1	oral cancer overexpressed 1 pseudogene 1	pseudo	ORAOV1P1	oral cancer overexpressed 1 pseudogene 1	O	-	20201124	-
9606	100873908	HMGB3P25	-	-	HGNC:HGNC:39317|Ensembl:ENSG00000255391	11	11q14.2	high mobility group box 3 pseudogene 25	pseudo	HMGB3P25	high mobility group box 3 pseudogene 25	O	-	20201124	-
9606	100873909	DUTP2	-	-	HGNC:HGNC:39515	8	8q24.13	deoxyuridine triphosphatase pseudogene 2	pseudo	DUTP2	deoxyuridine triphosphatase pseudogene 2	O	-	20201124	-
9606	100873910	DUTP4	-	-	HGNC:HGNC:39517|Ensembl:ENSG00000229829	X	Xq28	deoxyuridine triphosphatase pseudogene 4	pseudo	DUTP4	deoxyuridine triphosphatase pseudogene 4	O	-	20201124	-
9606	100873911	DUTP5	-	-	HGNC:HGNC:39518	6	6q14.3	deoxyuridine triphosphatase pseudogene 5	pseudo	DUTP5	deoxyuridine triphosphatase pseudogene 5	O	-	20201124	-
9606	100873912	DUTP6	-	-	HGNC:HGNC:39519|Ensembl:ENSG00000225171	1	1q24.1	deoxyuridine triphosphatase pseudogene 6	pseudo	DUTP6	deoxyuridine triphosphatase pseudogene 6	O	-	20201124	-
9606	100873913	DUTP7	-	-	HGNC:HGNC:39520|Ensembl:ENSG00000250473	4	4q12	deoxyuridine triphosphatase pseudogene 7	pseudo	DUTP7	deoxyuridine triphosphatase pseudogene 7	O	-	20201124	-
9606	100873914	DUTP8	-	-	HGNC:HGNC:39521	4	4q23	deoxyuridine triphosphatase pseudogene 8	pseudo	DUTP8	deoxyuridine triphosphatase pseudogene 8	O	-	20201124	-
9606	100873916	DMD-AS3	-	-	HGNC:HGNC:40185	X	Xp21.1	DMD antisense RNA 3	ncRNA	DMD-AS3	DMD antisense RNA 3	O	DMD antisense RNA 3 (non-protein coding)	20190324	-
9606	100873917	LPP-AS1	-	-	HGNC:HGNC:40346|Ensembl:ENSG00000224563	3	3q28	LPP antisense RNA 1	ncRNA	LPP-AS1	LPP antisense RNA 1	O	LPP antisense RNA 1 (non-protein coding)	20201124	-
9606	100873918	MME-AS1	-	-	HGNC:HGNC:40376	3	3q25.2	MME antisense RNA 1	ncRNA	MME-AS1	MME antisense RNA 1	O	MME antisense RNA 1 (non-protein coding)	20190324	-
9606	100873919	NDP-AS1	-	-	HGNC:HGNC:40395|Ensembl:ENSG00000236276	X	Xp11.3	NDP antisense RNA 1	ncRNA	NDP-AS1	NDP antisense RNA 1	O	NDP antisense RNA 1 (non-protein coding)	20201124	-
9606	100873920	NHS-AS1	-	-	HGNC:HGNC:40403	X	Xp22.13	NHS antisense RNA 1	ncRNA	NHS-AS1	NHS antisense RNA 1	O	NHS antisense RNA 1 (non-protein coding)	20201124	-
9606	100873921	SYP-AS1	-	-	HGNC:HGNC:40571|Ensembl:ENSG00000237341	X	Xp11.23	SYP antisense RNA 1	ncRNA	SYP-AS1	SYP antisense RNA 1	O	SYP antisense RNA 1 (non-protein coding)	20201124	-
9606	100873922	ZFX-AS1	-	-	HGNC:HGNC:40617|Ensembl:ENSG00000234230	X	Xp22.11	ZFX antisense RNA 1	ncRNA	ZFX-AS1	ZFX antisense RNA 1	O	ZFX antisense RNA 1 (non-protein coding)	20201124	-
9606	100873923	HYI-AS1	-	-	HGNC:HGNC:41173	1	1p34.2	HYI antisense RNA 1	ncRNA	HYI-AS1	HYI antisense RNA 1	O	HYI antisense RNA 1 (non-protein coding)	20190324	-
9606	100873924	HLX-AS1	-	-	HGNC:HGNC:42509|Ensembl:ENSG00000257551	1	1q41	HLX antisense RNA 1	ncRNA	HLX-AS1	HLX antisense RNA 1	O	-	20201124	-
9606	100873926	TAB3-AS2	-	-	HGNC:HGNC:40013	X	Xp21.2	TAB3 antisense RNA 2	ncRNA	TAB3-AS2	TAB3 antisense RNA 2	O	TAB3 antisense RNA 2 (non-protein coding)	20190324	-
9606	100873928	CASK-AS1	-	-	HGNC:HGNC:40126	X	Xp11.4	CASK antisense RNA 1	ncRNA	CASK-AS1	CASK antisense RNA 1	O	CASK antisense RNA 1 (non-protein coding)	20190324	-
9606	100873930	DLG3-AS1	-	-	HGNC:HGNC:40182|Ensembl:ENSG00000231651	X	Xq13.1	DLG3 antisense RNA 1	ncRNA	DLG3-AS1	DLG3 antisense RNA 1	O	DLG3 antisense RNA 1 (non-protein coding)	20201124	-
9606	100873931	DLX6-AS2	-	-	HGNC:HGNC:40183	7	7q21.3	DLX6 antisense RNA 2	ncRNA	DLX6-AS2	DLX6 antisense RNA 2	O	DLX6 antisense RNA 2 (non-protein coding)	20190324	-
9606	100873932	DPYD-AS1	-	-	HGNC:HGNC:40195|Ensembl:ENSG00000232878	1	1p21.3	DPYD antisense RNA 1	ncRNA	DPYD-AS1	DPYD antisense RNA 1	O	DPYD antisense RNA 1 (non-protein coding)	20201124	-
9606	100873933	DPYD-AS2	-	-	HGNC:HGNC:40196|Ensembl:ENSG00000235777	1	1p21.3	DPYD antisense RNA 2	ncRNA	DPYD-AS2	DPYD antisense RNA 2	O	DPYD antisense RNA 2 (non-protein coding)	20201124	-
9606	100873934	ETV5-AS1	-	-	HGNC:HGNC:40222	3	3q27.2	ETV5 antisense RNA 1	ncRNA	ETV5-AS1	ETV5 antisense RNA 1	O	ETV5 antisense RNA 1 (non-protein coding)	20200624	-
9606	100873935	MTOR-AS1	-	-	HGNC:HGNC:40242|Ensembl:ENSG00000225602	1	1p36.22	MTOR antisense RNA 1	ncRNA	MTOR-AS1	MTOR antisense RNA 1	O	MTOR antisense RNA 1 (non-protein coding)	20201124	-
9606	100873937	GRM7-AS1	-	-	HGNC:HGNC:40267|Ensembl:ENSG00000236202	3	3p26.1	GRM7 antisense RNA 1	ncRNA	GRM7-AS1	GRM7 antisense RNA 1	O	GRM7 antisense RNA 1 (non-protein coding)	20201124	-
9606	100873938	GYG2-AS1	-	-	HGNC:HGNC:40270	X	Xp22.33	GYG2 antisense RNA 1	ncRNA	GYG2-AS1	GYG2 antisense RNA 1	O	GYG2 antisense RNA 1 (non-protein coding)	20190324	-
9606	100873939	LNX1-AS1	-	-	HGNC:HGNC:40345|Ensembl:ENSG00000250930	4	4q12	LNX1 antisense RNA 1	ncRNA	LNX1-AS1	LNX1 antisense RNA 1	O	LNX1 antisense RNA 1 (non-protein coding)	20201124	-
9606	100873940	MYLK-AS2	-	-	HGNC:HGNC:40387|Ensembl:ENSG00000250174	3	3q21.1	MYLK antisense RNA 2	ncRNA	MYLK-AS2	MYLK antisense RNA 2	O	MYLK antisense RNA 2 (non-protein coding)	20201124	-
9606	100873941	OPA1-AS1	-	-	HGNC:HGNC:40421|Ensembl:ENSG00000224855	3	3q29	OPA1 antisense RNA 1	ncRNA	OPA1-AS1	OPA1 antisense RNA 1	O	OPA1 antisense RNA 1 (non-protein coding)	20201124	-
9606	100873942	PHEX-AS1	-	-	HGNC:HGNC:40445|Ensembl:ENSG00000224204	X	Xp22.11	PHEX antisense RNA 1	ncRNA	PHEX-AS1	PHEX antisense RNA 1	O	PHEX antisense RNA 1 (non-protein coding)	20201124	-
9606	100873943	PLS1-AS1	-	-	HGNC:HGNC:40451	3	3q23	PLS1 antisense RNA 1	ncRNA	PLS1-AS1	PLS1 antisense RNA 1	O	PLS1 antisense RNA 1 (non-protein coding)	20200624	-
9606	100873944	PRKX-AS1	-	-	HGNC:HGNC:40479|Ensembl:ENSG00000236188	X	Xp22.33	PRKX antisense RNA 1	ncRNA	PRKX-AS1	PRKX antisense RNA 1	O	PRKX antisense RNA 1 (non-protein coding)	20201124	-
9606	100873945	HLTF-AS1	-	-	HGNC:HGNC:40554|Ensembl:ENSG00000239718	3	3q24	HLTF antisense RNA 1	ncRNA	HLTF-AS1	HLTF antisense RNA 1	O	HLTF antisense RNA 1 (non-protein coding)	20201124	-
9606	100873946	VAV3-AS1	-	-	HGNC:HGNC:40608|Ensembl:ENSG00000230489	1	1p13.3	VAV3 antisense RNA 1	ncRNA	VAV3-AS1	VAV3 antisense RNA 1	O	VAV3 antisense RNA 1 (non-protein coding)	20201124	-
9606	100873947	LMLN-AS1	-	-	HGNC:HGNC:40738|Ensembl:ENSG00000232832	3	3q29	LMLN antisense RNA 1	ncRNA	LMLN-AS1	LMLN antisense RNA 1	O	LMLN antisense RNA 1 (non-protein coding)	20201124	-
9606	100873948	NREP-AS1	-	-	HGNC:HGNC:40780|Ensembl:ENSG00000250095	5	5q22.1	NREP antisense RNA 1	ncRNA	NREP-AS1	NREP antisense RNA 1	O	CTD-2192A1.1|NREP antisense RNA 1 (non-protein coding)	20201124	-
9606	100873949	IPO9-AS1	-	-	HGNC:HGNC:40892|Ensembl:ENSG00000231871	1	1q32.1	IPO9 antisense RNA 1	ncRNA	IPO9-AS1	IPO9 antisense RNA 1	O	IPO9 antisense RNA 1 (non-protein coding)	20201124	-
9606	100873950	ZIC4-AS1	-	-	HGNC:HGNC:40920	3	3q24	ZIC4 antisense RNA 1	ncRNA	ZIC4-AS1	ZIC4 antisense RNA 1	O	ZIC4 antisense RNA 1 (non-protein coding)	20200624	-
9606	100873951	MLIP-AS1	-	-	HGNC:HGNC:40963	6	6p12.1	MLIP antisense RNA 1	ncRNA	MLIP-AS1	MLIP antisense RNA 1	O	MLIP antisense RNA 1 (non-protein coding)	20201124	-
9606	100873952	SZT2-AS1	-	-	HGNC:HGNC:41225|Ensembl:ENSG00000229372	1	1p34.2	SZT2 antisense RNA 1	ncRNA	SZT2-AS1	SZT2 antisense RNA 1	O	SZT2 antisense RNA 1 (non-protein coding)	20201124	-
9606	100873953	WWC3-AS1	-	-	HGNC:HGNC:41236	X	Xp22.2	WWC3 antisense RNA 1	ncRNA	WWC3-AS1	WWC3 antisense RNA 1	O	WWC3 antisense RNA 1 (non-protein coding)	20190324	-
9606	100873954	SNRK-AS1	-	-	HGNC:HGNC:41269	3	3p22.1	SNRK antisense RNA 1	ncRNA	SNRK-AS1	SNRK antisense RNA 1	O	SNRK antisense RNA 1 (non-protein coding)	20201124	-
9606	100873955	LNX1-AS2	-	-	HGNC:HGNC:41450	4	4q12	LNX1 antisense RNA 2	ncRNA	LNX1-AS2	LNX1 antisense RNA 2	O	LNX1 antisense RNA 2 (non-protein coding)	20201124	-
9606	100873956	EAF1-AS1	-	-	HGNC:HGNC:42328	3	3p25.1	EAF1 antisense RNA 1	ncRNA	EAF1-AS1	EAF1 antisense RNA 1	O	EAF1 antisense RNA 1 (non-protein coding)	20200624	-
9606	100873957	FABP5P14	-	FABP5L14	HGNC:HGNC:31065	2	2q35	fatty acid binding protein 5 pseudogene 14	pseudo	FABP5P14	fatty acid binding protein 5 pseudogene 14	O	fatty acid binding protein 5-like 14 (pseudogene)	20201124	-
9606	100873958	FABP5P15	-	FABP5L15	HGNC:HGNC:31071	X	Xq21.1	fatty acid binding protein 5 pseudogene 15	pseudo	FABP5P15	fatty acid binding protein 5 pseudogene 15	O	fatty acid binding protein 5-like 15 (pseudogene)	20201124	-
9606	100873960	FTLP19	-	-	HGNC:HGNC:37969|Ensembl:ENSG00000237913	10	10p13	ferritin light chain pseudogene 19	pseudo	FTLP19	ferritin light chain pseudogene 19	O	ferritin, light polypeptide pseudogene 19	20201124	-
9606	100873961	TRN-GTT21-1	-	TRNAN38	HGNC:HGNC:38584	1	1q21.2	tRNA-Asn (anticodon GTT) 21-1	tRNA	TRN-GTT21-1	tRNA-Asn (anticodon GTT) 21-1	O	tRNA-Asn-GTT-21-1|transfer RNA asparagine 38 (anticodon GUU)|transfer RNA-Asn (GTT) 21-1	20200624	-
9606	100873962	LINC00278	-	NCRNA00278	HGNC:HGNC:38712|Ensembl:ENSG00000231535	Y	Yp11.2	long intergenic non-protein coding RNA 278	ncRNA	LINC00278	long intergenic non-protein coding RNA 278	O	-	20201124	-
9606	100873963	LINC00279	-	NCRNA00279	HGNC:HGNC:38724	Y	Yp11.2	long intergenic non-protein coding RNA 279	ncRNA	LINC00279	long intergenic non-protein coding RNA 279	O	-	20201124	-
9606	100873964	LINC00280	-	NCRNA00280	HGNC:HGNC:38803|Ensembl:ENSG00000229643	Y	Yp11.2	long intergenic non-protein coding RNA 280	ncRNA	LINC00280	long intergenic non-protein coding RNA 280	O	-	20201124	-
9606	100873965	MED4-AS1	-	MED4-AS	HGNC:HGNC:39213|Ensembl:ENSG00000229111	13	13q14.2	MED4 antisense RNA 1	ncRNA	MED4-AS1	MED4 antisense RNA 1	O	MED4 antisense RNA (non-protein coding)|MED4 antisense RNA 1 (non-protein coding)	20201124	-
9606	100873966	SPATA2P1	-	-	HGNC:HGNC:39446|Ensembl:ENSG00000228319	13	13q21.1	spermatogenesis associated 2 pseudogene 1	pseudo	SPATA2P1	spermatogenesis associated 2 pseudogene 1	O	-	20201124	-
9606	100873967	LSP1P2	-	-	HGNC:HGNC:39717|Ensembl:ENSG00000240665	3	3p12.3	LSP1 pseudogene 2	pseudo	LSP1P2	LSP1 pseudogene 2	O	lymphocyte-specific protein 1 pseudogene 2	20201124	-
9606	100873969	GPC5-AS1	-	-	HGNC:HGNC:39886|Ensembl:ENSG00000235984	13	13q31.3	GPC5 antisense RNA 1	ncRNA	GPC5-AS1	GPC5 antisense RNA 1	O	GPC5 antisense RNA 1 (non-protein coding)	20201124	-
9606	100873970	GPC5-AS2	-	-	HGNC:HGNC:39887	13	13q31.3	GPC5 antisense RNA 2	ncRNA	GPC5-AS2	GPC5 antisense RNA 2	O	GPC5 antisense RNA 2 (non-protein coding)	20201124	-
9606	100873972	GPC6-AS1	-	-	HGNC:HGNC:39909|Ensembl:ENSG00000236520	13	13q31.3	GPC6 antisense RNA 1	ncRNA	GPC6-AS1	GPC6 antisense RNA 1	O	GPC6 antisense RNA 1 (non-protein coding)	20201124	-
9606	100873973	GPC6-AS2	-	-	HGNC:HGNC:39910	13	13q31.3	GPC6 antisense RNA 2	ncRNA	GPC6-AS2	GPC6 antisense RNA 2	O	GPC6 antisense RNA 2 (non-protein coding)	20201124	-
9606	100873974	LINC02586	-	KCNC4-AS1	HGNC:HGNC:39958	1	1p13.3	long intergenic non-protein coding RNA 2586	ncRNA	LINC02586	long intergenic non-protein coding RNA 2586	O	KCNC4 antisense RNA 1 (head to head)|KCNC4 antisense RNA 1 (non-protein coding)	20201124	-
9606	100873975	CNTN4-AS1	-	-	HGNC:HGNC:39985	3	3p26.2	CNTN4 antisense RNA 1	ncRNA	CNTN4-AS1	CNTN4 antisense RNA 1	O	CNTN4 antisense RNA 1 (non-protein coding)	20201124	-
9606	100873976	CNTN4-AS2	-	-	HGNC:HGNC:39986|Ensembl:ENSG00000227588	3	3p26.3	CNTN4 antisense RNA 2	ncRNA	CNTN4-AS2	CNTN4 antisense RNA 2	O	CNTN4 antisense RNA 2 (non-protein coding)	20201124	-
9606	100873977	RBMS3-AS1	-	-	HGNC:HGNC:39987|Ensembl:ENSG00000235593	3	3p24.1	RBMS3 antisense RNA 1	ncRNA	RBMS3-AS1	RBMS3 antisense RNA 1	O	RBMS3 antisense RNA 1 (non-protein coding)	20201124	-
9606	100873978	RBMS3-AS2	-	-	HGNC:HGNC:39988	3	3p24.1	RBMS3 antisense RNA 2	ncRNA	RBMS3-AS2	RBMS3 antisense RNA 2	O	RBMS3 antisense RNA 2 (non-protein coding)	20200624	-
9606	100873979	RBMS3-AS3	-	-	HGNC:HGNC:39989	3	3p24.1	RBMS3 antisense RNA 3	ncRNA	RBMS3-AS3	RBMS3 antisense RNA 3	O	RBMS3 antisense RNA 3 (non-protein coding)	20201124	-
9606	100873980	RERG-AS1	-	-	HGNC:HGNC:39990|Ensembl:ENSG00000255660	12	12p12.3	RERG antisense RNA 1	ncRNA	RERG-AS1	RERG antisense RNA 1	O	RERG antisense RNA 1 (non-protein coding)	20201124	-
9606	100873981	ANO1-AS1	-	-	HGNC:HGNC:40016	11	11q13.3	ANO1 antisense RNA 1	ncRNA	ANO1-AS1	ANO1 antisense RNA 1	O	ANO1 antisense RNA 1 (non-protein coding)	20200624	-
9606	100873982	ABCC5-AS1	-	-	HGNC:HGNC:40055|Ensembl:ENSG00000223882	3	3q27.1	ABCC5 antisense RNA 1	ncRNA	ABCC5-AS1	ABCC5 antisense RNA 1	O	ABCC5 antisense RNA 1 (non-protein coding)	20201124	-
9606	100873983	MAGI1-AS1	-	-	HGNC:HGNC:40091|Ensembl:ENSG00000240175	3	3p14.1	MAGI1 antisense RNA 1	ncRNA	MAGI1-AS1	MAGI1 antisense RNA 1	O	MAGI1 antisense RNA 1 (non-protein coding)	20201124	-
9606	100873984	CHRM3-AS1	-	-	HGNC:HGNC:40150|Ensembl:ENSG00000234601	1	1q43	CHRM3 antisense RNA 1	ncRNA	CHRM3-AS1	CHRM3 antisense RNA 1	O	CHRM3 antisense RNA 1 (non-protein coding)	20201124	-
9606	100873985	MED14OS	-	MED14-AS1	HGNC:HGNC:40162	X	Xp11.4	MED14 opposite strand	ncRNA	MED14OS	MED14 opposite strand	O	MED14 antisense RNA 1|MED14 antisense gene protein 1|MED14 opposite strand protein	20201124	-
9606	100873986	FGF12-AS1	-	-	HGNC:HGNC:40234|Ensembl:ENSG00000231383	3	3q28	FGF12 antisense RNA 1	ncRNA	FGF12-AS1	FGF12 antisense RNA 1	O	FGF12 antisense RNA 1 (non-protein coding)	20201124	-
9606	100873987	FGF12-AS2	-	-	HGNC:HGNC:40235|Ensembl:ENSG00000230126	3	3q28	FGF12 antisense RNA 2	ncRNA	FGF12-AS2	FGF12 antisense RNA 2	O	FGF12 antisense RNA 2 (non-protein coding)	20201124	-
9606	100873988	FGF12-AS3	-	-	HGNC:HGNC:40236	3	3q28	FGF12 antisense RNA 3	ncRNA	FGF12-AS3	FGF12 antisense RNA 3	O	FGF12 antisense RNA 3 (non-protein coding)	20200313	-
9606	100873989	GRM5-AS1	-	-	HGNC:HGNC:40265|Ensembl:ENSG00000255082	11	11q14.2	GRM5 antisense RNA 1	ncRNA	GRM5-AS1	GRM5 antisense RNA 1	O	GRM5 antisense RNA 1 (non-protein coding)	20201124	-
9606	100873990	HCFC1-AS1	-	-	HGNC:HGNC:40273	X	Xq28	HCFC1 antisense RNA 1	ncRNA	HCFC1-AS1	HCFC1 antisense RNA 1	O	HCFC1 antisense RNA 1 (non-protein coding)	20201124	-
9606	100873991	IGBP1-AS1	-	-	HGNC:HGNC:40295	X	Xq13.1	IGBP1 antisense RNA 1	ncRNA	IGBP1-AS1	IGBP1 antisense RNA 1	O	IGBP1 antisense RNA 1 (non-protein coding)	20190324	-
9606	100873992	ITGB5-AS1	-	-	HGNC:HGNC:40309	3	3q21.2	ITGB5 antisense RNA 1	ncRNA	ITGB5-AS1	ITGB5 antisense RNA 1	O	ITGB5 antisense RNA 1 (non-protein coding)	20200624	-
9606	100873993	ITIH4-AS1	-	-	HGNC:HGNC:40310|Ensembl:ENSG00000239799	3	3p21.1	ITIH4 antisense RNA 1	ncRNA	ITIH4-AS1	ITIH4 antisense RNA 1	O	ITIH4 antisense RNA 1 (non-protein coding)	20201124	-
9606	100873994	ITPKB-AS1	-	-	HGNC:HGNC:40312	1	1q42.12	ITPKB antisense RNA 1	ncRNA	ITPKB-AS1	ITPKB antisense RNA 1	O	ITPKB antisense RNA 1 (non-protein coding)	20190324	-
9606	100873995	KCND3-AS1	-	-	HGNC:HGNC:40317|Ensembl:ENSG00000237556	1	1p13.2	KCND3 antisense RNA 1	ncRNA	KCND3-AS1	KCND3 antisense RNA 1	O	KCND3 antisense RNA 1 (non-protein coding)	20201124	-
9606	100873997	KCNQ5-AS1	-	-	HGNC:HGNC:40323|Ensembl:ENSG00000229154	6	6q13	KCNQ5 antisense RNA 1	ncRNA	KCNQ5-AS1	KCNQ5 antisense RNA 1	O	KCNQ5 antisense RNA 1 (non-protein coding)	20201124	-
9606	100873998	MEIS1-AS2	-	MEIS1-AS1	HGNC:HGNC:40370|Ensembl:ENSG00000230749	2	2p14	MEIS1 antisense RNA 2	ncRNA	MEIS1-AS2	MEIS1 antisense RNA 2	O	MEIS1 antisense RNA 1 (non-protein coding)|MEIS1 antisense RNA 2 (non-protein coding)	20201124	-
9606	100874001	NCBP2-AS1	-	-	HGNC:HGNC:40392	3	3q29	NCBP2 antisense RNA 1	ncRNA	NCBP2-AS1	NCBP2 antisense RNA 1	O	NCBP2 antisense RNA 1 (non-protein coding)	20201124	-
9606	100874002	OXCT1-AS1	-	SARRAH	HGNC:HGNC:40423|Ensembl:ENSG00000248668	5	5p13.1	OXCT1 antisense RNA 1	ncRNA	OXCT1-AS1	OXCT1 antisense RNA 1	O	OXCT1 antisense RNA 1 (non-protein coding)|SCOT1-antisense RNA regulated during aging in the heart	20201124	-
9606	100874003	PLCL2-AS1	-	-	HGNC:HGNC:40449	3	3p24.3	PLCL2 antisense RNA 1	ncRNA	PLCL2-AS1	PLCL2 antisense RNA 1	O	PLCL2 antisense RNA 1 (non-protein coding)	20200624	-
9606	100874004	PPEF1-AS1	-	-	HGNC:HGNC:40463	X	Xp22.13	PPEF1 antisense RNA 1	ncRNA	PPEF1-AS1	PPEF1 antisense RNA 1	O	PPEF1 antisense RNA 1 (non-protein coding)	20201124	-
9606	100874005	SIAH2-AS1	-	-	HGNC:HGNC:40526	3	3q25.1	SIAH2 antisense RNA 1	ncRNA	SIAH2-AS1	SIAH2 antisense RNA 1	O	SIAH2 antisense RNA 1 (non-protein coding)	20200624	-
9606	100874006	TTC3-AS1	-	-	HGNC:HGNC:40595|Ensembl:ENSG00000228677	21	21q22.13	TTC3 antisense RNA 1	ncRNA	TTC3-AS1	TTC3 antisense RNA 1	O	TTC3 antisense RNA 1 (non-protein coding)	20201124	-
9606	100874007	VIPR1-AS1	-	-	HGNC:HGNC:40610	3	3p22.1	VIPR1 antisense RNA 1	ncRNA	VIPR1-AS1	VIPR1 antisense RNA 1	O	VIPR1 antisense RNA 1 (non-protein coding)	20201124	-
9606	100874008	WNT5A-AS1	-	-	HGNC:HGNC:40616	3	3p14.3	WNT5A antisense RNA 1	ncRNA	WNT5A-AS1	WNT5A antisense RNA 1	O	WNT5A antisense RNA 1 (non-protein coding)	20200624	-
9606	100874009	BIRC6-AS1	-	pal3	HGNC:HGNC:40641	2	2p22.3	BIRC6 antisense RNA 1	ncRNA	BIRC6-AS1	BIRC6 antisense RNA 1	O	BIRC6 antisense RNA 1 (non-protein coding)	20190324	-
9606	100874010	NLGN1-AS1	-	-	HGNC:HGNC:40676|Ensembl:ENSG00000228213	3	3q26.31	NLGN1 antisense RNA 1	ncRNA	NLGN1-AS1	NLGN1 antisense RNA 1	O	NLGN1 antisense RNA 1 (non-protein coding)	20201124	-
9606	100874011	XIRP2-AS1	-	-	HGNC:HGNC:40679	2	2q24.3	XIRP2 antisense RNA 1	ncRNA	XIRP2-AS1	XIRP2 antisense RNA 1	O	XIRP2 antisense RNA 1 (non-protein coding)	20201124	-
9606	100874012	NAV2-AS5	-	-	HGNC:HGNC:40740|Ensembl:ENSG00000255043	11	11p15.1	NAV2 antisense RNA 5	ncRNA	NAV2-AS5	NAV2 antisense RNA 5	O	NAV2 antisense RNA 5 (non-protein coding)	20201124	-
9606	100874013	NAV2-AS3	-	-	HGNC:HGNC:40742	11	11p15.1	NAV2 antisense RNA 3	ncRNA	NAV2-AS3	NAV2 antisense RNA 3	O	NAV2 antisense RNA 3 (non-protein coding)	20200624	-
9606	100874014	NAV2-AS2	-	-	HGNC:HGNC:40743|Ensembl:ENSG00000254453	11	11p15.1	NAV2 antisense RNA 2	ncRNA	NAV2-AS2	NAV2 antisense RNA 2	O	NAV2 antisense RNA 2 (non-protein coding)	20201124	-
9606	100874015	NAV2-AS1	-	-	HGNC:HGNC:40744	11	11p15.1	NAV2 antisense RNA 1	ncRNA	NAV2-AS1	NAV2 antisense RNA 1	O	NAV2 antisense RNA 1 (non-protein coding)	20200624	-
9606	100874016	SYNPR-AS1	-	-	HGNC:HGNC:40774|Ensembl:ENSG00000241359	3	3p14.2	SYNPR antisense RNA 1	ncRNA	SYNPR-AS1	SYNPR antisense RNA 1	O	SYNPR antisense RNA 1 (non-protein coding)	20201124	-
9606	100874018	EPN2-AS1	-	-	HGNC:HGNC:40849|Ensembl:ENSG00000235397	17	17p11.2	EPN2 antisense RNA 1	ncRNA	EPN2-AS1	EPN2 antisense RNA 1	O	EPN2 antisense RNA 1 (non-protein coding)	20201124	-
9606	100874019	KLHL6-AS1	-	-	HGNC:HGNC:40850|Ensembl:ENSG00000242522	3	3q27.1	KLHL6 antisense RNA 1	ncRNA	KLHL6-AS1	KLHL6 antisense RNA 1	O	KLHL6 antisense RNA 1 (non-protein coding)	20201124	-
9606	100874020	MAGI2-AS1	-	-	HGNC:HGNC:40860	7	7q21.11	MAGI2 antisense RNA 1	ncRNA	MAGI2-AS1	MAGI2 antisense RNA 1	O	MAGI2 antisense RNA 1 (non-protein coding)	20200624	-
9606	100874021	MAGI2-AS2	-	-	HGNC:HGNC:40861|Ensembl:ENSG00000226978	7	7q21.11	MAGI2 antisense RNA 2	ncRNA	MAGI2-AS2	MAGI2 antisense RNA 2	O	MAGI2 antisense RNA 2 (non-protein coding)	20201124	-
9606	100874022	ATG10-AS1	-	-	HGNC:HGNC:40914	5	5q14.1	ATG10 antisense RNA 1	ncRNA	ATG10-AS1	ATG10 antisense RNA 1	O	ATG10 antisense RNA 1 (non-protein coding)	20190324	-
9606	100874023	WDFY3-AS1	-	-	HGNC:HGNC:40935|Ensembl:ENSG00000251260	4	4q21.23	WDFY3 antisense RNA 1	ncRNA	WDFY3-AS1	WDFY3 antisense RNA 1	O	WDFY3 antisense RNA 1 (non-protein coding)	20201209	-
9606	100874024	TRPC7-AS1	-	-	HGNC:HGNC:40937|Ensembl:ENSG00000248211	5	5q31.1	TRPC7 antisense RNA 1	ncRNA	TRPC7-AS1	TRPC7 antisense RNA 1	O	TRPC7 antisense RNA 1 (non-protein coding)	20201209	-
9606	100874025	GFOD1-AS1	-	-	HGNC:HGNC:40956	6	6p23	GFOD1 antisense RNA 1	ncRNA	GFOD1-AS1	GFOD1 antisense RNA 1	O	GFOD1 antisense RNA 1 (non-protein coding)	20201124	-
9606	100874027	TPRG1-AS2	-	-	HGNC:HGNC:41062|Ensembl:ENSG00000230115	3	3q28	TPRG1 antisense RNA 2	ncRNA	TPRG1-AS2	TPRG1 antisense RNA 2	O	TPRG1 antisense RNA 2 (non-protein coding)	20201124	-
9606	100874028	SGO1-AS1	-	SGOL1-AS1	HGNC:HGNC:41081|Ensembl:ENSG00000231304	3	3p24.3	SGO1 antisense RNA 1	ncRNA	SGO1-AS1	SGO1 antisense RNA 1	O	SGOL1 antisense RNA 1 (non-protein coding)	20201124	-
9606	100874029	CFAP44-AS1	-	WDR52-AS1	HGNC:HGNC:41113|Ensembl:ENSG00000243849	3	3q13.2	CFAP44 antisense RNA 1	ncRNA	CFAP44-AS1	CFAP44 antisense RNA 1	O	WDR52 antisense RNA 1 (non-protein coding)	20201124	-
9606	100874030	SIDT1-AS1	-	-	HGNC:HGNC:41126	3	3q13.2	SIDT1 antisense RNA 1	ncRNA	SIDT1-AS1	SIDT1 antisense RNA 1	O	SIDT1 antisense RNA 1 (non-protein coding)	20200624	-
9606	100874031	AGBL5-AS1	-	-	HGNC:HGNC:41133|Ensembl:ENSG00000231636	2	2p23.3	AGBL5 antisense RNA 1	ncRNA	AGBL5-AS1	AGBL5 antisense RNA 1	O	AGBL5 antisense RNA 1 (non-protein coding)	20201124	-
9606	100874032	PRRT3-AS1	-	-	MIM:619106|HGNC:HGNC:41151|Ensembl:ENSG00000230082	3	3p25.3	PRRT3 antisense RNA 1	ncRNA	PRRT3-AS1	PRRT3 antisense RNA 1	O	PRRT3 antisense RNA 1 (non-protein coding)	20201124	-
9606	100874033	SPIN4-AS1	-	-	HGNC:HGNC:41177	X	Xq11.1	SPIN4 antisense RNA 1	ncRNA	SPIN4-AS1	SPIN4 antisense RNA 1	O	SPIN4 antisense RNA 1 (non-protein coding)	20201124	-
9606	100874034	UBXN7-AS1	-	-	HGNC:HGNC:41227	3	3q29	UBXN7 antisense RNA 1	ncRNA	UBXN7-AS1	UBXN7 antisense RNA 1	O	UBXN7 antisense RNA 1 (non-protein coding)	20201124	-
9606	100874035	PLCH1-AS1	-	-	HGNC:HGNC:41231	3	3q25.31	PLCH1 antisense RNA 1	ncRNA	PLCH1-AS1	PLCH1 antisense RNA 1	O	PLCH1 antisense RNA 1 (non-protein coding)	20200313	-
9606	100874036	PLCH1-AS2	-	-	HGNC:HGNC:41232|Ensembl:ENSG00000242925	3	3q25.31	PLCH1 antisense RNA 2	ncRNA	PLCH1-AS2	PLCH1 antisense RNA 2	O	PLCH1 antisense RNA 2 (non-protein coding)	20201124	-
9606	100874037	CADM2-AS2	-	-	HGNC:HGNC:41247|Ensembl:ENSG00000241648	3	3p12.1	CADM2 antisense RNA 2	ncRNA	CADM2-AS2	CADM2 antisense RNA 2	O	CADM2 antisense RNA 2 (non-protein coding)	20201124	-
9606	100874038	CADM2-AS1	-	-	HGNC:HGNC:41248	3	3p12.1	CADM2 antisense RNA 1	ncRNA	CADM2-AS1	CADM2 antisense RNA 1	O	CADM2 antisense RNA 1 (non-protein coding)	20200313	-
9606	100874039	THOC7-AS1	-	-	HGNC:HGNC:41249|Ensembl:ENSG00000240549	3	3p14.1	THOC7 antisense RNA 1	ncRNA	THOC7-AS1	THOC7 antisense RNA 1	O	THOC7 antisense RNA 1 (non-protein coding)	20201124	-
9606	100874040	PEX5L-AS1	-	-	HGNC:HGNC:41251	3	3q26.33	PEX5L antisense RNA 1	ncRNA	PEX5L-AS1	PEX5L antisense RNA 1	O	PEX5L antisense RNA 1 (non-protein coding)	20190324	-
9606	100874041	MACC1-AS1	-	-	HGNC:HGNC:41257|Ensembl:ENSG00000228598	7	7p21.1	MACC1 antisense RNA 1	ncRNA	MACC1-AS1	MACC1 antisense RNA 1	O	MACC1 antisense RNA 1 (non-protein coding)	20201124	-
9606	100874042	HM13-AS1	-	-	HGNC:HGNC:41940|Ensembl:ENSG00000230613	20	20q11.21	HM13 antisense RNA 1	ncRNA	HM13-AS1	HM13 antisense RNA 1	O	HM13 antisense RNA 1 (non-protein coding)	20201124	-
9606	100874043	TPRG1-AS1	-	-	HGNC:HGNC:42391|Ensembl:ENSG00000234076	3	3q28	TPRG1 antisense RNA 1	ncRNA	TPRG1-AS1	TPRG1 antisense RNA 1	O	TPRG1 antisense RNA 1 (non-protein coding)	20201124	-
9606	100874044	HHATL-AS1	-	-	HGNC:HGNC:42439|Ensembl:ENSG00000230970	3	3p22.1	HHATL antisense RNA 1	ncRNA	HHATL-AS1	HHATL antisense RNA 1	O	HHATL antisense RNA 1 (non-protein coding)	20201124	-
9606	100874045	MEAF6P1	-	-	HGNC:HGNC:42660	2	2q34	MYST/Esa1-associated factor 6 pseudogene 1	pseudo	MEAF6P1	MYST/Esa1-associated factor 6 pseudogene 1	O	-	20201124	-
9606	100874047	LINC00499	-	-	HGNC:HGNC:43436|Ensembl:ENSG00000251372	4	4q28.3	long intergenic non-protein coding RNA 499	ncRNA	LINC00499	long intergenic non-protein coding RNA 499	O	-	20201124	-
9606	100874048	DGUOK-AS1	-	-	HGNC:HGNC:43441|Ensembl:ENSG00000237883	2	2p13.1	DGUOK antisense RNA 1	ncRNA	DGUOK-AS1	DGUOK antisense RNA 1	O	DGUOK antisense RNA 1 (non-protein coding)	20201124	-
9606	100874051	LZTS1-AS1	-	-	HGNC:HGNC:43630|Ensembl:ENSG00000253733	8	8p21.3	LZTS1 antisense RNA 1	ncRNA	LZTS1-AS1	LZTS1 antisense RNA 1	O	LZTS1 antisense RNA 1 (non-protein coding)	20201124	-
9606	100874052	LINC00534	-	-	HGNC:HGNC:43643|Ensembl:ENSG00000253394	8	8q21.3	long intergenic non-protein coding RNA 534	ncRNA	LINC00534	long intergenic non-protein coding RNA 534	O	-	20201124	-
9606	100874053	JRKL-AS1	-	-	HGNC:HGNC:43670	11	11q21	JRKL antisense RNA 1	ncRNA	JRKL-AS1	JRKL antisense RNA 1	O	JRKL antisense RNA 1 (non-protein coding)	20201124	-
9606	100874054	FALEC	-	FAL1|LINC00568|ncRNA-a1	MIM:616092|HGNC:HGNC:43713|Ensembl:ENSG00000228126	1	1q21.2	focally amplified long non-coding RNA in epithelial cancer	ncRNA	FALEC	focally amplified long non-coding RNA in epithelial cancer	O	focally amplified lncRNA on chromosome 1|long intergenic non-protein coding RNA 568|noncoding RNA-activating 1	20201124	-
9606	100874055	LINC00570	-	ncRNA-a5	HGNC:HGNC:43717|Ensembl:ENSG00000224177	2	2p25.1	long intergenic non-protein coding RNA 570	ncRNA	LINC00570	long intergenic non-protein coding RNA 570	O	noncoding RNA-activating 5	20201124	-
9606	100874056	NLGN4Y-AS1	-	NLGN4Y-AS|NLGN4YAS	HGNC:HGNC:38793|Ensembl:ENSG00000228787	Y	Yq11.221	NLGN4Y antisense RNA 1	ncRNA	NLGN4Y-AS1	NLGN4Y antisense RNA 1	O	NLGN4Y antisense RNA (non-protein coding)|NLGN4Y antisense RNA 1 (non-protein coding)	20201124	-
9606	100874058	COX10-AS1	-	COX10-AS|COX10AS	HGNC:HGNC:38873|Ensembl:ENSG00000236088	17	17p12	COX10 antisense RNA 1	ncRNA	COX10-AS1	COX10 antisense RNA 1	O	COX10 antisense RNA (non-protein coding)|COX10 antisense RNA 1 (non-protein coding)	20201124	-
9606	100874059	LINC00297	-	NCRNA00297	HGNC:HGNC:39210|Ensembl:ENSG00000224329	13	13q12.3	long intergenic non-protein coding RNA 297	ncRNA	LINC00297	long intergenic non-protein coding RNA 297	O	-	20201124	-
9606	100874060	SPATA20P1	-	-	HGNC:HGNC:39636	21	21q22.13	spermatogenesis associated 20 pseudogene 1	pseudo	SPATA20P1	spermatogenesis associated 20 pseudogene 1	O	-	20201124	-
9606	100874061	WASF3-AS1	-	-	HGNC:HGNC:39841	13	13q12.13	WASF3 antisense RNA 1	ncRNA	WASF3-AS1	WASF3 antisense RNA 1	O	WASF3 antisense RNA 1 (non-protein coding)	20190324	-
9606	100874063	CLYBL-AS2	-	-	HGNC:HGNC:39894|Ensembl:ENSG00000227659	13	13q32.3	CLYBL antisense RNA 2	ncRNA	CLYBL-AS2	CLYBL antisense RNA 2	O	CLYBL antisense RNA 2 (non-protein coding)	20201124	-
9606	100874064	PCDH9-AS2	-	-	HGNC:HGNC:39896|Ensembl:ENSG00000228842	13	13q21.32	PCDH9 antisense RNA 2	ncRNA	PCDH9-AS2	PCDH9 antisense RNA 2	O	PCDH9 antisense RNA 2 (non-protein coding)	20201124	-
9606	100874065	PCDH9-AS1	-	-	HGNC:HGNC:39897	13	13q21.32	PCDH9 antisense RNA 1	ncRNA	PCDH9-AS1	PCDH9 antisense RNA 1	O	PCDH9 antisense RNA 1 (non-protein coding)	20190324	-
9606	100874066	LATS2-AS1	-	-	HGNC:HGNC:39912	13	13q12.11	LATS2 antisense RNA 1	ncRNA	LATS2-AS1	LATS2 antisense RNA 1	O	LATS2 antisense RNA 1 (non-protein coding)	20190324	-
9606	100874067	MYO16-AS2	-	-	HGNC:HGNC:39914	13	13q33.3	MYO16 antisense RNA 2	ncRNA	MYO16-AS2	MYO16 antisense RNA 2	O	MYO16 antisense RNA 2 (non-protein coding)	20201124	-
9606	100874068	GRTP1-AS1	-	-	HGNC:HGNC:39917	13	13q34	GRTP1 antisense RNA 1	ncRNA	GRTP1-AS1	GRTP1 antisense RNA 1	O	GRTP1 antisense RNA 1 (non-protein coding)	20201124	-
9606	100874069	STK24-AS1	-	-	HGNC:HGNC:39935	13	13q32.2	STK24 antisense RNA 1	ncRNA	STK24-AS1	STK24 antisense RNA 1	O	STK24 antisense RNA 1 (non-protein coding)	20201124	-
9606	100874070	USP12-AS1	-	-	HGNC:HGNC:39961	13	13q12.13	USP12 antisense RNA 1	ncRNA	USP12-AS1	USP12 antisense RNA 1	O	USP12 antisense RNA 1 (non-protein coding)	20201124	-
9606	100874071	USP12-AS2	-	-	HGNC:HGNC:39962	13	13q12.13	USP12 antisense RNA 2 (head to head)	ncRNA	USP12-AS2	USP12 antisense RNA 2 (head to head)	O	USP12 antisense RNA 2 (non-protein coding)	20201124	-
9606	100874072	SMAD9-IT1	-	SMAD9-AS1	HGNC:HGNC:39963	13	13q13.3	SMAD9 intronic transcript 1	ncRNA	SMAD9-IT1	SMAD9 intronic transcript 1	O	SMAD9 antisense RNA 1 (non-protein coding)	20190324	-
9606	100874073	FREM2-AS1	-	-	HGNC:HGNC:39964	13	13q13.3	FREM2 antisense RNA 1	ncRNA	FREM2-AS1	FREM2 antisense RNA 1	O	FREM2 antisense RNA 1 (non-protein coding)	20201124	-
9606	100874074	DLEU7-AS1	-	-	HGNC:HGNC:39966|Ensembl:ENSG00000176124	13	13q14.3	DLEU7 antisense RNA 1	ncRNA	DLEU7-AS1	DLEU7 antisense RNA 1	O	DLEU7 antisense RNA 1 (non-protein coding)	20201124	-
9606	100874075	ARAP1-AS1	-	-	HGNC:HGNC:39993	11	11q13.4	ARAP1 antisense RNA 1	ncRNA	ARAP1-AS1	ARAP1 antisense RNA 1	O	ARAP1 antisense RNA 1 (non-protein coding)	20200705	-
9606	100874077	ATP1B3-AS1	-	-	HGNC:HGNC:40088	3	3q23	ATP1B3 antisense RNA 1	ncRNA	ATP1B3-AS1	ATP1B3 antisense RNA 1	O	ATP1B3 antisense RNA 1 (non-protein coding)	20200624	-
9606	100874078	EIF1AX-AS1	-	-	HGNC:HGNC:40208|Ensembl:ENSG00000225037	X	Xp22.12	EIF1AX antisense RNA 1	ncRNA	EIF1AX-AS1	EIF1AX antisense RNA 1	O	EIF1AX antisense RNA 1 (non-protein coding)	20201124	-
9606	100874079	LINC01840	-	EIF2B5-AS1	HGNC:HGNC:40209|Ensembl:ENSG00000230215	3	3q27.1	long intergenic non-protein coding RNA 1840	ncRNA	LINC01840	long intergenic non-protein coding RNA 1840	O	EIF2B5 antisense RNA 1 (non-protein coding)	20201124	-
9606	100874080	FARP1-AS1	-	-	HGNC:HGNC:40229	13	13q32.2	FARP1 antisense RNA 1	ncRNA	FARP1-AS1	FARP1 antisense RNA 1	O	FARP1 antisense RNA 1 (non-protein coding)	20190324	-
9606	100874081	FGF14-AS1	-	-	HGNC:HGNC:40237|Ensembl:ENSG00000234445	13	13q33.1	FGF14 antisense RNA 1	ncRNA	FGF14-AS1	FGF14 antisense RNA 1	O	FGF14 antisense RNA 1 (non-protein coding)	20201124	-
9606	100874082	HTR2A-AS1	-	-	HGNC:HGNC:40289|Ensembl:ENSG00000224517	13	13q14.2	HTR2A antisense RNA 1	ncRNA	HTR2A-AS1	HTR2A antisense RNA 1	O	HTR2A antisense RNA 1 (non-protein coding)	20201124	-
9606	100874083	KCNAB1-AS2	-	-	HGNC:HGNC:40315|Ensembl:ENSG00000240596	3	3q25.31	KCNAB1 antisense RNA 2	ncRNA	KCNAB1-AS2	KCNAB1 antisense RNA 2	O	KCNAB1 antisense RNA 2 (non-protein coding)	20201124	-
9606	100874084	KCNAB1-AS1	-	-	HGNC:HGNC:40316|Ensembl:ENSG00000242370	3	3q25.31	KCNAB1 antisense RNA 1	ncRNA	KCNAB1-AS1	KCNAB1 antisense RNA 1	O	KCNAB1 antisense RNA 1 (non-protein coding)	20201124	-
9606	100874085	NUCB1-AS1	-	-	HGNC:HGNC:40419|Ensembl:ENSG00000235191	19	19q13.33	NUCB1 antisense RNA 1	ncRNA	NUCB1-AS1	NUCB1 antisense RNA 1	O	NUCB1 antisense RNA 1 (non-protein coding)	20201124	-
9606	100874086	PCDH9-AS3	-	-	HGNC:HGNC:40427|Ensembl:ENSG00000225263	13	13q21.32	PCDH9 antisense RNA 3	ncRNA	PCDH9-AS3	PCDH9 antisense RNA 3	O	PCDH9 antisense RNA 3 (non-protein coding)	20201124	-
9606	100874087	PCDH9-AS4	-	-	HGNC:HGNC:40428|Ensembl:ENSG00000233840	13	13q21.32	PCDH9 antisense RNA 4	ncRNA	PCDH9-AS4	PCDH9 antisense RNA 4	O	PCDH9 antisense RNA 4 (non-protein coding)	20201124	-
9606	100874088	PCYT1B-AS1	-	-	HGNC:HGNC:40431|Ensembl:ENSG00000236836	X	Xp22.11	PCYT1B antisense RNA 1	ncRNA	PCYT1B-AS1	PCYT1B antisense RNA 1	O	PCYT1B antisense RNA 1 (non-protein coding)	20201124	-
9606	100874089	RUVBL1-AS1	-	-	HGNC:HGNC:40514|Ensembl:ENSG00000239608	3	3q21.3	RUVBL1 antisense RNA 1	ncRNA	RUVBL1-AS1	RUVBL1 antisense RNA 1	O	RUVBL1 antisense RNA 1 (non-protein coding)	20201124	-
9606	100874090	SLC6A1-AS1	-	-	HGNC:HGNC:40546|Ensembl:ENSG00000232287	3	3p25.3	SLC6A1 antisense RNA 1	ncRNA	SLC6A1-AS1	SLC6A1 antisense RNA 1	O	SLC6A1 antisense RNA 1 (non-protein coding)	20201124	-
9606	100874091	TM4SF1-AS1	-	-	HGNC:HGNC:40587|Ensembl:ENSG00000240541	3	3q25.1	TM4SF1 antisense RNA 1	ncRNA	TM4SF1-AS1	TM4SF1 antisense RNA 1	O	TM4SF1 antisense RNA 1 (non-protein coding)	20201124	-
9606	100874092	UBE2E1-AS1	-	-	HGNC:HGNC:40598|Ensembl:ENSG00000223791	3	3p24.2	UBE2E1 antisense RNA 1	ncRNA	UBE2E1-AS1	UBE2E1 antisense RNA 1	O	UBE2E1 antisense RNA 1 (non-protein coding)	20201124	-
9606	100874093	BRWD1-AS1	-	-	HGNC:HGNC:40614|Ensembl:ENSG00000238141	21	21q22.2	BRWD1 antisense RNA 1	ncRNA	BRWD1-AS1	BRWD1 antisense RNA 1	O	BRWD1 antisense RNA 1 (non-protein coding)	20201124	-
9606	100874094	ZNF197-AS1	-	-	HGNC:HGNC:40620|Ensembl:ENSG00000233509	3	3p21.31	ZNF197 antisense RNA 1	ncRNA	ZNF197-AS1	ZNF197 antisense RNA 1	O	ZNF197 antisense RNA 1 (non-protein coding)	20201124	-
9606	100874095	ADIPOQ-AS1	-	-	HGNC:HGNC:40648|Ensembl:ENSG00000226482	3	3q27.3	ADIPOQ antisense RNA 1	ncRNA	ADIPOQ-AS1	ADIPOQ antisense RNA 1	O	ADIPOQ antisense RNA 1 (non-protein coding)	20201124	-
9606	100874096	DOCK9-AS1	-	-	HGNC:HGNC:40672|Ensembl:ENSG00000229918	13	13q32.3	DOCK9 antisense RNA 1	ncRNA	DOCK9-AS1	DOCK9 antisense RNA 1	O	DOCK9 antisense RNA 1 (non-protein coding)	20201124	-
9606	100874097	UBE2Q1-AS1	-	-	HGNC:HGNC:40722|Ensembl:ENSG00000229780	1	1q21.3	UBE2Q1 antisense RNA 1	ncRNA	UBE2Q1-AS1	UBE2Q1 antisense RNA 1	O	UBE2Q1 antisense RNA 1 (non-protein coding)	20201124	-
9606	100874098	ARPP21-AS1	-	-	HGNC:HGNC:40785	3	3p22.3	ARPP21 antisense RNA 1	ncRNA	ARPP21-AS1	ARPP21 antisense RNA 1	O	ARPP21 antisense RNA 1 (non-protein coding)	20200624	-
9606	100874100	STEAP2-AS1	-	-	HGNC:HGNC:40820|Ensembl:ENSG00000227646	7	7q21.13	STEAP2 antisense RNA 1	ncRNA	STEAP2-AS1	STEAP2 antisense RNA 1	O	STEAP2 antisense RNA 1 (non-protein coding)	20201124	-
9606	100874101	HDAC11-AS1	-	-	HGNC:HGNC:40868|Ensembl:ENSG00000244502	3	3p25.1	HDAC11 antisense RNA 1	ncRNA	HDAC11-AS1	HDAC11 antisense RNA 1	O	HDAC11 antisense RNA 1 (non-protein coding)	20201124	-
9606	100874102	HS6ST2-AS1	-	-	HGNC:HGNC:40870|Ensembl:ENSG00000235849	X	Xq26.2	HS6ST2 antisense RNA 1	ncRNA	HS6ST2-AS1	HS6ST2 antisense RNA 1	O	HS6ST2 antisense RNA 1 (non-protein coding)	20201124	-
9606	100874103	SRGAP3-AS1	-	-	HGNC:HGNC:40898	3	3p25.3	SRGAP3 antisense RNA 1	ncRNA	SRGAP3-AS1	SRGAP3 antisense RNA 1	O	SRGAP3 antisense RNA 1 (non-protein coding)	20190324	-
9606	100874104	PLSCR5-AS1	-	-	HGNC:HGNC:40907	3	3q24	PLSCR5 antisense RNA 1	ncRNA	PLSCR5-AS1	PLSCR5 antisense RNA 1	O	PLSCR5 antisense RNA 1 (non-protein coding)	20200624	-
9606	100874106	MTUS2-AS2	-	-	HGNC:HGNC:40923	13	13q12.3	MTUS2 antisense RNA 2	ncRNA	MTUS2-AS2	MTUS2 antisense RNA 2	O	MTUS2 antisense RNA 2 (non-protein coding)	20190324	-
9606	100874107	MTUS2-AS1	-	-	HGNC:HGNC:40924	13	13q12.3	MTUS2 antisense RNA 1	ncRNA	MTUS2-AS1	MTUS2 antisense RNA 1	O	MTUS2 antisense RNA 1 (non-protein coding)|hCG2020170	20201124	-
9606	100874108	A2ML1-AS1	-	-	HGNC:HGNC:41022	12	12p13.31	A2ML1 antisense RNA 1	ncRNA	A2ML1-AS1	A2ML1 antisense RNA 1	O	A2ML1 antisense RNA 1 (non-protein coding)	20190324	-
9606	100874109	CNOT10-AS1	-	-	HGNC:HGNC:41031	3	3p22.3	CNOT10 antisense RNA 1	ncRNA	CNOT10-AS1	CNOT10 antisense RNA 1	O	CNOT10 antisense RNA 1 (non-protein coding)	20200624	-
9606	100874110	GLYCTK-AS1	-	-	HGNC:HGNC:41043	3	3p21.2	GLYCTK antisense RNA 1	ncRNA	GLYCTK-AS1	GLYCTK antisense RNA 1	O	GLYCTK antisense RNA 1 (non-protein coding)	20201124	-
9606	100874111	STEAP3-AS1	-	-	HGNC:HGNC:41053|Ensembl:ENSG00000229867	2	2q14.2	STEAP3 antisense RNA 1	ncRNA	STEAP3-AS1	STEAP3 antisense RNA 1	O	STEAP3 antisense RNA 1 (non-protein coding)	20201124	-
9606	100874112	CCDC39-AS1	-	-	HGNC:HGNC:41089	3	3q26.33	CCDC39 antisense RNA 1	ncRNA	CCDC39-AS1	CCDC39 antisense RNA 1	O	CCDC39 antisense RNA 1 (non-protein coding)	20200624	-
9606	100874113	YEATS2-AS1	-	-	HGNC:HGNC:41101	3	3q27.1	YEATS2 antisense RNA 1	ncRNA	YEATS2-AS1	YEATS2 antisense RNA 1	O	YEATS2 antisense RNA 1 (non-protein coding)	20201124	-
9606	100874114	CCDC13-AS1	-	-	HGNC:HGNC:41142|Ensembl:ENSG00000173811	3	3p22.1	CCDC13 antisense RNA 1	ncRNA	CCDC13-AS1	CCDC13 antisense RNA 1	O	CCDC13 antisense RNA 1 (non-protein coding)	20201124	-
9606	100874115	PLCXD2-AS1	-	-	HGNC:HGNC:41145	3	3q13.2	PLCXD2 antisense RNA 1	ncRNA	PLCXD2-AS1	PLCXD2 antisense RNA 1	O	PLCXD2 antisense RNA 1 (non-protein coding)	20201124	-
9606	100874116	EGFLAM-AS3	-	tbp1	HGNC:HGNC:41167	5	5p13.2	EGFLAM antisense RNA 3	ncRNA	EGFLAM-AS3	EGFLAM antisense RNA 3	O	EGFLAM antisense RNA 3 (non-protein coding)	20190324	-
9606	100874117	EGFLAM-AS1	-	-	HGNC:HGNC:41169	5	5p13.1	EGFLAM antisense RNA 1	ncRNA	EGFLAM-AS1	EGFLAM antisense RNA 1	O	CTD-2108O9.1|EGFLAM antisense RNA 1 (non-protein coding)|lncRNA low expressed in gastric cancer|lncRNA-LOWEG	20201124	-
9606	100874118	INTS6L-AS1	-	DDX26B-AS1	HGNC:HGNC:41180|Ensembl:ENSG00000225235	X	Xq26.3	INTS6L antisense RNA 1	ncRNA	INTS6L-AS1	INTS6L antisense RNA 1	O	DDX26B antisense RNA 1 (non-protein coding)	20201124	-
9606	100874119	TCEAL3-AS1	-	-	HGNC:HGNC:41191	X	Xq22.2	TCEAL3 antisense RNA 1	ncRNA	TCEAL3-AS1	TCEAL3 antisense RNA 1	O	TCEAL3 antisense RNA 1 (non-protein coding)	20190324	-
9606	100874120	ZNF630-AS1	-	-	HGNC:HGNC:41215	X	Xp11.23	ZNF630 antisense RNA 1	ncRNA	ZNF630-AS1	ZNF630 antisense RNA 1	O	ZNF630 antisense RNA 1 (non-protein coding)	20201124	-
9606	100874121	FRMPD4-AS1	-	-	HGNC:HGNC:41222	X	Xp22.2	FRMPD4 antisense RNA 1	ncRNA	FRMPD4-AS1	FRMPD4 antisense RNA 1	O	FRMPD4 antisense RNA 1 (non-protein coding)	20201124	-
9606	100874122	FRMPD3-AS1	-	-	HGNC:HGNC:41239|Ensembl:ENSG00000227610	X	Xq22.3	FRMPD3 antisense RNA 1	ncRNA	FRMPD3-AS1	FRMPD3 antisense RNA 1	O	FRMPD3 antisense RNA 1 (non-protein coding)	20201124	-
9606	100874123	ZNRF3-AS1	-	-	HGNC:HGNC:41927|Ensembl:ENSG00000177993	22	22q12.1	ZNRF3 antisense RNA 1	ncRNA	ZNRF3-AS1	ZNRF3 antisense RNA 1	O	CTA-747E2.11|ZNRF3 antisense RNA 1 (non-protein coding)	20201124	-
9606	100874124	RPLP1P13	-	-	HGNC:HGNC:41973|Ensembl:ENSG00000232163	13	13q12.12	ribosomal protein lateral stalk subunit P1 pseudogene 13	pseudo	RPLP1P13	ribosomal protein lateral stalk subunit P1 pseudogene 13	O	ribosomal protein, large, P1 pseudogene 13	20201124	-
9606	100874126	LINC00331	-	NCRNA00331	HGNC:HGNC:42048	13	13q31.1	long intergenic non-protein coding RNA 331	ncRNA	LINC00331	long intergenic non-protein coding RNA 331	O	-	20201124	-
9606	100874127	LINC00332	-	NCRNA00332	HGNC:HGNC:42049	13	13q14.11	long intergenic non-protein coding RNA 332	ncRNA	LINC00332	long intergenic non-protein coding RNA 332	O	-	20201124	-
9606	100874128	LINC00333	-	NCRNA00333	HGNC:HGNC:42050	13	13q31.1	long intergenic non-protein coding RNA 333	ncRNA	LINC00333	long intergenic non-protein coding RNA 333	O	-	20201124	-
9606	100874129	ENOX1-AS1	-	-	HGNC:HGNC:42396	13	13q14.11	ENOX1 antisense RNA 1	ncRNA	ENOX1-AS1	ENOX1 antisense RNA 1	O	ENOX1 antisense RNA 1 (non-protein coding)	20190324	-
9606	100874130	ENOX1-AS2	-	-	HGNC:HGNC:42397	13	13q14.11	ENOX1 antisense RNA 2	ncRNA	ENOX1-AS2	ENOX1 antisense RNA 2	O	ENOX1 antisense RNA 2 (non-protein coding)	20201124	-
9606	100874131	ZBTB20-AS4	-	-	HGNC:HGNC:42423|Ensembl:ENSG00000242767	3	3q13.31	ZBTB20 antisense RNA 4	ncRNA	ZBTB20-AS4	ZBTB20 antisense RNA 4	O	ZBTB20 antisense RNA 4 (non-protein coding)	20201124	-
9606	100874135	LINC00349	-	-	HGNC:HGNC:42667	13	13q11	long intergenic non-protein coding RNA 349	ncRNA	LINC00349	long intergenic non-protein coding RNA 349	O	-	20190324	-
9606	100874136	LINC00350	-	-	HGNC:HGNC:42668|Ensembl:ENSG00000225316	13	13q12.11	long intergenic non-protein coding RNA 350	ncRNA	LINC00350	long intergenic non-protein coding RNA 350	O	-	20201124	-
9606	100874137	LINC00351	-	-	HGNC:HGNC:42669|Ensembl:ENSG00000226317	13	13q31.1	long intergenic non-protein coding RNA 351	ncRNA	LINC00351	long intergenic non-protein coding RNA 351	O	-	20201124	-
9606	100874138	LINC00352	-	-	HGNC:HGNC:42670	13	13q12.12	long intergenic non-protein coding RNA 352	ncRNA	LINC00352	long intergenic non-protein coding RNA 352	O	-	20190324	-
9606	100874139	LINC00353	-	-	HGNC:HGNC:42671	13	13q31.3	long intergenic non-protein coding RNA 353	ncRNA	LINC00353	long intergenic non-protein coding RNA 353	O	-	20201124	-
9606	100874143	LINC00358	-	-	HGNC:HGNC:42678|Ensembl:ENSG00000229578	13	13q21.31	long intergenic non-protein coding RNA 358	ncRNA	LINC00358	long intergenic non-protein coding RNA 358	O	-	20201124	-
9606	100874144	LINC00362	-	-	HGNC:HGNC:42682	13	13q12.12	long intergenic non-protein coding RNA 362	ncRNA	LINC00362	long intergenic non-protein coding RNA 362	O	-	20190324	-
9606	100874145	LINC00364	-	LncRNA00364	HGNC:HGNC:42686|Ensembl:ENSG00000230040	13	13q21.32	long intergenic non-protein coding RNA 364	ncRNA	LINC00364	long intergenic non-protein coding RNA 364	O	-	20201124	-
9606	100874146	LINC00365	-	-	HGNC:HGNC:42687|Ensembl:ENSG00000224511	13	13q12.3	long intergenic non-protein coding RNA 365	ncRNA	LINC00365	long intergenic non-protein coding RNA 365	O	-	20201124	-
9606	100874147	LINC00366	-	-	HGNC:HGNC:42688	13	13q13.3	long intergenic non-protein coding RNA 366	ncRNA	LINC00366	long intergenic non-protein coding RNA 366	O	-	20201124	-
9606	100874150	LINC00379	-	-	HGNC:HGNC:42705	13	13q31.3	long intergenic non-protein coding RNA 379	ncRNA	LINC00379	long intergenic non-protein coding RNA 379	O	-	20201124	-
9606	100874151	LINC00381	-	-	HGNC:HGNC:42708|Ensembl:ENSG00000226240	13	13q22.1	long intergenic non-protein coding RNA 381	ncRNA	LINC00381	long intergenic non-protein coding RNA 381	O	hCG1820717	20201124	-
9606	100874152	LINC00387	-	-	HGNC:HGNC:42715	13	13q11	long intergenic non-protein coding RNA 387	ncRNA	LINC00387	long intergenic non-protein coding RNA 387	O	-	20190324	-
9606	100874153	LINC00388	-	-	HGNC:HGNC:42716	13	13q11	long intergenic non-protein coding RNA 388	ncRNA	LINC00388	long intergenic non-protein coding RNA 388	O	-	20190324	-
9606	100874155	LINC00392	-	-	HGNC:HGNC:42720	13	13q22.1	long intergenic non-protein coding RNA 392	ncRNA	LINC00392	long intergenic non-protein coding RNA 392	O	-	20201124	-
9606	100874156	LINC00393	-	-	HGNC:HGNC:42721	13	13q22.1	long intergenic non-protein coding RNA 393	ncRNA	LINC00393	long intergenic non-protein coding RNA 393	O	-	20201124	-
9606	100874157	LINC00395	-	-	HGNC:HGNC:42723|Ensembl:ENSG00000231061	13	13q21.31	long intergenic non-protein coding RNA 395	ncRNA	LINC00395	long intergenic non-protein coding RNA 395	O	-	20201124	-
9606	100874158	LINC00398	-	-	HGNC:HGNC:42727|Ensembl:ENSG00000237879	13	13q12.3	long intergenic non-protein coding RNA 398	ncRNA	LINC00398	long intergenic non-protein coding RNA 398	O	-	20201124	-
9606	100874159	LINC00400	-	-	HGNC:HGNC:42729	13	13q14.11	long intergenic non-protein coding RNA 400	ncRNA	LINC00400	long intergenic non-protein coding RNA 400	O	-	20201124	-
9606	100874160	LINC00404	-	-	HGNC:HGNC:42734	13	13q34	long intergenic non-protein coding RNA 404	ncRNA	LINC00404	long intergenic non-protein coding RNA 404	O	-	20190324	-
9606	100874161	LINC00411	-	-	HGNC:HGNC:42744	13	13q32.3	long intergenic non-protein coding RNA 411	ncRNA	LINC00411	long intergenic non-protein coding RNA 411	O	-	20201124	-
9606	100874164	LINC00417	-	-	-	13	13q11	long intergenic non-protein coding RNA 417	ncRNA	-	-	-	-	20201124	-
9606	100874167	LINC00423	-	-	HGNC:HGNC:42758	13	13q13.1	long intergenic non-protein coding RNA 423	ncRNA	LINC00423	long intergenic non-protein coding RNA 423	O	-	20201124	-
9606	100874168	LINC00433	-	-	HGNC:HGNC:42768	13	13q31.2	long intergenic non-protein coding RNA 433	ncRNA	LINC00433	long intergenic non-protein coding RNA 433	O	-	20201124	-
9606	100874169	LINC00434	-	-	HGNC:HGNC:42769	13	13q21.2	long intergenic non-protein coding RNA 434	ncRNA	LINC00434	long intergenic non-protein coding RNA 434	O	-	20201124	-
9606	100874172	LINC00440	-	-	HGNC:HGNC:42777	13	13q31.2	long intergenic non-protein coding RNA 440	ncRNA	LINC00440	long intergenic non-protein coding RNA 440	O	-	20201124	-
9606	100874173	LINC00443	-	-	HGNC:HGNC:42780|Ensembl:ENSG00000230156	13	13q33.3	long intergenic non-protein coding RNA 443	ncRNA	LINC00443	long intergenic non-protein coding RNA 443	O	-	20201124	-
9606	100874175	LINC00446	-	-	HGNC:HGNC:42783	13	13q22.3	long intergenic non-protein coding RNA 446	ncRNA	LINC00446	long intergenic non-protein coding RNA 446	O	-	20201124	-
9606	100874176	LINC00448	-	-	HGNC:HGNC:42785	13	13q21.31	long intergenic non-protein coding RNA 448	ncRNA	LINC00448	long intergenic non-protein coding RNA 448	O	-	20201124	-
9606	100874178	LINC00454	-	-	HGNC:HGNC:42802|Ensembl:ENSG00000226921	13	13q34	long intergenic non-protein coding RNA 454	ncRNA	LINC00454	long intergenic non-protein coding RNA 454	O	-	20201124	-
9606	100874179	LINC00457	-	-	HGNC:HGNC:42805|Ensembl:ENSG00000225179	13	13q13.2	long intergenic non-protein coding RNA 457	ncRNA	LINC00457	long intergenic non-protein coding RNA 457	O	-	20201124	-
9606	100874180	LINC00459	-	-	HGNC:HGNC:42808|Ensembl:ENSG00000229307	13	13q21.31	long intergenic non-protein coding RNA 459	ncRNA	LINC00459	long intergenic non-protein coding RNA 459	O	-	20201124	-
9606	100874182	LINC00424	-	-	HGNC:HGNC:42815|Ensembl:ENSG00000226722	13	13q12.11	long intergenic non-protein coding RNA 424	ncRNA	LINC00424	long intergenic non-protein coding RNA 424	O	-	20201124	-
9606	100874183	NCOR1P3	-	-	HGNC:HGNC:42996	7	7p11.2	NCOR1 pseudogene 3	pseudo	NCOR1P3	NCOR1 pseudogene 3	O	nuclear receptor corepressor 1 pseudogene 3	20201124	-
9606	100874184	LINC00502	-	-	HGNC:HGNC:43442	10	10q23.31	long intergenic non-protein coding RNA 502	ncRNA	LINC00502	long intergenic non-protein coding RNA 502	O	-	20201124	-
9606	100874185	FRMD6-AS2	-	-	HGNC:HGNC:43637|Ensembl:ENSG00000258537	14	14q22.1	FRMD6 antisense RNA 2	ncRNA	FRMD6-AS2	FRMD6 antisense RNA 2	O	FRMD6 antisense RNA 2 (non-protein coding)	20201124	-
9606	100874186	PLCB2-AS1	-	-	HGNC:HGNC:43662	15	15q15.1	PLCB2 antisense RNA 1	ncRNA	PLCB2-AS1	PLCB2 antisense RNA 1	O	PLCB2 antisense RNA 1 (non-protein coding)	20190324	-
9606	100874187	LINC00559	-	-	HGNC:HGNC:43703|Ensembl:ENSG00000261446	13	13q31.3	long intergenic non-protein coding RNA 559	ncRNA	LINC00559	long intergenic non-protein coding RNA 559	O	-	20201124	-
9606	100874188	LINC00571	-	-	HGNC:HGNC:43721|Ensembl:ENSG00000223685	13	13q13.3	long intergenic non-protein coding RNA 571	ncRNA	LINC00571	long intergenic non-protein coding RNA 571	O	-	20201124	-
9606	100874189	NKX2-2-AS1	-	NKX2-2AS	HGNC:HGNC:37154	20	20p11.22	NKX2-2 antisense RNA 1	ncRNA	NKX2-2-AS1	NKX2-2 antisense RNA 1	O	NKX2-2 antisense RNA 1 (non-protein coding)	20190324	-
9606	100874190	SAMSN1-AS1	-	-	HGNC:HGNC:39599|Ensembl:ENSG00000223662	21	21q11.2	SAMSN1 antisense RNA 1	ncRNA	SAMSN1-AS1	SAMSN1 antisense RNA 1	O	SAMSN1 antisense RNA 1 (non-protein coding)	20201124	-
9606	100874191	RANP2	-	-	HGNC:HGNC:39857	7	7q35	RAN pseudogene 2	pseudo	RANP2	RAN pseudogene 2	O	RAN, member RAS oncogene family pseudogene 2	20201124	-
9606	100874192	RANP7	-	-	HGNC:HGNC:39862	3	3p24.3	RAN pseudogene 7	pseudo	RANP7	RAN pseudogene 7	O	RAN, member RAS oncogene family pseudogene 7	20201124	-
9606	100874193	RANP9	-	-	HGNC:HGNC:39864|Ensembl:ENSG00000253393	8	8p12	RAN pseudogene 9	pseudo	RANP9	RAN pseudogene 9	O	RAN, member RAS oncogene family pseudogene 9	20201124	-
9606	100874194	CLDN10-AS1	-	-	HGNC:HGNC:39907|Ensembl:ENSG00000223392	13	13q32.1	CLDN10 antisense RNA 1	ncRNA	CLDN10-AS1	CLDN10 antisense RNA 1	O	CLDN10 antisense RNA 1 (non-protein coding)	20201124	-
9606	100874195	DIAPH3-AS1	-	-	HGNC:HGNC:39915|Ensembl:ENSG00000227528	13	13q21.2	DIAPH3 antisense RNA 1	ncRNA	DIAPH3-AS1	DIAPH3 antisense RNA 1	O	DIAPH3 antisense RNA 1 (non-protein coding)	20201124	-
9606	100874196	DIAPH3-AS2	-	DIPAH3-AS2	HGNC:HGNC:39916	13	13q21.2	DIAPH3 antisense RNA 2	ncRNA	DIAPH3-AS2	DIAPH3 antisense RNA 2	O	DIAPH3 antisense RNA 2 (non-protein coding)	20201124	-
9606	100874197	EFCAB6-AS1	-	-	HGNC:HGNC:39999	22	22q13.2	EFCAB6 antisense RNA 1	ncRNA	EFCAB6-AS1	EFCAB6 antisense RNA 1	O	CITF22-123F2.1|EFCAB6 antisense RNA 1 (non-protein coding)	20201124	-
9606	100874198	SHANK2-AS1	-	-	HGNC:HGNC:40014|Ensembl:ENSG00000226627	11	11q13.4	SHANK2 antisense RNA 1	ncRNA	SHANK2-AS1	SHANK2 antisense RNA 1	O	SHANK2 antisense RNA 1 (non-protein coding)	20201124	-
9606	100874199	SHANK2-AS2	-	-	HGNC:HGNC:40015	11	11q13.4	SHANK2 antisense RNA 2	ncRNA	SHANK2-AS2	SHANK2 antisense RNA 2	O	SHANK2 antisense RNA 2 (non-protein coding)	20200624	-
9606	100874200	ARHGEF3-AS1	-	-	HGNC:HGNC:40083|Ensembl:ENSG00000240198	3	3p14.3	ARHGEF3 antisense RNA 1	ncRNA	ARHGEF3-AS1	ARHGEF3 antisense RNA 1	O	ARHGEF3 antisense RNA 1 (non-protein coding)	20201124	-
9606	100874201	B4GALT4-AS1	-	-	HGNC:HGNC:40090|Ensembl:ENSG00000240254	3	3q13.32	B4GALT4 antisense RNA 1	ncRNA	B4GALT4-AS1	B4GALT4 antisense RNA 1	O	B4GALT4 antisense RNA 1 (non-protein coding)	20201124	-
9606	100874202	MIS18A-AS1	-	-	HGNC:HGNC:40106	21	21q22.11	MIS18A antisense RNA 1	ncRNA	MIS18A-AS1	MIS18A antisense RNA 1	O	MIS18A antisense RNA 1 (non-protein coding)	20201124	-
9606	100874203	COL4A2-AS1	-	-	HGNC:HGNC:40156|Ensembl:ENSG00000232814	13	13q34	COL4A2 antisense RNA 1	ncRNA	COL4A2-AS1	COL4A2 antisense RNA 1	O	COL4A2 antisense RNA 1 (non-protein coding)	20201124	-
9606	100874204	ALDH1L1-AS1	-	-	HGNC:HGNC:40244|Ensembl:ENSG00000250218	3	3q21.3	ALDH1L1 antisense RNA 1	ncRNA	ALDH1L1-AS1	ALDH1L1 antisense RNA 1	O	ALDH1L1 antisense RNA 1 (non-protein coding)	20201124	-
9606	100874205	ATP11A-AS1	-	-	HGNC:HGNC:40645|Ensembl:ENSG00000232684	13	13q34	ATP11A antisense RNA 1	ncRNA	ATP11A-AS1	ATP11A antisense RNA 1	O	ATP11A antisense RNA 1 (non-protein coding)	20201124	-
9606	100874206	OSBPL10-AS1	-	-	HGNC:HGNC:40767|Ensembl:ENSG00000232490	3	3p23	OSBPL10 antisense RNA 1	ncRNA	OSBPL10-AS1	OSBPL10 antisense RNA 1	O	OSBPL10 antisense RNA 1 (non-protein coding)	20201124	-
9606	100874207	ST3GAL6-AS1	-	-	HGNC:HGNC:40828	3	3q12.1	ST3GAL6 antisense RNA 1	ncRNA	ST3GAL6-AS1	ST3GAL6 antisense RNA 1	O	ST3GAL6 antisense RNA 1 (non-protein coding)	20201124	-
9606	100874208	NDFIP2-AS1	-	-	HGNC:HGNC:40844|Ensembl:ENSG00000232132	13	13q31.1	NDFIP2 antisense RNA 1	ncRNA	NDFIP2-AS1	NDFIP2 antisense RNA 1	O	NDFIP2 antisense RNA 1 (non-protein coding)	20201124	-
9606	100874210	ZMYND10-AS1	-	-	HGNC:HGNC:40890	3	3p21.31	ZMYND10 antisense RNA 1	ncRNA	ZMYND10-AS1	ZMYND10 antisense RNA 1	O	ZMYND10 antisense RNA 1 (non-protein coding)	20200624	-
9606	100874211	MID1IP1-AS1	-	-	HGNC:HGNC:40932	X	Xp11.4	MID1IP1 antisense RNA 1	ncRNA	MID1IP1-AS1	MID1IP1 antisense RNA 1	O	MID1IP1 antisense RNA 1 (non-protein coding)	20201124	-
9606	100874212	MYCBP2-AS1	-	-	HGNC:HGNC:41023|Ensembl:ENSG00000236051	13	13q22.3	MYCBP2 antisense RNA 1	ncRNA	MYCBP2-AS1	MYCBP2 antisense RNA 1	O	MYCBP2 antisense RNA 1 (non-protein coding)	20201124	-
9606	100874213	MYCBP2-AS2	-	-	HGNC:HGNC:41024|Ensembl:ENSG00000229521	13	13q22.3	MYCBP2 antisense RNA 2	ncRNA	MYCBP2-AS2	MYCBP2 antisense RNA 2	O	MYCBP2 antisense RNA 2 (non-protein coding)	20201209	-
9606	100874214	TM4SF19-AS1	-	-	HGNC:HGNC:41085|Ensembl:ENSG00000235897	3	3q29	TM4SF19 antisense RNA 1	ncRNA	TM4SF19-AS1	TM4SF19 antisense RNA 1	O	TM4SF19 antisense RNA 1 (non-protein coding)	20201124	-
9606	100874216	ZNF385D-AS1	-	-	HGNC:HGNC:41136|Ensembl:ENSG00000225542	3	3p24.3	ZNF385D antisense RNA 1	ncRNA	ZNF385D-AS1	ZNF385D antisense RNA 1	O	ZNF385D antisense RNA 1 (non-protein coding)	20201124	-
9606	100874217	TBL1XR1-AS1	-	-	HGNC:HGNC:41243	3	3q26.32	TBL1XR1 antisense RNA 1	ncRNA	TBL1XR1-AS1	TBL1XR1 antisense RNA 1	O	TBL1XR1 antisense RNA 1 (non-protein coding)	20200624	-
9606	100874218	ATP13A5-AS1	-	-	HGNC:HGNC:41281	3	3q29	ATP13A5 antisense RNA 1	ncRNA	ATP13A5-AS1	ATP13A5 antisense RNA 1	O	ATP13A5 antisense RNA 1 (non-protein coding)	20201124	-
9606	100874219	TMEM212-AS1	-	-	HGNC:HGNC:41939	3	3q26.31	TMEM212 antisense RNA 1	ncRNA	TMEM212-AS1	TMEM212 antisense RNA 1	O	TMEM212 antisense RNA 1 (non-protein coding)	20201124	-
9606	100874220	PCNPP4	-	-	HGNC:HGNC:41976	X	Xq13.3	PEST containing nuclear protein pseudogene 4	pseudo	PCNPP4	PEST containing nuclear protein pseudogene 4	O	-	20201124	-
9606	100874221	ZNF385D-AS2	-	-	HGNC:HGNC:42420|Ensembl:ENSG00000223351	3	3p24.3	ZNF385D antisense RNA 2	ncRNA	ZNF385D-AS2	ZNF385D antisense RNA 2	O	ZNF385D antisense RNA 2 (non-protein coding)	20201124	-
9606	100874222	OBI1-AS1	-	POU4F1-AS1|RNF219-AS1	HGNC:HGNC:42700|Ensembl:ENSG00000234377	13	13q22.3-q31.1	OBI1 antisense RNA 1	ncRNA	OBI1-AS1	OBI1 antisense RNA 1	O	POU4F1 antisense RNA 1 (non-protein coding)|RNF219 antisense RNA 1	20201124	-
9606	100874223	FTOP1	-	-	HGNC:HGNC:43759	2	2p21	FTO pseudogene 1	pseudo	FTOP1	FTO pseudogene 1	O	fat mass and obesity associated pseudogene 1	20201124	-
9606	100874224	KRTAP10-13P	-	-	HGNC:HGNC:34213	21	21q22.3	keratin associated protein 10-13, pseudogene	pseudo	KRTAP10-13P	keratin associated protein 10-13, pseudogene	O	-	20201124	-
9606	100874225	RPP40P1	-	-	HGNC:HGNC:39769|Ensembl:ENSG00000229310	X	Xp21.3	ribonuclease P/MRP subunit p40 pseudogene 1	pseudo	RPP40P1	ribonuclease P/MRP subunit p40 pseudogene 1	O	ribonuclease P/MRP 40kDa subunit pseudogene 1	20201124	-
9606	100874226	ARHGEF7-AS1	-	-	HGNC:HGNC:39816	13	13q34	ARHGEF7 antisense RNA 1	ncRNA	ARHGEF7-AS1	ARHGEF7 antisense RNA 1	O	ARHGEF7 antisense RNA 1 (non-protein coding)	20201124	-
9606	100874227	RANP3	-	-	HGNC:HGNC:39858	11	11q13.4	RAN pseudogene 3	pseudo	RANP3	RAN pseudogene 3	O	RAN, member RAS oncogene family pseudogene 3	20201124	-
9606	100874229	DCUN1D2-AS	-	DCUN1D2-AS2	HGNC:HGNC:39889	13	13q34	DCUN1D2 antisense RNA	ncRNA	DCUN1D2-AS	DCUN1D2 antisense RNA	O	DCUN1D2 antisense RNA 2 (non-protein coding)	20190324	-
9606	100874231	SPATA13-AS1	-	-	HGNC:HGNC:39905|Ensembl:ENSG00000227213	13	13q12.12	SPATA13 antisense RNA 1	ncRNA	SPATA13-AS1	SPATA13 antisense RNA 1	O	SPATA13 antisense RNA 1 (non-protein coding)	20201124	-
9606	100874232	C1QTNF9-AS1	-	-	HGNC:HGNC:39906	13	13q12.12	C1QTNF9 antisense RNA 1	ncRNA	C1QTNF9-AS1	C1QTNF9 antisense RNA 1	O	C1QTNF9 antisense RNA 1 (non-protein coding)	20190324	-
9606	100874233	ARHGEF19-AS1	-	-	HGNC:HGNC:39996	1	1p36.13	ARHGEF19 antisense RNA 1	ncRNA	ARHGEF19-AS1	ARHGEF19 antisense RNA 1	O	ARHGEF19 antisense RNA 1 (non-protein coding)	20190324	-
9606	100874234	CACNA1C-AS4	-	-	HGNC:HGNC:40116|Ensembl:ENSG00000256025	12	12p13.33	CACNA1C antisense RNA 4	ncRNA	CACNA1C-AS4	CACNA1C antisense RNA 4	O	CACNA1C antisense RNA 4 (non-protein coding)	20201124	-
9606	100874235	CACNA1C-AS2	-	-	HGNC:HGNC:40118|Ensembl:ENSG00000256271	12	12p13.33	CACNA1C antisense RNA 2	ncRNA	CACNA1C-AS2	CACNA1C antisense RNA 2	O	CACNA1C antisense RNA 2 (non-protein coding)	20201124	-
9606	100874236	COL18A1-AS2	-	-	HGNC:HGNC:40155|Ensembl:ENSG00000224574	21	21q22.3	COL18A1 antisense RNA 2	ncRNA	COL18A1-AS2	COL18A1 antisense RNA 2	O	COL18A1 antisense RNA 2 (non-protein coding)	20201124	-
9606	100874237	CACNA2D3-AS1	-	-	HGNC:HGNC:40702|Ensembl:ENSG00000243715	3	3p14.3	CACNA2D3 antisense RNA 1	ncRNA	CACNA2D3-AS1	CACNA2D3 antisense RNA 1	O	CACNA2D3 antisense RNA 1 (non-protein coding)	20201124	-
9606	100874238	ARHGEF7-AS2	-	-	HGNC:HGNC:40717|Ensembl:ENSG00000235875	13	13q34	ARHGEF7 antisense RNA 2	ncRNA	ARHGEF7-AS2	ARHGEF7 antisense RNA 2	O	ARHGEF7 antisense RNA 2 (non-protein coding)	20201124	-
9606	100874239	ARHGAP26-AS1	-	-	HGNC:HGNC:40792|Ensembl:ENSG00000226272	5	5q31.3	ARHGAP26 antisense RNA 1	ncRNA	ARHGAP26-AS1	ARHGAP26 antisense RNA 1	O	ARHGAP26 antisense RNA 1 (non-protein coding)	20201124	-
9606	100874241	STARD13-AS	-	STARD13-AS2	HGNC:HGNC:40873|Ensembl:ENSG00000236581	13	13q13.1	STARD13 antisense RNA	ncRNA	STARD13-AS	STARD13 antisense RNA	O	STARD13 antisense RNA 2 (non-protein coding)	20201124	-
9606	100874242	PRICKLE2-AS2	-	-	HGNC:HGNC:40917	3	3p14.1	PRICKLE2 antisense RNA 2	ncRNA	PRICKLE2-AS2	PRICKLE2 antisense RNA 2	O	PRICKLE2 antisense RNA 2 (non-protein coding)	20201124	-
9606	100874243	PRICKLE2-AS3	-	-	HGNC:HGNC:40918|Ensembl:ENSG00000226017	3	3p14.1	PRICKLE2 antisense RNA 3	ncRNA	PRICKLE2-AS3	PRICKLE2 antisense RNA 3	O	PRICKLE2 antisense RNA 3 (non-protein coding)	20201124	-
9606	100874244	NAALADL2-AS2	-	-	HGNC:HGNC:41015	3	3q26.31	NAALADL2 antisense RNA 2	ncRNA	NAALADL2-AS2	NAALADL2 antisense RNA 2	O	NAALADL2 antisense RNA 2 (non-protein coding)	20201124	-
9606	100874245	NAALADL2-AS1	-	-	HGNC:HGNC:41016	3	3q26.31	NAALADL2 antisense RNA 1	ncRNA	NAALADL2-AS1	NAALADL2 antisense RNA 1	O	NAALADL2 antisense RNA 1 (non-protein coding)	20201124	-
9606	100874246	ARHGAP31-AS1	-	-	HGNC:HGNC:41235|Ensembl:ENSG00000241155	3	3q13.33	ARHGAP31 antisense RNA 1	ncRNA	ARHGAP31-AS1	ARHGAP31 antisense RNA 1	O	ARHGAP31 antisense RNA 1 (non-protein coding)	20201124	-
9606	100874247	ANKRD33B-AS1	-	-	HGNC:HGNC:41298	5	5p15.2	ANKRD33B antisense RNA 1	ncRNA	ANKRD33B-AS1	ANKRD33B antisense RNA 1	O	ANKRD33B antisense RNA 1 (non-protein coding)	20190324	-
9606	100874248	USP24P1	-	-	HGNC:HGNC:42014|Ensembl:ENSG00000229375	13	13q12.11	ubiquitin specific peptidase 24 pseudogene 1	pseudo	USP24P1	ubiquitin specific peptidase 24 pseudogene 1	O	-	20201124	-
9606	100874249	DENND5B-AS1	-	-	HGNC:HGNC:42517|Ensembl:ENSG00000255867	12	12p11.21	DENND5B antisense RNA 1	ncRNA	DENND5B-AS1	DENND5B antisense RNA 1	O	DENND5B antisense RNA 1 (non-protein coding)	20201124	-
9606	100874250	KIRREL3-AS1	-	-	HGNC:HGNC:42655	11	11q24.2	KIRREL3 antisense RNA 1	ncRNA	KIRREL3-AS1	KIRREL3 antisense RNA 1	O	KIRREL3 antisense RNA 1 (non-protein coding)	20200624	-
9606	100874251	KIRREL3-AS2	-	-	HGNC:HGNC:42656|Ensembl:ENSG00000254960	11	11q24.2	KIRREL3 antisense RNA 2	ncRNA	KIRREL3-AS2	KIRREL3 antisense RNA 2	O	KIRREL3 antisense RNA 2 (non-protein coding)	20201124	-
9606	100874252	USP32P4	-	-	HGNC:HGNC:43577	17	17q23.2	ubiquitin specific peptidase 32 pseudogene 4	pseudo	USP32P4	ubiquitin specific peptidase 32 pseudogene 4	O	-	20201124	-
9606	100874253	LINC00853	-	PDZK1IP1-AS1|ncRNA-a4	HGNC:HGNC:43716|Ensembl:ENSG00000224805	1	1p33	long intergenic non-protein coding RNA 853	ncRNA	LINC00853	long intergenic non-protein coding RNA 853	O	PDZK1IP1 antisense RNA 1 (non-protein coding)|PDZK1IP1 antisense RNA 1 (tail to tail)|noncoding RNA-activating 4	20201124	-
9606	100874254	JTBP1	-	-	HGNC:HGNC:39180|Ensembl:ENSG00000233603	22	22q13.2	jumping translocation breakpoint pseudogene 1	pseudo	JTBP1	jumping translocation breakpoint pseudogene 1	O	-	20201124	-
9606	100874255	RNASEH2B-AS1	-	-	HGNC:HGNC:39967	13	13q14.3	RNASEH2B antisense RNA 1	ncRNA	RNASEH2B-AS1	RNASEH2B antisense RNA 1	O	RNASEH2B antisense RNA 1 (non-protein coding)	20201124	-
9606	100874256	TNR-IT1	-	-	HGNC:HGNC:41391	1	1q25.1	TNR intronic transcript 1	ncRNA	TNR-IT1	TNR intronic transcript 1	O	TNR intronic transcript 1 (non-protein coding)	20190324	-
9606	100874257	MTAPP1	-	-	HGNC:HGNC:42442	3	3q25.32	methylthioadenosine phosphorylase pseudogene 1	pseudo	MTAPP1	methylthioadenosine phosphorylase pseudogene 1	O	-	20201124	-
9606	100874258	SCGB1D5P	-	SCGB1D1P1	HGNC:HGNC:42735|Ensembl:ENSG00000248287	4	4q32.3	secretoglobin family 1D member 5, pseudogene	pseudo	SCGB1D5P	secretoglobin family 1D member 5, pseudogene	O	secretoglobin, family 1D, member 1 pseudogene 1	20201124	-
9606	100874259	SLC25A30-AS1	-	-	HGNC:HGNC:42795|Ensembl:ENSG00000251015	13	13q14.13	SLC25A30 antisense RNA 1	ncRNA	SLC25A30-AS1	SLC25A30 antisense RNA 1	O	SLC25A30 antisense RNA 1 (non-protein coding)|XXyac-YMR12DG2.1	20201124	-
9606	100874260	UBE2CP5	-	-	HGNC:HGNC:43554	19	19q13.43	ubiquitin conjugating enzyme E2 C pseudogene 5	pseudo	UBE2CP5	ubiquitin conjugating enzyme E2 C pseudogene 5	O	ubiquitin-conjugating enzyme E2C pseudogene 5	20201124	-
9606	100874261	CCDC200	-	LINC00854|TMEM106A-AS1	HGNC:HGNC:43658|Ensembl:ENSG00000236383	17	17q21.31	coiled-coil domain containing 200	protein-coding	CCDC200	coiled-coil domain containing 200	O	coiled-coil domain-containing protein 200|TMEM106A antisense RNA 1 (non-protein coding)|TMEM106A antisense RNA 1 (tail to tail)|long intergenic non-protein coding RNA 854	20201124	-
9606	100874262	UBE2D3P3	-	-	HGNC:HGNC:39011|Ensembl:ENSG00000224690	1	1q21.3	ubiquitin conjugating enzyme E2 D3 pseudogene 3	pseudo	UBE2D3P3	ubiquitin conjugating enzyme E2 D3 pseudogene 3	O	ubiquitin-conjugating enzyme E2D 3 (UBC4/5 homolog, yeast) pseudogene 3|ubiquitin-conjugating enzyme E2D 3 pseudogene 3	20201124	-
9606	100874263	AKT3-IT1	-	-	HGNC:HGNC:41304	1	1q44	AKT3 intronic transcript 1	ncRNA	AKT3-IT1	AKT3 intronic transcript 1	O	AKT3 intronic transcript 1 (non-protein coding)	20190324	-
9606	100874264	AOAH-IT1	-	-	HGNC:HGNC:41307|Ensembl:ENSG00000230539	7	7p14.2	AOAH intronic transcript 1	ncRNA	AOAH-IT1	AOAH intronic transcript 1	O	AOAH intronic transcript 1 (non-protein coding)	20201124	-
9606	100874266	LYST-AS1	-	LYST-IT2	HGNC:HGNC:41320	1	1q42.3	LYST antisense RNA 1	ncRNA	LYST-AS1	LYST antisense RNA 1	O	LYST intronic transcript 2 (non-protein coding)	20190324	-
9606	100874267	DPYD-IT1	-	-	HGNC:HGNC:41326	1	1p21.3	DPYD intronic transcript 1	ncRNA	DPYD-IT1	DPYD intronic transcript 1	O	DPYD intronic transcript 1 (non-protein coding)	20190324	-
9606	100874268	E2F3-IT1	-	-	HGNC:HGNC:41329|Ensembl:ENSG00000224707	6	6p22.3	E2F3 intronic transcript 1	ncRNA	E2F3-IT1	E2F3 intronic transcript 1	O	E2F3 intronic transcript 1 (non-protein coding)	20201209	-
9606	100874269	AFF2-IT1	-	-	HGNC:HGNC:41334	X	Xq26	AFF2 intronic transcript 1	ncRNA	AFF2-IT1	AFF2 intronic transcript 1	O	AFF2 intronic transcript 1 (non-protein coding)	20190324	-
9606	100874270	HAO2-IT1	-	-	HGNC:HGNC:41342|Ensembl:ENSG00000230921	1	1p12	HAO2 intronic transcript 1	ncRNA	HAO2-IT1	HAO2 intronic transcript 1	O	HAO2 intronic transcript 1 (non-protein coding)	20201124	-
9606	100874272	KLF7-IT1	-	-	HGNC:HGNC:41355	2	2q33.3	KLF7 intronic transcript 1	ncRNA	KLF7-IT1	KLF7 intronic transcript 1	O	KLF7 intronic transcript 1 (non-protein coding)	20190324	-
9606	100874273	TGFA-IT1	-	-	HGNC:HGNC:41389|Ensembl:ENSG00000224606	2	2p13.3	TGFA intronic transcript 1	ncRNA	TGFA-IT1	TGFA intronic transcript 1	O	TGFA intronic transcript 1 (non-protein coding)	20201124	-
9606	100874274	THRB-IT1	-	-	HGNC:HGNC:41390	3	3p24.2	THRB intronic transcript 1	ncRNA	THRB-IT1	THRB intronic transcript 1	O	THRB intronic transcript 1 (non-protein coding)	20200624	-
9606	100874275	LINC01216	-	EMCN-IT3	HGNC:HGNC:41418|Ensembl:ENSG00000250223	4	4q24	long intergenic non-protein coding RNA 1216	ncRNA	LINC01216	long intergenic non-protein coding RNA 1216	O	EMCN intronic transcript 3 (non-protein coding)	20201124	-
9606	100874276	LINC01217	-	EMCN-IT2	HGNC:HGNC:41419|Ensembl:ENSG00000251219	4	4q24	long intergenic non-protein coding RNA 1217	ncRNA	LINC01217	long intergenic non-protein coding RNA 1217	O	EMCN intronic transcript 2 (non-protein coding)	20201209	-
9606	100874278	ERI3-IT1	-	-	HGNC:HGNC:41431|Ensembl:ENSG00000233602	1	1p34.1	ERI3 intronic transcript 1	ncRNA	ERI3-IT1	ERI3 intronic transcript 1	O	ERI3 intronic transcript 1 (non-protein coding)	20201124	-
9606	100874281	NTM-IT	-	NTM-IT3	HGNC:HGNC:41437	11	11q25	NTM intronic transcript	ncRNA	NTM-IT	NTM intronic transcript	O	NTM intronic transcript (non-protein coding)|NTM intronic transcript 3 (non-protein coding)	20201124	-
9606	100874282	MLIP-IT1	-	-	HGNC:HGNC:41461|Ensembl:ENSG00000236996	6	6p12.1	MLIP intronic transcript 1	ncRNA	MLIP-IT1	MLIP intronic transcript 1	O	MLIP intronic transcript 1 (non-protein coding)	20201124	-
9606	100874283	UPP2-IT1	-	-	HGNC:HGNC:41467	2	2q24.1	UPP2 intronic transcript 1	ncRNA	UPP2-IT1	UPP2 intronic transcript 1	O	UPP2 intronic transcript 1 (non-protein coding)	20190324	-
9606	100874284	DNM3-IT1	-	-	HGNC:HGNC:41494|Ensembl:ENSG00000233540	1	1q24.3	DNM3 intronic transcript 1	ncRNA	DNM3-IT1	DNM3 intronic transcript 1	O	DNM3 intronic transcript 1 (non-protein coding)	20201124	-
9606	100874286	NRG1-IT3	-	-	HGNC:HGNC:43635|Ensembl:ENSG00000254049	8	8p12	NRG1 intronic transcript 3	ncRNA	NRG1-IT3	NRG1 intronic transcript 3	O	NRG1 intronic transcript 3 (non-protein coding)	20201124	-
9606	100874287	TSPY24P	-	-	HGNC:HGNC:38725|Ensembl:ENSG00000215601	Y	Yp11.2	testis specific protein Y-linked 24, pseudogene	pseudo	TSPY24P	testis specific protein Y-linked 24, pseudogene	O	-	20201124	-
9606	100874288	TSPY25P	-	-	HGNC:HGNC:38726|Ensembl:ENSG00000234110	Y	Yp11.2	testis specific protein Y-linked 25, pseudogene	pseudo	TSPY25P	testis specific protein Y-linked 25, pseudogene	O	-	20201124	-
9606	100874289	VDAC1P12	-	-	HGNC:HGNC:39680	13	13q13.2	voltage dependent anion channel 1 pseudogene 12	pseudo	VDAC1P12	voltage dependent anion channel 1 pseudogene 12	O	-	20201124	-
9606	100874290	RERG-IT1	-	-	HGNC:HGNC:39991	12	12p12.3	RERG intronic transcript 1	ncRNA	RERG-IT1	RERG intronic transcript 1	O	RERG intronic transcript 1 (non-protein coding)	20190324	-
9606	100874291	ALMS1-IT1	-	-	HGNC:HGNC:41305|Ensembl:ENSG00000230002	2	2p13.1	ALMS1 intronic transcript 1	ncRNA	ALMS1-IT1	ALMS1 intronic transcript 1	O	ALMS1 intronic transcript 1 (non-protein coding)	20201124	-
9606	100874292	CDC42-IT1	-	-	HGNC:HGNC:41317	1	1p36.12	CDC42 intronic transcript 1	ncRNA	CDC42-IT1	CDC42 intronic transcript 1	O	CDC42 intronic transcript 1 (non-protein coding)	20190324	-
9606	100874293	GPC5-IT1	-	-	HGNC:HGNC:41340	13	13q31.3	GPC5 intronic transcript 1	ncRNA	GPC5-IT1	GPC5 intronic transcript 1	O	GPC5 intronic transcript 1 (non-protein coding)	20200624	-
9606	100874294	HLCS-IT1	-	bde1	HGNC:HGNC:41343	21	21q22.13	HLCS intronic transcript 1	ncRNA	HLCS-IT1	HLCS intronic transcript 1	O	HLCS intronic transcript 1 (non-protein coding)	20190324	-
9606	100874295	KCND3-IT1	-	-	HGNC:HGNC:41350|Ensembl:ENSG00000232558	1	1p13.2	KCND3 intronic transcript 1	ncRNA	KCND3-IT1	KCND3 intronic transcript 1	O	KCND3 intronic transcript 1 (non-protein coding)	20201124	-
9606	100874296	KCNH1-IT1	-	-	HGNC:HGNC:41351	1	1q32.2	KCNH1 intronic transcript 1	ncRNA	KCNH1-IT1	KCNH1 intronic transcript 1	O	KCNH1 intronic transcript 1 (non-protein coding)	20201124	-
9606	100874298	RASA2-IT1	-	-	HGNC:HGNC:41376	3	3q23	RASA2 intronic transcript 1	ncRNA	RASA2-IT1	RASA2 intronic transcript 1	O	RASA2 intronic transcript 1 (non-protein coding)	20200624	-
9606	100874299	KDM5C-IT1	-	-	HGNC:HGNC:41384	X	Xp11.22	KDM5C intronic transcript 1	ncRNA	KDM5C-IT1	KDM5C intronic transcript 1	O	KDM5C intronic transcript 1 (non-protein coding)	20190324	-
9606	100874300	SYNJ2-IT1	-	-	HGNC:HGNC:41387|Ensembl:ENSG00000233496	6	6q25.3	SYNJ2 intronic transcript 1	ncRNA	SYNJ2-IT1	SYNJ2 intronic transcript 1	O	SYNJ2 intronic transcript 1 (non-protein coding)	20201124	-
9606	100874301	EIPR1-IT1	-	TSSC1-IT1	HGNC:HGNC:41392	2	2p25.3	EIPR1 intronic transcript 1	ncRNA	EIPR1-IT1	EIPR1 intronic transcript 1	O	TSSC1 intronic transcript 1 (non-protein coding)	20190324	-
9606	100874302	ITCH-IT1	-	-	HGNC:HGNC:41397	20	20q11.22	ITCH intronic transcript 1	ncRNA	ITCH-IT1	ITCH intronic transcript 1	O	ITCH intronic transcript 1 (non-protein coding)	20190402	-
9606	100874303	ALG9-IT1	-	-	HGNC:HGNC:41409	11	11q23.1	ALG9 intronic transcript 1	ncRNA	ALG9-IT1	ALG9 intronic transcript 1	O	ALG9 intronic transcript 1 (non-protein coding)	20200624	-
9606	100874305	NAV2-IT1	-	-	HGNC:HGNC:41416	11	11p15.1	NAV2 intronic transcript 1	ncRNA	NAV2-IT1	NAV2 intronic transcript 1	O	NAV2 intronic transcript 1 (non-protein coding)	20200624	-
9606	100874306	ACAP2-IT1	-	-	HGNC:HGNC:41426	3	3q29	ACAP2 intronic transcript 1	ncRNA	ACAP2-IT1	ACAP2 intronic transcript 1	O	ACAP2 intronic transcript 1 (non-protein coding)	20200624	-
9606	100874307	RSF1-IT2	-	-	HGNC:HGNC:41438	11	11q14.1	RSF1 intronic transcript 2	ncRNA	RSF1-IT2	RSF1 intronic transcript 2	O	RSF1 intronic transcript 2 (non-protein coding)	20200624	-
9606	100874308	RSF1-IT1	-	-	HGNC:HGNC:41439	11	11q14.1	RSF1 intronic transcript 1	ncRNA	RSF1-IT1	RSF1 intronic transcript 1	O	RSF1 intronic transcript 1 (non-protein coding)	20200624	-
9606	100874309	EPN2-IT1	-	-	HGNC:HGNC:41445	17	17p11.2	EPN2 intronic transcript 1	ncRNA	EPN2-IT1	EPN2 intronic transcript 1	O	EPN2 intronic transcript 1 (non-protein coding)	20201124	-
9606	100874310	MAST4-IT1	-	-	HGNC:HGNC:41448	5	5q12.3	MAST4 intronic transcript 1	ncRNA	MAST4-IT1	MAST4 intronic transcript 1	O	MAST4 intronic transcript 1 (non-protein coding)	20190324	-
9606	100874311	ATG10-IT1	-	-	HGNC:HGNC:41455	5	5q14.1	ATG10 intronic transcript 1	ncRNA	ATG10-IT1	ATG10 intronic transcript 1	O	ATG10 intronic transcript 1 (non-protein coding)	20190324	-
9606	100874312	FNDC1-IT1	-	-	HGNC:HGNC:41460|Ensembl:ENSG00000235086	6	6q25.3	FNDC1 intronic transcript 1	ncRNA	FNDC1-IT1	FNDC1 intronic transcript 1	O	FNDC1 intronic transcript 1 (non-protein coding)	20201209	-
9606	100874313	AGBL4-IT1	-	-	HGNC:HGNC:41482|Ensembl:ENSG00000225623	1	1p33	AGBL4 intronic transcript 1	ncRNA	AGBL4-IT1	AGBL4 intronic transcript 1	O	AGBL4 intronic transcript 1 (non-protein coding)	20201124	-
9606	100874314	TTLL7-IT1	-	-	HGNC:HGNC:41486	1	1p31.1	TTLL7 intronic transcript 1	ncRNA	TTLL7-IT1	TTLL7 intronic transcript 1	O	TTLL7 intronic transcript 1 (non-protein coding)	20190324	-
9606	100874315	SIK3-IT1	-	-	HGNC:HGNC:41495	11	11q23.3	SIK3 intronic transcript 1	ncRNA	SIK3-IT1	SIK3 intronic transcript 1	O	SIK3 intronic transcript 1 (non-protein coding)	20200624	-
9606	100874317	FABP7P2	-	-	HGNC:HGNC:41952	2	2q11.1	fatty acid binding protein 7 pseudogene 2	pseudo	FABP7P2	fatty acid binding protein 7 pseudogene 2	O	fatty acid binding protein 7, brain pseudogene 2	20201124	-
9606	100874319	NAP1L4P2	-	-	HGNC:HGNC:39739	X	Xq22.3	nucleosome assembly protein 1 like 4 pseudogene 2	pseudo	NAP1L4P2	nucleosome assembly protein 1 like 4 pseudogene 2	O	-	20201124	-
9606	100874321	RASA3-IT1	-	-	HGNC:HGNC:39938	13	13q34	RASA3 intronic transcript 1	ncRNA	RASA3-IT1	RASA3 intronic transcript 1	O	RASA3 intronic transcript 1 (non-protein coding)	20201124	-
9606	100874322	BACH1-IT2	-	-	HGNC:HGNC:40007	21	21q21.3	BACH1 intronic transcript 2	ncRNA	BACH1-IT2	BACH1 intronic transcript 2	O	BACH1 intronic transcript 2 (non-protein coding)	20201124	-
9606	100874323	HOXA10-AS	-	HOXA-AS4	HGNC:HGNC:40281|Ensembl:ENSG00000253187	7	7p15.2	HOXA10 antisense RNA	ncRNA	HOXA10-AS	HOXA10 antisense RNA	O	HOXA cluster antisense RNA 4 (non-protein coding)	20201124	-
9606	100874324	ATP2B2-IT1	-	-	HGNC:HGNC:41309	3	3p25.3	ATP2B2 intronic transcript 1	ncRNA	ATP2B2-IT1	ATP2B2 intronic transcript 1	O	ATP2B2 intronic transcript 1 (non-protein coding)	20200624	-
9606	100874325	ATP2B2-IT2	-	-	HGNC:HGNC:41310	3	3p25.3	ATP2B2 intronic transcript 2	ncRNA	ATP2B2-IT2	ATP2B2 intronic transcript 2	O	ATP2B2 intronic transcript 2 (non-protein coding)	20201124	-
9606	100874326	DSCAM-IT1	-	zag4	HGNC:HGNC:41327|Ensembl:ENSG00000233756	21	21q22.2	DSCAM intronic transcript 1	ncRNA	DSCAM-IT1	DSCAM intronic transcript 1	O	DSCAM intronic transcript 1 (non-protein coding)	20201124	-
9606	100874327	DSCR4-IT1	-	-	HGNC:HGNC:41328	21	21q22.13	DSCR4 intronic transcript 1	ncRNA	DSCR4-IT1	DSCR4 intronic transcript 1	O	DSCR4 intronic transcript 1 (non-protein coding)	20190324	-
9606	100874330	LINC01014	-	KCNMB2-IT1	HGNC:HGNC:41353|Ensembl:ENSG00000223941	3	3q26.32	long intergenic non-protein coding RNA 1014	ncRNA	LINC01014	long intergenic non-protein coding RNA 1014	O	KCNMB2 intronic transcript 1 (non-protein coding)|hCG1646471	20201124	-
9606	100874331	LARGE-IT1	-	-	HGNC:HGNC:41357	22	22q12.3	LARGE intronic transcript 1	ncRNA	LARGE-IT1	LARGE intronic transcript 1	O	LARGE intronic transcript 1 (non-protein coding)	20190324	-
9606	100874332	OPCML-IT2	-	-	HGNC:HGNC:41365	11	11q25	OPCML intronic transcript 2	ncRNA	OPCML-IT2	OPCML intronic transcript 2	O	OPCML intronic transcript 2 (non-protein coding)	20200624	-
9606	100874333	OPCML-IT1	-	-	HGNC:HGNC:41366	11	11q25	OPCML intronic transcript 1	ncRNA	OPCML-IT1	OPCML intronic transcript 1	O	OPCML intronic transcript 1 (non-protein coding)	20200624	-
9606	100874334	TCF7L1-IT1	-	-	HGNC:HGNC:41388|Ensembl:ENSG00000231134	2	2p11.2	TCF7L1 intronic transcript 1	ncRNA	TCF7L1-IT1	TCF7L1 intronic transcript 1	O	TCF7L1 intronic transcript 1 (non-protein coding)	20201124	-
9606	100874337	PLCB1-IT1	-	-	HGNC:HGNC:41414|Ensembl:ENSG00000225479	20	20p12.3	PLCB1 intronic transcript 1	ncRNA	PLCB1-IT1	PLCB1 intronic transcript 1	O	PLCB1 intronic transcript 1 (non-protein coding)	20201124	-
9606	100874338	TRIM36-IT1	-	-	HGNC:HGNC:41422	5	5q22.3	TRIM36 intronic transcript 1	ncRNA	TRIM36-IT1	TRIM36 intronic transcript 1	O	TRIM36 intronic transcript 1 (non-protein coding)	20190324	-
9606	100874339	ZNRF3-IT1	-	-	HGNC:HGNC:41440	22	22q12.1	ZNRF3 intronic transcript 1	ncRNA	ZNRF3-IT1	ZNRF3 intronic transcript 1	O	ZNRF3 intronic transcript 1 (non-protein coding)	20190324	-
9606	100874340	CAMTA1-IT1	-	-	HGNC:HGNC:41446	1	1p36.23	CAMTA1 intronic transcript 1	ncRNA	CAMTA1-IT1	CAMTA1 intronic transcript 1	O	CAMTA1 intronic transcript 1 (non-protein coding)	20170408	-
9606	100874342	RNF216-IT1	-	-	HGNC:HGNC:41463|Ensembl:ENSG00000237738	7	7p22.1	RNF216 intronic transcript 1	ncRNA	RNF216-IT1	RNF216 intronic transcript 1	O	RNF216 intronic transcript 1 (non-protein coding)	20201124	-
9606	100874343	HS1BP3-IT1	-	-	HGNC:HGNC:41474|Ensembl:ENSG00000231948	2	2p24.1	HS1BP3 intronic transcript 1	ncRNA	HS1BP3-IT1	HS1BP3 intronic transcript 1	O	HS1BP3 intronic transcript 1 (non-protein coding)	20201124	-
9606	100874344	FBXO36-IT1	-	-	HGNC:HGNC:41489	2	2q36.3	FBXO36 intronic transcript 1	ncRNA	FBXO36-IT1	FBXO36 intronic transcript 1	O	FBXO36 intronic transcript 1 (non-protein coding)	20190324	-
9606	100874345	ZBTB40-IT1	-	-	MIM:618485|HGNC:HGNC:41493	1	1p36.12	ZBTB40 intronic transcript 1	ncRNA	ZBTB40-IT1	ZBTB40 intronic transcript 1	O	ZBTB40 intronic transcript 1 (non-protein coding)	20190626	-
9606	100874346	NCKAP5-IT1	-	-	HGNC:HGNC:41497	2	2q21.2	NCKAP5 intronic transcript 1	ncRNA	NCKAP5-IT1	NCKAP5 intronic transcript 1	O	NCKAP5 intronic transcript 1 (non-protein coding)	20190324	-
9606	100874348	ZDHHC20P3	-	-	HGNC:HGNC:39775|Ensembl:ENSG00000255460	11	11q13.4	zinc finger DHHC-type containing 20 pseudogene 3	pseudo	ZDHHC20P3	zinc finger DHHC-type containing 20 pseudogene 3	O	-	20201124	-
9606	100874350	HOXB-AS2	-	-	HGNC:HGNC:40284	17	17q21.32	HOXB cluster antisense RNA 2	ncRNA	HOXB-AS2	HOXB cluster antisense RNA 2	O	HOXB cluster antisense RNA 2 (non-protein coding)	20201124	-
9606	100874351	HOXB-AS4	-	-	HGNC:HGNC:40285|Ensembl:ENSG00000242207	17	17q21.32	HOXB cluster antisense RNA 4	ncRNA	HOXB-AS4	HOXB cluster antisense RNA 4	O	HOXB cluster antisense RNA 4 (non-protein coding)	20201209	-
9606	100874352	AMMECR1-IT1	-	-	HGNC:HGNC:41306	X	Xq23	AMMECR1 intronic transcript 1	ncRNA	AMMECR1-IT1	AMMECR1 intronic transcript 1	O	AMMECR1 intronic transcript 1 (non-protein coding)	20190324	-
9606	100874353	RPS6KA2-IT1	-	-	HGNC:HGNC:41378|Ensembl:ENSG00000232082	6	6q27	RPS6KA2 intronic transcript 1	ncRNA	RPS6KA2-IT1	RPS6KA2 intronic transcript 1	O	RPS6KA2 intronic transcript 1 (non-protein coding)	20201124	-
9606	100874354	ST6GAL2-IT1	-	-	HGNC:HGNC:41380	2	2q12.2	ST6GAL2 intronic transcript 1	ncRNA	ST6GAL2-IT1	ST6GAL2 intronic transcript 1	O	ST6GAL2 intronic transcript 1 (non-protein coding)	20190324	-
9606	100874355	ARHGEF9-IT1	-	-	HGNC:HGNC:41401|Ensembl:ENSG00000231729	X	Xq11.1	ARHGEF9 intronic transcript 1	ncRNA	ARHGEF9-IT1	ARHGEF9 intronic transcript 1	O	ARHGEF9 intronic transcript 1 (non-protein coding)	20201124	-
9606	100874356	TSPAN9-IT1	-	-	HGNC:HGNC:41462	12	12p13.33	TSPAN9 intronic transcript 1	ncRNA	TSPAN9-IT1	TSPAN9 intronic transcript 1	O	TSPAN9 intronic transcript 1 (non-protein coding)	20190324	-
9606	100874358	RNY1P9	-	KLHL22-IT1|RNYP1	HGNC:HGNC:41481|Ensembl:ENSG00000255156	22	22q11.21	RNY1 pseudogene 9	pseudo	RNY1P9	RNY1 pseudogene 9	O	KLHL22 intronic transcript 1 (non-protein coding)|RNA, Ro-associated Y, pseudogene 1|RNA, Ro-associated Y1 pseudogene 9	20201124	-
9606	100874359	TMEM212-IT1	-	-	HGNC:HGNC:41505	3	3q26.31	TMEM212 intronic transcript 1	ncRNA	TMEM212-IT1	TMEM212 intronic transcript 1	O	TMEM212 intronic transcript 1 (non-protein coding)	20200624	-
9606	100874360	GRPEL2P1	-	-	HGNC:HGNC:41969	13	13q31.2	GRPEL2 pseudogene 1	pseudo	GRPEL2P1	GRPEL2 pseudogene 1	O	GrpE like 2, mitochondrial pseudogene 1	20201124	-
9606	100874361	PPP2R2B-IT1	-	-	HGNC:HGNC:42984|Ensembl:ENSG00000249553	5	5q32	PPP2R2B intronic transcript 1	ncRNA	PPP2R2B-IT1	PPP2R2B intronic transcript 1	O	PPP2R2B intronic transcript 1 (non-protein coding)	20201124	-
9606	100874362	HOXB-AS1	-	HOXB3OS	MIM:618066|HGNC:HGNC:43744|Ensembl:ENSG00000230148	17	17q21.32	HOXB cluster antisense RNA 1	ncRNA	HOXB-AS1	HOXB cluster antisense RNA 1	O	HOXB cluster antisense RNA 1 (non-protein coding)	20201124	-
9606	100874363	HOXC-AS1	-	-	HGNC:HGNC:43749|Ensembl:ENSG00000250451	12	12q13.13	HOXC cluster antisense RNA 1	ncRNA	HOXC-AS1	HOXC cluster antisense RNA 1	O	HOXC cluster antisense RNA 1 (non-protein coding)	20201124	-
9606	100874364	HOXC-AS2	-	-	HGNC:HGNC:43750|Ensembl:ENSG00000250133	12	12q13.13	HOXC cluster antisense RNA 2	ncRNA	HOXC-AS2	HOXC cluster antisense RNA 2	O	HOXC cluster antisense RNA 2 (non-protein coding)	20201124	-
9606	100874365	HOXC-AS3	-	-	HGNC:HGNC:43751|Ensembl:ENSG00000251151	12	12q13.13	HOXC cluster antisense RNA 3	ncRNA	HOXC-AS3	HOXC cluster antisense RNA 3	O	HOXC cluster antisense RNA 3 (non-protein coding)	20201124	-
9606	100874366	HOXC13-AS	-	HOXC-AS5	HGNC:HGNC:43753|Ensembl:ENSG00000249641	12	12q13.13	HOXC13 antisense RNA	ncRNA	HOXC13-AS	HOXC13 antisense RNA	O	HOXC cluster antisense RNA 5 (non-protein coding)	20201124	-
9606	100874367	ZDHHC20-IT1	-	-	HGNC:HGNC:39900	13	13q12.11	ZDHHC20 intronic transcript 1	ncRNA	ZDHHC20-IT1	ZDHHC20 intronic transcript 1	O	ZDHHC20 intronic transcript 1 (non-protein coding)	20200624	-
9606	100874369	CACNA1C-IT2	-	-	HGNC:HGNC:41313|Ensembl:ENSG00000256257	12	12p13.33	CACNA1C intronic transcript 2	ncRNA	CACNA1C-IT2	CACNA1C intronic transcript 2	O	CACNA1C intronic transcript 2 (non-protein coding)	20201124	-
9606	100874370	CACNA1C-IT3	-	-	HGNC:HGNC:41314	12	12p13.33	CACNA1C intronic transcript 3	ncRNA	CACNA1C-IT3	CACNA1C intronic transcript 3	O	CACNA1C intronic transcript 3 (non-protein coding)	20201124	-
9606	100874371	ARHGEF7-IT1	-	-	HGNC:HGNC:41408	13	13q34	ARHGEF7 intronic transcript 1	ncRNA	ARHGEF7-IT1	ARHGEF7 intronic transcript 1	O	ARHGEF7 intronic transcript 1 (non-protein coding)	20190324	-
9606	100874372	ARHGAP26-IT1	-	-	HGNC:HGNC:41429|Ensembl:ENSG00000230789	5	5q31.3	ARHGAP26 intronic transcript 1	ncRNA	ARHGAP26-IT1	ARHGAP26 intronic transcript 1	O	ARHGAP26 intronic transcript 1 (non-protein coding)	20201124	-
9606	100874373	STARD13-IT1	-	-	HGNC:HGNC:41453	13	13q13.1	STARD13 intronic transcript 1	ncRNA	STARD13-IT1	STARD13 intronic transcript 1	O	STARD13 intronic transcript 1 (non-protein coding)	20190324	-
9606	100874374	ARHGEF38-IT1	-	-	HGNC:HGNC:41483|Ensembl:ENSG00000249885	4	4q24	ARHGEF38 intronic transcript 1	ncRNA	ARHGEF38-IT1	ARHGEF38 intronic transcript 1	O	ARHGEF38 intronic transcript 1 (non-protein coding)	20201124	-
9606	100874375	FAM155A-IT1	-	-	HGNC:HGNC:41503	13	13q33.3	FAM155A intronic transcript 1	ncRNA	FAM155A-IT1	FAM155A intronic transcript 1	O	FAM155A intronic transcript 1 (non-protein coding)	20201124	-
9606	100874377	SMIM2-IT1	-	C13orf44-IT1	HGNC:HGNC:41492|Ensembl:ENSG00000235285	13	13q14.11	SMIM2 intronic transcript 1	ncRNA	SMIM2-IT1	SMIM2 intronic transcript 1	O	C13orf44 intronic transcript 1 (non-protein coding)|SMIM2 intronic transcript 1 (non-protein coding)	20201124	-
9606	100874378	PTGER4P3	-	-	HGNC:HGNC:38498	9	9q13	prostaglandin E receptor 4 pseudogene 3	pseudo	PTGER4P3	prostaglandin E receptor 4 pseudogene 3	O	prostaglandin E receptor 4 (subtype EP4) pseudogene 3	20201124	-
9606	100874379	POM121L13P	-	-	HGNC:HGNC:42635|Ensembl:ENSG00000236339	13	13q12.3	POM121 transmembrane nucleoporin like 13, pseudogene	pseudo	POM121L13P	POM121 transmembrane nucleoporin like 13, pseudogene	O	POM121 membrane glycoprotein-like 13, pseudogene	20201124	-
9606	100874380	DPPA5P2	-	-	HGNC:HGNC:43754|Ensembl:ENSG00000259427	15	15q21.1	developmental pluripotency associated 5 pseudogene 2	pseudo	DPPA5P2	developmental pluripotency associated 5 pseudogene 2	O	-	20201124	-
9606	100874381	NPIPP1	-	-	HGNC:HGNC:35407|Ensembl:ENSG00000188599	16	16p13.11	nuclear pore complex interacting protein pseudogene 1	pseudo	NPIPP1	nuclear pore complex interacting protein pseudogene 1	O	-	20201124	-
9606	100874382	USP9YP12	-	-	HGNC:HGNC:38720	Y	Yq11.23	USP9Y pseudogene 12	pseudo	USP9YP12	USP9Y pseudogene 12	O	ubiquitin specific peptidase 9, Y-linked pseudogene 12	20201124	-
9606	100874383	USP9YP22	-	-	HGNC:HGNC:38758	Y	Yp11.2	USP9Y pseudogene 22	pseudo	USP9YP22	USP9Y pseudogene 22	O	ubiquitin specific peptidase 9, Y-linked pseudogene 22	20201124	-
9606	100874384	USP9YP30	-	-	HGNC:HGNC:38766	Y	Yq11.23	USP9Y pseudogene 30	pseudo	USP9YP30	USP9Y pseudogene 30	O	ubiquitin specific peptidase 9, Y-linked pseudogene 30	20201124	-
9606	100874385	HNRNPKP5	-	-	HGNC:HGNC:42378	5	5p15.2	heterogeneous nuclear ribonucleoprotein K pseudogene 5	pseudo	HNRNPKP5	heterogeneous nuclear ribonucleoprotein K pseudogene 5	O	-	20201124	-
9606	100874386	OSTCP5	-	-	HGNC:HGNC:42867	1	1p34.1	oligosaccharyltransferase complex subunit pseudogene 5	pseudo	OSTCP5	oligosaccharyltransferase complex subunit pseudogene 5	O	-	20201124	-
9606	100874387	OSTCP6	-	-	HGNC:HGNC:42868	6	6p12.1	oligosaccharyltransferase complex subunit pseudogene 6	pseudo	OSTCP6	oligosaccharyltransferase complex subunit pseudogene 6	O	-	20201124	-
9606	100874388	OSTCP8	-	-	HGNC:HGNC:42869	9	9p13.3	oligosaccharyltransferase complex subunit pseudogene 8	pseudo	OSTCP8	oligosaccharyltransferase complex subunit pseudogene 8	O	-	20201124	-
9606	100874389	CNOT4P1	-	-	HGNC:HGNC:39272|Ensembl:ENSG00000236704	13	13q12.11	CCR4-NOT transcription complex subunit 4 pseudogene 1	pseudo	CNOT4P1	CCR4-NOT transcription complex subunit 4 pseudogene 1	O	-	20201124	-
9606	100874390	RAC1P7	-	-	HGNC:HGNC:42007|Ensembl:ENSG00000236101	1	1q42.2	Rac family small GTPase 1 pseudogene 7	pseudo	RAC1P7	Rac family small GTPase 1 pseudogene 7	O	ras-related C3 botulinum toxin substrate 1 pseudogene 7	20201124	-
9606	100874391	OSTCP7	-	-	HGNC:HGNC:42870	17	17q12	oligosaccharyltransferase complex subunit pseudogene 7	pseudo	OSTCP7	oligosaccharyltransferase complex subunit pseudogene 7	O	-	20201124	-
9606	100874392	ANKRD20A12P	-	-	HGNC:HGNC:43603	4	-	ankyrin repeat domain 20 family member A12, pseudogene	pseudo	ANKRD20A12P	ankyrin repeat domain 20 family member A12, pseudogene	O	ankyrin repeat domain 20 family, member A pseudogene	20201124	-
9606	100874393	EIF2AP1	-	-	HGNC:HGNC:39495|Ensembl:ENSG00000271582	7	7q36.1	eukaryotic translation initiation factor 2A pseudogene 1	pseudo	EIF2AP1	eukaryotic translation initiation factor 2A pseudogene 1	O	-	20201124	-
9606	100874394	EIF2AP2	-	-	HGNC:HGNC:39496|Ensembl:ENSG00000271568	7	7q36.1	eukaryotic translation initiation factor 2A pseudogene 2	pseudo	EIF2AP2	eukaryotic translation initiation factor 2A pseudogene 2	O	-	20201124	-
9606	100874395	EIF2AP3	-	-	HGNC:HGNC:39497|Ensembl:ENSG00000270990	7	7q36.1	eukaryotic translation initiation factor 2A pseudogene 3	pseudo	EIF2AP3	eukaryotic translation initiation factor 2A pseudogene 3	O	-	20201124	-
9606	100874396	HNRNPA1P24	-	-	HGNC:HGNC:39542	3	3q25.1	heterogeneous nuclear ribonucleoprotein A1 pseudogene 24	pseudo	HNRNPA1P24	heterogeneous nuclear ribonucleoprotein A1 pseudogene 24	O	-	20201124	-
9606	100874397	CDKN2AIPNLP3	-	-	HGNC:HGNC:39853|Ensembl:ENSG00000224351	13	13q14.11	CDKN2A interacting protein N-terminal like pseudogene 3	pseudo	CDKN2AIPNLP3	CDKN2A interacting protein N-terminal like pseudogene 3	O	-	20201124	-
9606	100874398	RAC1P8	-	-	HGNC:HGNC:42005|Ensembl:ENSG00000234033	13	13q21.31	Rac family small GTPase 1 pseudogene 8	pseudo	RAC1P8	Rac family small GTPase 1 pseudogene 8	O	ras-related C3 botulinum toxin substrate 1 pseudogene 8	20201124	-
9606	100874399	IMPDH1P10	-	-	HGNC:HGNC:33965|Ensembl:ENSG00000232133	2	2q33.1	inosine monophosphate dehydrogenase 1 pseudogene 10	pseudo	IMPDH1P10	inosine monophosphate dehydrogenase 1 pseudogene 10	O	IMP (inosine monophosphate) dehydrogenase 1 pseudogene 10	20201124	-
9606	100874400	HNRNPA1P18	-	-	HGNC:HGNC:39445	13	13q21.33	heterogeneous nuclear ribonucleoprotein A1 pseudogene 18	pseudo	HNRNPA1P18	heterogeneous nuclear ribonucleoprotein A1 pseudogene 18	O	-	20201124	-
9606	100874401	EIF2AP4	-	-	HGNC:HGNC:39498|Ensembl:ENSG00000227395	10	10q11.21	eukaryotic translation initiation factor 2A pseudogene 4	pseudo	EIF2AP4	eukaryotic translation initiation factor 2A pseudogene 4	O	-	20201124	-
9606	100874402	HNRNPA1P19	-	-	HGNC:HGNC:39537|Ensembl:ENSG00000218454	17	17p11.2	heterogeneous nuclear ribonucleoprotein A1 pseudogene 19	pseudo	HNRNPA1P19	heterogeneous nuclear ribonucleoprotein A1 pseudogene 19	O	-	20201124	-
9606	100874403	ERHP2	-	-	HGNC:HGNC:41917	6	6p12.1	ERH pseudogene 2	pseudo	ERHP2	ERH pseudogene 2	O	enhancer of rudimentary homolog pseudogene 2	20201124	-
9606	100874404	LINC00328-2P	-	NCRNA00328-2P|NCRNA00328B	HGNC:HGNC:42027|Ensembl:ENSG00000225016	13	13q11	long intergenic non-protein coding RNA 328-2, pseudogene	pseudo	LINC00328-2P	long intergenic non-protein coding RNA 328-2, pseudogene	O	non-protein coding RNA 328-2, pseudogene|non-protein coding RNA 328B	20201124	-
9606	100874405	PPIAP27	-	-	HGNC:HGNC:42646|Ensembl:ENSG00000234363	13	13q12.11	peptidylprolyl isomerase A pseudogene 27	pseudo	PPIAP27	peptidylprolyl isomerase A pseudogene 27	O	peptidylprolyl isomerase A (cyclophilin A) pseudogene 27	20201124	-
9606	100874406	FAM106DP	-	FAM106D	HGNC:HGNC:38397	17	17q23.1	family with sequence similarity 106 member D, pseudogene	pseudo	FAM106DP	family with sequence similarity 106 member D, pseudogene	O	-	20201124	-
9606	100874407	SNRPGP3	-	-	HGNC:HGNC:39322	7	7q32.1	small nuclear ribonucleoprotein polypeptide G pseudogene 3	pseudo	SNRPGP3	small nuclear ribonucleoprotein polypeptide G pseudogene 3	O	-	20201124	-
9606	100874408	SNRPGP7	-	-	HGNC:HGNC:39326	2	2p23.2	small nuclear ribonucleoprotein polypeptide G pseudogene 7	pseudo	SNRPGP7	small nuclear ribonucleoprotein polypeptide G pseudogene 7	O	-	20201124	-
9606	100874409	SNRPGP8	-	-	HGNC:HGNC:39327|Ensembl:ENSG00000226718	2	2q36.3	small nuclear ribonucleoprotein polypeptide G pseudogene 8	pseudo	SNRPGP8	small nuclear ribonucleoprotein polypeptide G pseudogene 8	O	-	20201124	-
9606	100874410	HMGN1P9	-	-	HGNC:HGNC:39352|Ensembl:ENSG00000248377	3	3q22.2	high mobility group nucleosome binding domain 1 pseudogene	pseudo	HMGN1P9	high mobility group nucleosome binding domain 1 pseudogene	O	-	20201124	-
9606	100874411	SNRPFP2	-	-	HGNC:HGNC:39665	1	1p36.11	small nuclear ribonucleoprotein polypeptide F pseudogene 2	pseudo	SNRPFP2	small nuclear ribonucleoprotein polypeptide F pseudogene 2	O	-	20201124	-
9606	100874412	SNRPFP4	-	-	HGNC:HGNC:39667|Ensembl:ENSG00000235627	3	3p21.31	small nuclear ribonucleoprotein polypeptide F pseudogene 4	pseudo	SNRPFP4	small nuclear ribonucleoprotein polypeptide F pseudogene 4	O	-	20201124	-
9606	100874413	SNRPEP5	-	-	HGNC:HGNC:43447	2	2p25.1	SNRPE pseudogene 5	pseudo	SNRPEP5	SNRPE pseudogene 5	O	small nuclear ribonucleoprotein polypeptide E pseudogene 5	20201124	-
9606	100874414	SNRPEP6	-	-	HGNC:HGNC:43571	6	6q25.1	SNRPE pseudogene 6	pseudo	SNRPEP6	SNRPE pseudogene 6	O	small nuclear ribonucleoprotein polypeptide E pseudogene 6	20201124	-
9606	100874415	SNRPEP7	-	-	HGNC:HGNC:43572	1	1p36.11	SNRPE pseudogene 7	pseudo	SNRPEP7	SNRPE pseudogene 7	O	small nuclear ribonucleoprotein polypeptide E pseudogene 7	20201124	-
9606	100874416	SNRPEP9	-	-	HGNC:HGNC:43574|Ensembl:ENSG00000214124	X	Xp22.11	SNRPE pseudogene 9	pseudo	SNRPEP9	SNRPE pseudogene 9	O	small nuclear ribonucleoprotein polypeptide E pseudogene 9	20201124	-
9606	100874417	TIMM8BP2	-	-	HGNC:HGNC:39212	X	Xq26.2	translocase of inner mitochondrial membrane 8B pseudogene 2	pseudo	TIMM8BP2	translocase of inner mitochondrial membrane 8B pseudogene 2	O	-	20201124	-
9606	100874418	SNRPGP5	-	-	HGNC:HGNC:39324	10	10p13	small nuclear ribonucleoprotein polypeptide G pseudogene 5	pseudo	SNRPGP5	small nuclear ribonucleoprotein polypeptide G pseudogene 5	O	-	20201124	-
9606	100874419	IPPKP1	-	-	HGNC:HGNC:39390	13	13q12.11	inositol 1,3,4,5,6-pentakisphosphate 2-kinase pseudogene 1	pseudo	IPPKP1	inositol 1,3,4,5,6-pentakisphosphate 2-kinase pseudogene 1	O	-	20201124	-
9606	100874420	ARL2BPP5	-	-	HGNC:HGNC:39449|Ensembl:ENSG00000254351	5	5q34	ADP ribosylation factor like GTPase 2 binding protein pseudogene 5	pseudo	ARL2BPP5	ADP ribosylation factor like GTPase 2 binding protein pseudogene 5	O	ADP-ribosylation factor-like 2 binding protein pseudogene 5	20201124	-
9606	100874421	ARL2BPP6	-	-	HGNC:HGNC:39450|Ensembl:ENSG00000248355	5	5q35.2	ADP ribosylation factor like GTPase 2 binding protein pseudogene 6	pseudo	ARL2BPP6	ADP ribosylation factor like GTPase 2 binding protein pseudogene 6	O	ADP-ribosylation factor-like 2 binding protein pseudogene 6	20201124	-
9606	100874422	SNRPFP3	-	-	HGNC:HGNC:39666|Ensembl:ENSG00000225501	13	13q21.33	small nuclear ribonucleoprotein polypeptide F pseudogene 3	pseudo	SNRPFP3	small nuclear ribonucleoprotein polypeptide F pseudogene 3	O	-	20201124	-
9606	100874423	SNRPEP8	-	-	HGNC:HGNC:43573|Ensembl:ENSG00000231399	10	10q21.1	SNRPE pseudogene 8	pseudo	SNRPEP8	SNRPE pseudogene 8	O	small nuclear ribonucleoprotein polypeptide E pseudogene 8	20201124	-
9606	100874424	SNRPEP10	-	-	HGNC:HGNC:43575	1	1q41	SNRPE pseudogene 10	pseudo	SNRPEP10	SNRPE pseudogene 10	O	small nuclear ribonucleoprotein polypeptide E pseudogene 10	20201124	-
9606	100874425	TIMM8BP1	-	-	HGNC:HGNC:39211	13	13q12.3	translocase of inner mitochondrial membrane 8B pseudogene 1	pseudo	TIMM8BP1	translocase of inner mitochondrial membrane 8B pseudogene 1	O	-	20201124	-
9606	100874426	SNRPGP11	-	-	HGNC:HGNC:39330	13	13q14.3	small nuclear ribonucleoprotein polypeptide G pseudogene 11	pseudo	SNRPGP11	small nuclear ribonucleoprotein polypeptide G pseudogene 11	O	-	20201124	-
9606	100874427	SNRPGP12	-	-	HGNC:HGNC:39331|Ensembl:ENSG00000226734	10	10q25.2	small nuclear ribonucleoprotein polypeptide G pseudogene 12	pseudo	SNRPGP12	small nuclear ribonucleoprotein polypeptide G pseudogene 12	O	-	20201124	-
9606	100874428	SNRPGP13	-	-	HGNC:HGNC:39332	21	21q22.2	small nuclear ribonucleoprotein polypeptide G pseudogene 13	pseudo	SNRPGP13	small nuclear ribonucleoprotein polypeptide G pseudogene 13	O	-	20201124	-
9606	100874429	HMGN1P5	-	-	HGNC:HGNC:39348|Ensembl:ENSG00000230942	1	1q23.1	high mobility group nucleosome binding domain 1 pseudogene 5	pseudo	HMGN1P5	high mobility group nucleosome binding domain 1 pseudogene 5	O	-	20201124	-
9606	100874430	HMGN1P6	-	-	HGNC:HGNC:39349|Ensembl:ENSG00000224070	2	2q33.3	high mobility group nucleosome binding domain 1 pseudogene 6	pseudo	HMGN1P6	high mobility group nucleosome binding domain 1 pseudogene 6	O	-	20201124	-
9606	100874431	HMGN1P8	-	-	HGNC:HGNC:39351|Ensembl:ENSG00000241120	3	3q26.1	high mobility group nucleosome binding domain 1 pseudogene 8	pseudo	HMGN1P8	high mobility group nucleosome binding domain 1 pseudogene 8	O	-	20201124	-
9606	100874432	TCEAL4P1	-	-	HGNC:HGNC:39582|Ensembl:ENSG00000223543	13	13q13.3	transcription elongation factor A like 4 pseudogene 1	pseudo	TCEAL4P1	transcription elongation factor A like 4 pseudogene 1	O	transcription elongation factor A (SII)-like 4 pseudogene 1	20201124	-
9606	100874433	IQCJ-SCHIP1-AS1	-	uaz98	HGNC:HGNC:41303	3	3q25.33	IQCJ-SCHIP1 readthrough antisense RNA 1	ncRNA	IQCJ-SCHIP1-AS1	IQCJ-SCHIP1 readthrough antisense RNA 1	O	IQCJ-SCHIP1 readthrough antisense RNA 1 (non-protein coding)	20201124	-
9606	100874434	SNRPGP14	-	-	HGNC:HGNC:42039|Ensembl:ENSG00000236577	13	13q14.2	small nuclear ribonucleoprotein polypeptide G pseudogene 14	pseudo	SNRPGP14	small nuclear ribonucleoprotein polypeptide G pseudogene 14	O	-	20201124	-
9606	100874435	HIGD1AP4	-	-	HGNC:HGNC:43000	2	2q36.1	HIG1 hypoxia inducible domain family member 1A pseudogene 4	pseudo	HIGD1AP4	HIG1 hypoxia inducible domain family member 1A pseudogene 4	O	-	20201124	-
9606	100874436	HIGD1AP6	-	-	HGNC:HGNC:43001|Ensembl:ENSG00000253229	8	8q21.13	HIG1 hypoxia inducible domain family member 1A pseudogene 6	pseudo	HIGD1AP6	HIG1 hypoxia inducible domain family member 1A pseudogene 6	O	-	20201124	-
9606	100874437	HIGD1AP7	-	-	HGNC:HGNC:43002	7	7p14.1	HIG1 hypoxia inducible domain family member 1A pseudogene 7	pseudo	HIGD1AP7	HIG1 hypoxia inducible domain family member 1A pseudogene 7	O	-	20201124	-
9606	100874438	HMGN1P10	-	-	HGNC:HGNC:39353|Ensembl:ENSG00000244101	3	3q22.3	high mobility group nucleosome binding domain 1 pseudogene 10	pseudo	HMGN1P10	high mobility group nucleosome binding domain 1 pseudogene 10	O	-	20201124	-
9606	100874439	HMGN1P13	-	-	HGNC:HGNC:39357|Ensembl:ENSG00000249619	5	5q22.1	high mobility group nucleosome binding domain 1 pseudogene 13	pseudo	HMGN1P13	high mobility group nucleosome binding domain 1 pseudogene 13	O	-	20201124	-
9606	100874440	HMGN1P14	-	-	HGNC:HGNC:39358|Ensembl:ENSG00000249439	5	5q22.1	high mobility group nucleosome binding domain 1 pseudogene 14	pseudo	HMGN1P14	high mobility group nucleosome binding domain 1 pseudogene 14	O	-	20201124	-
9606	100874441	HMGN1P15	-	-	HGNC:HGNC:39359|Ensembl:ENSG00000250197	5	5q22.3	high mobility group nucleosome binding domain 1 pseudogene 15	pseudo	HMGN1P15	high mobility group nucleosome binding domain 1 pseudogene 15	O	-	20201124	-
9606	100874442	HMGN1P16	-	-	HGNC:HGNC:39360|Ensembl:ENSG00000249503	5	5q32	high mobility group nucleosome binding domain 1 pseudogene 16	pseudo	HMGN1P16	high mobility group nucleosome binding domain 1 pseudogene 16	O	-	20201124	-
9606	100874443	HMGN1P17	-	-	HGNC:HGNC:39361|Ensembl:ENSG00000250787	5	5q11.2	high mobility group nucleosome binding domain 1 pseudogene 17	pseudo	HMGN1P17	high mobility group nucleosome binding domain 1 pseudogene 17	O	-	20201124	-
9606	100874444	HMGN1P18	-	-	HGNC:HGNC:39362	7	7q31.31	high mobility group nucleosome binding domain 1 pseudogene 18	pseudo	HMGN1P18	high mobility group nucleosome binding domain 1 pseudogene 18	O	-	20201124	-
9606	100874445	HMGN1P19	-	-	HGNC:HGNC:39363|Ensembl:ENSG00000224519	7	7p12.3	high mobility group nucleosome binding domain 1 pseudogene 19	pseudo	HMGN1P19	high mobility group nucleosome binding domain 1 pseudogene 19	O	-	20201124	-
9606	100874446	HMGN1P33	-	-	HGNC:HGNC:39377|Ensembl:ENSG00000230326	X	Xp22.2	high mobility group nucleosome binding domain 1 pseudogene 33	pseudo	HMGN1P33	high mobility group nucleosome binding domain 1 pseudogene 33	O	-	20201124	-
9606	100874447	HMGN1P34	-	-	HGNC:HGNC:39378	X	Xq21.1	high mobility group nucleosome binding domain 1 pseudogene 34	pseudo	HMGN1P34	high mobility group nucleosome binding domain 1 pseudogene 34	O	-	20201124	-
9606	100874448	HMGN1P35	-	-	HGNC:HGNC:39379	X	Xq13.1	high mobility group nucleosome binding domain 1 pseudogene 35	pseudo	HMGN1P35	high mobility group nucleosome binding domain 1 pseudogene 35	O	-	20201124	-
9606	100874449	ARL2BPP10	-	-	HGNC:HGNC:39454|Ensembl:ENSG00000225225	22	22q11.21	ADP ribosylation factor like GTPase 2 binding protein pseudogene 10	pseudo	ARL2BPP10	ADP ribosylation factor like GTPase 2 binding protein pseudogene 10	O	ADP-ribosylation factor-like 2 binding protein pseudogene 10	20201124	-
9606	100874450	HIGD1AP2	-	-	HGNC:HGNC:42642	13	13q31.1	HIG1 hypoxia inducible domain family member 1A pseudogene 2	pseudo	HIGD1AP2	HIG1 hypoxia inducible domain family member 1A pseudogene 2	O	-	20201124	-
9606	100874451	HIGD1AP8	-	-	HGNC:HGNC:43003|Ensembl:ENSG00000237303	12	12p13.2	HIG1 hypoxia inducible domain family member 1A pseudogene 8	pseudo	HIGD1AP8	HIG1 hypoxia inducible domain family member 1A pseudogene 8	O	-	20201124	-
9606	100874452	HIGD1AP9	-	-	HGNC:HGNC:43004	12	12q13.12	HIG1 hypoxia inducible domain family member 1A pseudogene 9	pseudo	HIGD1AP9	HIG1 hypoxia inducible domain family member 1A pseudogene 9	O	-	20201124	-
9606	100874453	HIGD1AP11	-	-	HGNC:HGNC:43006	1	1p32.3	HIG1 hypoxia inducible domain family member 1A pseudogene 11	pseudo	HIGD1AP11	HIG1 hypoxia inducible domain family member 1A pseudogene 11	O	-	20201124	-
9606	100874454	HIGD1AP13	-	-	HGNC:HGNC:43008|Ensembl:ENSG00000251019	4	4q21.21	HIG1 hypoxia inducible domain family member 1A pseudogene 13	pseudo	HIGD1AP13	HIG1 hypoxia inducible domain family member 1A pseudogene 13	O	-	20201124	-
9606	100874455	HIGD1AP14	-	-	HGNC:HGNC:43009	4	4q25	HIG1 hypoxia inducible domain family member 1A pseudogene 14	pseudo	HIGD1AP14	HIG1 hypoxia inducible domain family member 1A pseudogene 14	O	-	20201124	-
9606	100874456	HIGD1AP18	-	-	HGNC:HGNC:43013	8	8q21.13	HIG1 hypoxia inducible domain family member 1A pseudogene 18	pseudo	HIGD1AP18	HIG1 hypoxia inducible domain family member 1A pseudogene 18	O	-	20201124	-
9606	100874457	CASP1P1	-	-	HGNC:HGNC:43775	11	11q22.3	caspase 1 pseudogene 1	pseudo	CASP1P1	caspase 1 pseudogene 1	O	caspase 1, apoptosis-related cysteine peptidase pseudogene 1	20201124	-
9606	100874458	HMGN2P14	-	-	HGNC:HGNC:23341	14	14q23.2	high mobility group nucleosomal binding domain 2 pseudogene14	pseudo	HMGN2P14	high mobility group nucleosomal binding domain 2 pseudogene14	O	-	20201124	-
9606	100874459	HMGN1P20	-	-	HGNC:HGNC:39364	10	10p12.31	high mobility group nucleosome binding domain 1 pseudogene 20	pseudo	HMGN1P20	high mobility group nucleosome binding domain 1 pseudogene 20	O	-	20201124	-
9606	100874460	HMGN1P22	-	-	HGNC:HGNC:39366	11	11p15.4	high mobility group nucleosome binding domain 1 pseudogene 22	pseudo	HMGN1P22	high mobility group nucleosome binding domain 1 pseudogene 22	O	-	20201124	-
9606	100874461	HMGN1P23	-	-	HGNC:HGNC:39367|Ensembl:ENSG00000227760	12	12p13.1	high mobility group nucleosome binding domain 1 pseudogene 23	pseudo	HMGN1P23	high mobility group nucleosome binding domain 1 pseudogene 23	O	-	20201124	-
9606	100874462	HMGN1P24	-	-	HGNC:HGNC:39368	13	13q32.1	high mobility group nucleosome binding domain 1 pseudogene 24	pseudo	HMGN1P24	high mobility group nucleosome binding domain 1 pseudogene 24	O	-	20201124	-
9606	100874463	HMGN1P27	-	-	HGNC:HGNC:39371	15	15q24.3	high mobility group nucleosome binding domain 1 pseudogene 27	pseudo	HMGN1P27	high mobility group nucleosome binding domain 1 pseudogene 27	O	-	20201124	-
9606	100874464	HMGN1P28	-	-	HGNC:HGNC:39372	17	17q23.2	high mobility group nucleosome binding domain 1 pseudogene 28	pseudo	HMGN1P28	high mobility group nucleosome binding domain 1 pseudogene 28	O	-	20201124	-
9606	100874465	HMGN1P32	-	-	HGNC:HGNC:39376|Ensembl:ENSG00000237589	19	19q13.42	high mobility group nucleosome binding domain 1 pseudogene 32	pseudo	HMGN1P32	high mobility group nucleosome binding domain 1 pseudogene 32	O	-	20201124	-
9606	100874466	HMGN2P19	-	-	HGNC:HGNC:39383	1	1q42.13	high mobility group nucleosomal binding domain 2 pseudogene 19	pseudo	HMGN2P19	high mobility group nucleosomal binding domain 2 pseudogene 19	O	-	20201124	-
9606	100874467	HMGN2P21	-	-	HGNC:HGNC:39386	2	2p13.3	high mobility group nucleosomal binding domain 2 pseudogene 21	pseudo	HMGN2P21	high mobility group nucleosomal binding domain 2 pseudogene 21	O	-	20201124	-
9606	100874468	HMGN2P22	-	-	HGNC:HGNC:39387	2	2q11.2	high mobility group nucleosomal binding domain 2 pseudogene 22	pseudo	HMGN2P22	high mobility group nucleosomal binding domain 2 pseudogene 22	O	-	20201124	-
9606	100874469	HMGN2P23	-	-	HGNC:HGNC:39388	2	2q14.1	high mobility group nucleosomal binding domain 2 pseudogene 23	pseudo	HMGN2P23	high mobility group nucleosomal binding domain 2 pseudogene 23	O	-	20201124	-
9606	100874470	HMGN2P26	-	-	HGNC:HGNC:39393|Ensembl:ENSG00000241203	3	3q26.2	high mobility group nucleosomal binding domain 2 pseudogene 26	pseudo	HMGN2P26	high mobility group nucleosomal binding domain 2 pseudogene 26	O	-	20201124	-
9606	100874471	HMGN2P27	-	-	HGNC:HGNC:39394	5	5q23.1	high mobility group nucleosomal binding domain 2 pseudogene 27	pseudo	HMGN2P27	high mobility group nucleosomal binding domain 2 pseudogene 27	O	-	20201124	-
9606	100874472	HMGN2P29	-	-	HGNC:HGNC:39396	6	6q22.31	high mobility group nucleosomal binding domain 2 pseudogene 29	pseudo	HMGN2P29	high mobility group nucleosomal binding domain 2 pseudogene 29	O	-	20201124	-
9606	100874473	HMGN2P32	-	-	HGNC:HGNC:39403	9	9q31.2	high mobility group nucleosomal binding domain 2 pseudogene 32	pseudo	HMGN2P32	high mobility group nucleosomal binding domain 2 pseudogene 32	O	-	20201124	-
9606	100874474	HMGN2P33	-	-	HGNC:HGNC:39404	9	9q21.32	high mobility group nucleosomal binding domain 2 pseudogene 33	pseudo	HMGN2P33	high mobility group nucleosomal binding domain 2 pseudogene 33	O	-	20201124	-
9606	100874475	HMGN2P45	-	-	HGNC:HGNC:39416	X	Xp22.2	high mobility group nucleosomal binding domain 2 pseudogene 45	pseudo	HMGN2P45	high mobility group nucleosomal binding domain 2 pseudogene 45	O	-	20201124	-
9606	100874476	HIGD1AP16	-	-	HGNC:HGNC:43011	20	20q11.23	HIG1 hypoxia inducible domain family member 1A pseudogene 16	pseudo	HIGD1AP16	HIG1 hypoxia inducible domain family member 1A pseudogene 16	O	-	20201124	-
9606	100874477	HIGD1AP17	-	-	HGNC:HGNC:43012	14	14q12	HIG1 hypoxia inducible domain family member 1A pseudogene 17	pseudo	HIGD1AP17	HIG1 hypoxia inducible domain family member 1A pseudogene 17	O	-	20201124	-
9606	100874478	HMGN2P34	-	-	HGNC:HGNC:39405	10	10q22.1	high mobility group nucleosomal binding domain 2 pseudogene 34	pseudo	HMGN2P34	high mobility group nucleosomal binding domain 2 pseudogene 34	O	-	20201124	-
9606	100874479	HMGN2P35	-	-	HGNC:HGNC:39406	10	10q24.1	high mobility group nucleosomal binding domain 2 pseudogene 35	pseudo	HMGN2P35	high mobility group nucleosomal binding domain 2 pseudogene 35	O	-	20201124	-
9606	100874480	HMGN2P36	-	-	HGNC:HGNC:39407	11	11p15.3	high mobility group nucleosomal binding domain 2 pseudogene 36	pseudo	HMGN2P36	high mobility group nucleosomal binding domain 2 pseudogene 36	O	-	20201124	-
9606	100874481	HMGN2P37	-	-	HGNC:HGNC:39408	11	11p11.2	high mobility group nucleosomal binding domain 2 pseudogene 37	pseudo	HMGN2P37	high mobility group nucleosomal binding domain 2 pseudogene 37	O	-	20201124	-
9606	100874482	HMGN2P38	-	-	HGNC:HGNC:39409	11	11q13.4	high mobility group nucleosomal binding domain 2 pseudogene 38	pseudo	HMGN2P38	high mobility group nucleosomal binding domain 2 pseudogene 38	O	-	20201124	-
9606	100874483	HMGN2P39	-	-	HGNC:HGNC:39410	13	13q21.2	high mobility group nucleosomal binding domain 2 pseudogene 39	pseudo	HMGN2P39	high mobility group nucleosomal binding domain 2 pseudogene 39	O	-	20201124	-
9606	100874484	HMGN2P40	-	-	HGNC:HGNC:39411	15	15q23	high mobility group nucleosomal binding domain 2 pseudogene 40	pseudo	HMGN2P40	high mobility group nucleosomal binding domain 2 pseudogene 40	O	-	20201124	-
9606	100874485	HMGN2P42	-	-	HGNC:HGNC:39413	17	17q23.2	high mobility group nucleosomal binding domain 2 pseudogene 42	pseudo	HMGN2P42	high mobility group nucleosomal binding domain 2 pseudogene 42	O	-	20201124	-
9606	100874486	HMGN2P43	-	-	HGNC:HGNC:39414	17	17q25.1	high mobility group nucleosomal binding domain 2 pseudogene 43	pseudo	HMGN2P43	high mobility group nucleosomal binding domain 2 pseudogene 43	O	-	20201124	-
9606	100874487	HMGN2P44	-	-	HGNC:HGNC:39415	18	18q12.1	high mobility group nucleosomal binding domain 2 pseudogene 44	pseudo	HMGN2P44	high mobility group nucleosomal binding domain 2 pseudogene 44	O	-	20201124	-
9606	100874488	NIPA2P5	-	-	HGNC:HGNC:42045	13	13q31.1	NIPA2 pseudogene 5	pseudo	NIPA2P5	NIPA2 pseudogene 5	O	NIPA magnesium transporter 2 pseudogene 5|non imprinted in Prader-Willi/Angelman syndrome 2 pseudogene 5	20201124	-
9606	100874489	DDX3P2	-	DDX3YP2	HGNC:HGNC:42172|Ensembl:ENSG00000230986	X	Xq13.2	DEAD-box helicase 3 pseudogene 2	pseudo	DDX3P2	DEAD-box helicase 3 pseudogene 2	O	DEAD (Asp-Glu-Ala-Asp) box polypeptide 3, Y-linked pseudogene 2|DEAD (Asp-Glu-Ala-Asp) box polypeptide 3, pseudogene 2	20201124	-
9606	100874490	EEF1A1P40	-	-	HGNC:HGNC:37918|Ensembl:ENSG00000231144	X	Xq22.3	eukaryotic translation elongation factor 1 alpha 1 pseudogene 40	pseudo	EEF1A1P40	eukaryotic translation elongation factor 1 alpha 1 pseudogene 40	O	-	20201124	-
9606	100874491	EEF1A1P41	-	-	HGNC:HGNC:38799	Y	Yp11.2	eukaryotic translation elongation factor 1 alpha 1 pseudogene 41	pseudo	EEF1A1P41	eukaryotic translation elongation factor 1 alpha 1 pseudogene 41	O	-	20201124	-
9606	100874492	BRK1P2	-	-	HGNC:HGNC:42021|Ensembl:ENSG00000227983	13	13q31.3	BRK1 pseudogene 2	pseudo	BRK1P2	BRK1 pseudogene 2	O	BRICK1, SCAR/WAVE actin-nucleating complex subunit pseudogene 2	20201124	-
9606	100874493	PIEZO1P2	-	-	HGNC:HGNC:42861	20	20q13.32	piezo type mechanosensitive ion channel component 1 pseudogene 2	pseudo	PIEZO1P2	piezo type mechanosensitive ion channel component 1 pseudogene 2	O	-	20201124	-
9606	100874494	CYP46A4P	-	-	HGNC:HGNC:42349	1	1p33	cytochrome P450 family 46 subfamily A member 4, pseudogene	pseudo	CYP46A4P	cytochrome P450 family 46 subfamily A member 4, pseudogene	O	CYP46A-se1[12:13:14]|cytochrome P450, family 46, subfamily A, polypeptide 4, pseudogene	20201124	-
9606	100874495	CYP4A43P	-	-	HGNC:HGNC:42417|Ensembl:ENSG00000261196	1	1p33	cytochrome P450 family 4 subfamily A member 43, pseudogene	pseudo	CYP4A43P	cytochrome P450 family 4 subfamily A member 43, pseudogene	O	CYP4A-se2[1]|cytochrome P450, family 4, subfamily A, polypeptide 43, pseudogene	20201124	-
9606	100874497	RBMY1KP	-	RBMY1K	HGNC:HGNC:38750|Ensembl:ENSG00000229234	Y	Yq11.223	RNA binding motif protein Y-linked family 1 member K, pseudogene	pseudo	RBMY1KP	RNA binding motif protein Y-linked family 1 member K, pseudogene	O	RBMY1A1 pseudogene	20201124	-
9606	100874498	SPTLC1P2	-	-	HGNC:HGNC:39669	6	6p22.3	serine palmitoyltransferase long chain base subunit 1 pseudogene 2	pseudo	SPTLC1P2	serine palmitoyltransferase long chain base subunit 1 pseudogene 2	O	-	20201124	-
9606	100874499	SPTLC1P3	-	-	HGNC:HGNC:39670|Ensembl:ENSG00000219940	6	6q12	serine palmitoyltransferase long chain base subunit 1 pseudogene 3	pseudo	SPTLC1P3	serine palmitoyltransferase long chain base subunit 1 pseudogene 3	O	-	20201124	-
9606	100874500	SPTLC1P4	-	-	HGNC:HGNC:39671|Ensembl:ENSG00000232678	1	1q21.3	serine palmitoyltransferase long chain base subunit 1 pseudogene 4	pseudo	SPTLC1P4	serine palmitoyltransferase long chain base subunit 1 pseudogene 4	O	-	20201124	-
9606	100874501	NME1P1	-	-	HGNC:HGNC:39904|Ensembl:ENSG00000237175	13	13q12.11	NME/NM23 nucleoside diphosphate kinase 1 pseudogene 1	pseudo	NME1P1	NME/NM23 nucleoside diphosphate kinase 1 pseudogene 1	O	non-metastatic cells 1, protein (NM23A) expressed in, pseudogene 1	20201124	-
9606	100874502	ATP6V0E1P1	-	-	HGNC:HGNC:41935|Ensembl:ENSG00000225364	5	5q31.1	ATPase H+ transporting V0 subunit e1 pseudogene 1	pseudo	ATP6V0E1P1	ATPase H+ transporting V0 subunit e1 pseudogene 1	O	ATPase, H+ transporting, lysosomal 9kDa, V0 subunit e1 pseudogene 1	20201124	-
9606	100874503	ATP6V0E1P2	-	-	HGNC:HGNC:41936	3	3p22.1	ATPase H+ transporting V0 subunit e1 pseudogene 2	pseudo	ATP6V0E1P2	ATPase H+ transporting V0 subunit e1 pseudogene 2	O	ATPase, H+ transporting, lysosomal 9kDa, V0 subunit e1 pseudogene 2	20201124	-
9606	100874504	ATP6V0E1P4	-	-	HGNC:HGNC:41938|Ensembl:ENSG00000227883	1	1p33	ATPase H+ transporting V0 subunit e1 pseudogene 4	pseudo	ATP6V0E1P4	ATPase H+ transporting V0 subunit e1 pseudogene 4	O	ATPase, H+ transporting, lysosomal 9kDa, V0 subunit e1 pseudogene 4	20201124	-
9606	100874505	CYP2C59P	-	-	HGNC:HGNC:42406	10	10q23.33	cytochrome P450 family 2 subfamily C member 59, pseudogene	pseudo	CYP2C59P	cytochrome P450 family 2 subfamily C member 59, pseudogene	O	CYP2C9-de2c3c|cytochrome P450, family 2, subfamily C, polypeptide 59, pseudogene	20201124	-
9606	100874506	CHCHD2P1	-	-	HGNC:HGNC:39585|Ensembl:ENSG00000226902	X	Xq25	coiled-coil-helix-coiled-coil-helix domain containing 2 pseudogene 1	pseudo	CHCHD2P1	coiled-coil-helix-coiled-coil-helix domain containing 2 pseudogene 1	O	-	20201124	-
9606	100874507	CHCHD2P4	-	-	HGNC:HGNC:39588	6	6q23.2	coiled-coil-helix-coiled-coil-helix domain containing 2 pseudogene 4	pseudo	CHCHD2P4	coiled-coil-helix-coiled-coil-helix domain containing 2 pseudogene 4	O	-	20201124	-
9606	100874508	CHCHD2P5	-	-	HGNC:HGNC:39589|Ensembl:ENSG00000223490	1	1p22.1	coiled-coil-helix-coiled-coil-helix domain containing 2 pseudogene 5	pseudo	CHCHD2P5	coiled-coil-helix-coiled-coil-helix domain containing 2 pseudogene 5	O	-	20201124	-
9606	100874509	CHCHD2P7	-	-	HGNC:HGNC:39591	4	4q22.1	coiled-coil-helix-coiled-coil-helix domain containing 2 pseudogene 7	pseudo	CHCHD2P7	coiled-coil-helix-coiled-coil-helix domain containing 2 pseudogene 7	O	-	20201124	-
9606	100874510	PSMA6P3	-	-	HGNC:HGNC:39608|Ensembl:ENSG00000233767	21	21q22.3	proteasome subunit alpha 6 pseudogene 3	pseudo	PSMA6P3	proteasome subunit alpha 6 pseudogene 3	O	proteasome (prosome, macropain) subunit, alpha type, 6 pseudogene 3	20201124	-
9606	100874511	SPTLC1P1	-	-	HGNC:HGNC:39668|Ensembl:ENSG00000230397	10	10p11.22	serine palmitoyltransferase long chain base subunit 1 pseudogene 1	pseudo	SPTLC1P1	serine palmitoyltransferase long chain base subunit 1 pseudogene 1	O	-	20201124	-
9606	100874512	SPTLC1P5	-	-	HGNC:HGNC:39672|Ensembl:ENSG00000227922	13	13q22.3	serine palmitoyltransferase long chain base subunit 1 pseudogene 5	pseudo	SPTLC1P5	serine palmitoyltransferase long chain base subunit 1 pseudogene 5	O	-	20201124	-
9606	100874513	CYP2C115P	-	CYP2C9-de1b	HGNC:HGNC:42405	10	10q23.33	cytochrome P450 family 2 subfamily C member 115, pseudogene	pseudo	CYP2C115P	cytochrome P450 family 2 subfamily C member 115, pseudogene	O	cytochrome P450, family 2, subfamily C, polypeptide 115, pseudogene	20201124	-
9606	100874514	ATP6V1G1P7	-	-	HGNC:HGNC:39852	13	13q33.1	ATPase H+ transporting V1 subunit G1 pseudogene 7	pseudo	ATP6V1G1P7	ATPase H+ transporting V1 subunit G1 pseudogene 7	O	ATPase, H+ transporting, lysosomal 13kDa, V1 subunit G1 pseudogene 7	20201124	-
9606	100874515	POLR2KP1	-	-	HGNC:HGNC:42650	12	12q13.12	RNA polymerase II subunit K pseudogene 1	pseudo	POLR2KP1	RNA polymerase II subunit K pseudogene 1	O	polymerase (RNA) II (DNA directed) polypeptide K, 7.0kDa pseudogene 1|polymerase (RNA) II subunit K pseudogene 1	20201124	-
9606	100874516	LAMTOR3P2	-	-	HGNC:HGNC:39727	5	5q23.1	late endosomal/lysosomal adaptor, MAPK and MTOR activator 3 pseudogene 2	pseudo	LAMTOR3P2	late endosomal/lysosomal adaptor, MAPK and MTOR activator 3 pseudogene 2	O	-	20201124	-
9606	100874517	TOMM22P4	-	-	HGNC:HGNC:38740|Ensembl:ENSG00000248396	4	4q32.2	TOMM22 pseudogene 4	pseudo	TOMM22P4	TOMM22 pseudogene 4	O	translocase of outer mitochondrial membrane 22 homolog pseudogene 4	20201124	-
9606	100874518	ATP8A2P3	-	-	HGNC:HGNC:42641	13	13q12.13	ATPase phospholipid transporting 8A2 pseudogene 3	pseudo	ATP8A2P3	ATPase phospholipid transporting 8A2 pseudogene 3	O	ATPase, aminophospholipid transporter, class I, type 8A, member 2 pseudogene 3	20201124	-
9606	100874519	ELOBP4	-	TCEB2P4	HGNC:HGNC:39722|Ensembl:ENSG00000234167	10	10p11.21	elongin B pseudogene 4	pseudo	ELOBP4	elongin B pseudogene 4	O	transcription elongation factor B (SIII), polypeptide 2 (18kDa, elongin B) pseudogene 4|transcription elongation factor B subunit 2 pseudogene 4	20201124	-
9606	100874520	PCMTD1P1	-	-	HGNC:HGNC:38804	Y	Yp11.2	protein-L-isoaspartate (D-aspartate) O-methyltransferase domain containing 1 pseudogene 1	pseudo	PCMTD1P1	protein-L-isoaspartate (D-aspartate) O-methyltransferase domain containing 1 pseudogene 1	O	-	20201124	-
9606	100874521	ST13P22	-	-	HGNC:HGNC:38865	12	12q23.2	ST13, Hsp70 interacting protein pseudogene 22	pseudo	ST13P22	ST13, Hsp70 interacting protein pseudogene 22	O	suppression of tumorigenicity 13 (colon carcinoma) (Hsp70 interacting protein) pseudogene 22	20201124	-
9606	100874522	SLC25A15P2	-	-	HGNC:HGNC:39843	13	13q12.11	solute carrier family 25 member 15 pseudogene 2	pseudo	SLC25A15P2	solute carrier family 25 member 15 pseudogene 2	O	solute carrier family 25 (mitochondrial carrier; ornithine transporter) member 15 pseudogene 2	20201124	-
9606	100874523	HIF1AP1	-	-	HGNC:HGNC:43016|Ensembl:ENSG00000258978	14	14q24.3	HIF1AP pseudogene 1	pseudo	HIF1AP1	HIF1AP pseudogene 1	O	hypoxia inducible factor 1 alpha subunit pseudogene 1|hypoxia inducible factor 1, alpha subunit (basic helix-loop-helix transcription factor) pseudogene 1	20201124	-
9606	100874524	ST6GALNAC4P1	-	-	HGNC:HGNC:39660|Ensembl:ENSG00000233469	13	13q12.11	ST6 N-acetylgalactosaminide alpha-2,6-sialyltransferase 4 pseudogene 1	pseudo	ST6GALNAC4P1	ST6 N-acetylgalactosaminide alpha-2,6-sialyltransferase 4 pseudogene 1	O	ST6 (alpha-N-acetyl-neuraminyl-2,3-beta-galactosyl-1,3)-N-acetylgalactosaminide alpha-2,6-sialyltransferase 4 pseudogene 1|ST6 GalNAc alpha-2,6-sialyltransferase 4 pseudogene 1	20201124	-
9606	100874527	C16DELQ22	-	DEL16q22	MIM:614541	16	16q22	Chromosome 16q22 deletion syndrome	unknown	-	-	-	-	20190816	-
9606	100874528	XXYLT1-AS1	-	-	HGNC:HGNC:41153|Ensembl:ENSG00000233303	3	3q29	XXYLT1 antisense RNA 1	ncRNA	XXYLT1-AS1	XXYLT1 antisense RNA 1	O	XXYLT1 antisense RNA 1 (non-protein coding)	20201124	-
9606	100874529	MPRIP-AS1	-	-	HGNC:HGNC:41263	17	17p11.2	MPRIP antisense RNA 1	ncRNA	MPRIP-AS1	MPRIP antisense RNA 1	O	MPRIP antisense RNA 1 (non-protein coding)	20190324	-
9606	100874530	APOBEC3B-AS1	-	-	HGNC:HGNC:43836|Ensembl:ENSG00000249310	22	22q13.1	APOBEC3B antisense RNA 1	ncRNA	APOBEC3B-AS1	APOBEC3B antisense RNA 1	O	APOBEC3B antisense RNA 1 (non-protein coding)|CTA-150C2.16	20201124	-
9606	100874531	LINC00581	-	linc-MBOAT1-4	HGNC:HGNC:43840|Ensembl:ENSG00000280989	6	6p22.3	long intergenic non-protein coding RNA 581	ncRNA	LINC00581	long intergenic non-protein coding RNA 581	O	-	20201124	-
9606	100874532	IBGC2	-	-	MIM:606656	-	-	Basal ganglia calcification, idiopathic, 2	unknown	-	-	-	-	20191016	-
9606	100874533	DUPXQ27.3Q28	-	CXDUPq27.3q28	MIM:300869	X	Xq27.3-q28	Chromosome Xq27.3-q28 duplication syndrome	unknown	-	-	-	-	20190816	-
9606	100884129	DUP17Q12	-	C17DUPq12	MIM:614526	17	17q12	Chromosome 17q12 duplication syndrome	unknown	-	-	-	-	20190816	-
9606	100884130	DEL17Q12	-	C17DELq12	MIM:614527	17	17q12	Chromosome 17q12 deletion syndrome	unknown	-	-	-	-	20190816	-
9606	100884155	MTND2P9	-	-	HGNC:HGNC:42110|Ensembl:ENSG00000225901	9	9q21.31	MT-ND2 pseudogene 9	pseudo	MTND2P9	MT-ND2 pseudogene 9	O	mitochondrially encoded NADH:ubiquinone oxidoreductase core subunit 2 pseudogene 9	20201124	-
9606	100884169	LOC100884169	-	-	-	5	5q35.3	NADH:ubiquinone oxidoreductase subunit A12 pseudogene	pseudo	-	-	-	NADH dehydrogenase (ubiquinone) 1 alpha subcomplex, 12 pseudogene	20201124	-
9606	100885773	DYT21	-	-	MIM:614588	2	2q14.3-q21.3	dystonia 21, torsion (autosomal dominant)	unknown	-	-	-	-	20191002	-
9606	100885774	PDCOS	-	-	MIM:614590	6	6p21.3	Podoconiosis, susceptibility to	unknown	-	-	-	-	20190816	-
9606	100885775	BANCR	-	LINC00586	HGNC:HGNC:43877|Ensembl:ENSG00000278910	9	9q21.11-q21.12	BRAF-activated non-protein coding RNA	ncRNA	BANCR	BRAF-activated non-protein coding RNA	O	-	20201124	-
9606	100885776	UGDH-AS1	-	-	HGNC:HGNC:40601|Ensembl:ENSG00000249348	4	4p14	UGDH antisense RNA 1	ncRNA	UGDH-AS1	UGDH antisense RNA 1	O	UGDH antisense RNA 1 (non-protein coding)	20201124	-
9606	100885777	PCCA-AS1	-	-	HGNC:HGNC:39901	13	13q32.3	PCCA antisense RNA 1	ncRNA	PCCA-AS1	PCCA antisense RNA 1	O	PCCA antisense RNA 1 (non-protein coding)	20201124	-
9606	100885778	NALCN-AS1	-	-	HGNC:HGNC:42743|Ensembl:ENSG00000233009	13	13q32.3	NALCN antisense RNA 1	ncRNA	NALCN-AS1	NALCN antisense RNA 1	O	NALCN antisense RNA 1 (non-protein coding)	20201124	-
9606	100885779	LINC-ROR	-	ROR|lincRNA-RoR|lincRNA-ST8SIA3	MIM:615173|HGNC:HGNC:43773|Ensembl:ENSG00000258609	18	18q21.31	long intergenic non-protein coding RNA, regulator of reprogramming	ncRNA	LINC-ROR	long intergenic non-protein coding RNA, regulator of reprogramming	O	-	20201220	-
9606	100885780	VWC2L-IT1	-	-	HGNC:HGNC:41508|Ensembl:ENSG00000224257	2	2q35	VWC2L intronic transcript 1	ncRNA	VWC2L-IT1	VWC2L intronic transcript 1	O	VWC2L intronic transcript 1 (non-protein coding)	20201124	-
9606	100885781	LINC00348	-	-	HGNC:HGNC:42658|Ensembl:ENSG00000226846	13	13q21.33	long intergenic non-protein coding RNA 348	ncRNA	LINC00348	long intergenic non-protein coding RNA 348	O	-	20201124	-
9606	100885782	MYO16-AS1	-	-	HGNC:HGNC:39913|Ensembl:ENSG00000236242	13	13q33.3	MYO16 antisense RNA 1	ncRNA	MYO16-AS1	MYO16 antisense RNA 1	O	MYO16 antisense RNA 1 (non-protein coding)|NDFIP2/MYO16AS1 fusion	20201124	-
9606	100885786	NMLFS	-	C8DELq22.1|DEL8q22.1	MIM:608156	8	8q22.1	Nablus mask-like facial syndrome	unknown	-	-	-	-	20190816	-
9606	100885787	DEL8Q12Q21	-	C8DELq12q21	MIM:600257	8	8q12.2-q21.2	Bor-Duane hydrocephalus contiguous gene syndrome	unknown	-	-	-	-	20190816	-
9606	100885788	OTDD	-	C11DELq13|DEL11q13	MIM:166750	11	11q13	Otodental dysplasia chromosome deletion syndrome	unknown	-	-	-	-	20190816	-
9606	100885789	IFNG-AS1	-	GS1-410F4.2|NEST|Tmevpg1	HGNC:HGNC:43910|Ensembl:ENSG00000255733	12	12q15	IFNG antisense RNA 1	ncRNA	IFNG-AS1	IFNG antisense RNA 1	O	IFNG antisense RNA 1 (non-protein coding)|LincR-Ifng-3'AS|Theiler's murine encephalomyelitis virus persistence candidate gene 1	20201124	-
9606	100885795	LARS2-AS1	-	-	HGNC:HGNC:40796	3	3p21.31	LARS2 antisense RNA 1	ncRNA	LARS2-AS1	LARS2 antisense RNA 1	O	LARS2 antisense RNA 1 (non-protein coding)	20201124	-
9606	100885796	SLC9A9-AS1	-	-	HGNC:HGNC:40928|Ensembl:ENSG00000240012	3	3q24	SLC9A9 antisense RNA 1	ncRNA	SLC9A9-AS1	SLC9A9 antisense RNA 1	O	SLC9A9 antisense RNA 1 (non-protein coding)	20201124	-
9606	100885797	BPY2DP	-	-	HGNC:HGNC:38794	Y	Yp11.2	basic charge Y-linked 2D, pseudogene	pseudo	BPY2DP	basic charge Y-linked 2D, pseudogene	O	-	20201124	-
9606	100885798	LINC00210	-	NCRNA00210	HGNC:HGNC:37458|Ensembl:ENSG00000231814	1	1q41	long intergenic non-protein coding RNA 210	ncRNA	LINC00210	long intergenic non-protein coding RNA 210	O	RP11-72L13.1	20201124	-
9606	100885799	ENO1P4	-	-	HGNC:HGNC:37945	2	2q33.1	enolase 1 pseudogene 4	pseudo	ENO1P4	enolase 1 pseudogene 4	O	enolase 1, (alpha) pseudogene 4	20201124	-
9606	100885800	SNAP47-AS1	-	SNAP47-IT1	HGNC:HGNC:41501	1	1q42.13	SNAP47 antisense RNA 1	ncRNA	SNAP47-AS1	SNAP47 antisense RNA 1	O	SNAP47 antisense RNA 1 (non-protein coding)|SNAP47 intronic transcript 1 (non-protein coding)	20190324	-
9606	100885801	KTCN5	-	-	MIM:614622	5	5q14.1-q21.3	Keratoconus 5	unknown	-	-	-	-	20190816	-
9606	100885802	KTCN6	-	-	MIM:614623	9	9q34	Keratoconus 6	unknown	-	-	-	-	20190816	-
9606	100885803	KTCN8	-	-	MIM:614628	14	14q24.3	Keratoconus 8	unknown	-	-	-	-	20190816	-
9606	100885848	PTGES3L	-	-	HGNC:HGNC:43943|Ensembl:ENSG00000267060	17	17q21.31	prostaglandin E synthase 3 like	protein-coding	PTGES3L	prostaglandin E synthase 3 like	O	putative protein PTGES3L|prostaglandin E synthase 3 (cytosolic)-like	20201124	-
9606	100885850	PTGES3L-AARSD1	-	-	HGNC:HGNC:43946|Ensembl:ENSG00000108825	17	17q21.31	PTGES3L-AARSD1 readthrough	protein-coding	PTGES3L-AARSD1	PTGES3L-AARSD1 readthrough	O	PTGES3L-AARSD1 protein	20201124	-
9606	100885864	RNA5SP244	-	RN5S244	HGNC:HGNC:43144|Ensembl:ENSG00000212238	7	7q32.2	RNA, 5S ribosomal pseudogene 244	pseudo	RNA5SP244	RNA, 5S ribosomal pseudogene 244	O	RNA, 5S ribosomal 244	20201124	-
9606	100885865	HMGN1P29	-	-	HGNC:HGNC:39373	17	17q21.31	high mobility group nucleosome binding domain 1 pseudogene 29	pseudo	HMGN1P29	high mobility group nucleosome binding domain 1 pseudogene 29	O	-	20201124	-
9606	100885866	MRPS31P4	-	-	HGNC:HGNC:42649	13	13q14.3	mitochondrial ribosomal protein S31 pseudogene 4	pseudo	MRPS31P4	mitochondrial ribosomal protein S31 pseudogene 4	O	-	20200313	-
9606	100886964	PTCSC3	-	-	MIM:614821|HGNC:HGNC:43959	14	14q13.3	papillary thyroid carcinoma susceptibility candidate 3	ncRNA	PTCSC3	papillary thyroid carcinoma susceptibility candidate 3	O	papillary thyroid carcinoma susceptibility candidate 3 (non-protein coding)	20201124	-
9606	100887067	KRT8P48	-	-	HGNC:HGNC:48344	5	5q32	keratin 8 pseudogene 48	pseudo	KRT8P48	keratin 8 pseudogene 48	O	-	20201124	-
9606	100887068	KRT8P52	-	-	HGNC:HGNC:54654|Ensembl:ENSG00000232479	2	2q33.2	keratin 8 pseudogene 52	pseudo	KRT8P52	keratin 8 pseudogene 52	O	-	20201124	-
9606	100887072	LOC100887072	-	-	Ensembl:ENSG00000269794	19	19q13.43	zinc finger protein 470 pseudogene	pseudo	-	-	-	-	20201124	-
9606	100887073	DUX4L31	-	-	HGNC:HGNC:51770|Ensembl:ENSG00000231411	Y	Yp11.2	double homeobox 4 like 31 (pseudogene)	pseudo	DUX4L31	double homeobox 4 like 31 (pseudogene)	O	-	20201124	-
9606	100887074	DUX4L45	-	-	HGNC:HGNC:51783|Ensembl:ENSG00000261440	16	16p11.2	double homeobox 4 like 45 (pseudogene)	pseudo	DUX4L45	double homeobox 4 like 45 (pseudogene)	O	-	20201124	-
9606	100887075	ARHGAP42P1	-	-	HGNC:HGNC:43940	2	2q21.1	ARHGAP42 pseudogene 1	pseudo	ARHGAP42P1	ARHGAP42 pseudogene 1	O	Rho GTPase activating protein 42 pseudogene 1	20201124	-
9606	100887076	LOC100887076	-	-	-	18	18p11.21	apical junction component 1 homolog pseudogene	pseudo	-	-	-	-	20201124	-
9606	100887077	LOC100887077	-	-	-	7	7q33	endogenous retrovirus group 3 member 1 pseudogene	pseudo	-	-	-	-	20201124	-
9606	100887078	LOC100887078	-	-	-	1	1q44	endogenous retrovirus group 3 member 1 pseudogene	pseudo	-	-	-	-	20201124	-
9606	100887080	LOC100887080	-	-	Ensembl:ENSG00000283399	16	16p12.3	acyl-CoA synthetase medium chain family member 4 pseudogene	pseudo	-	-	-	-	20201124	-
9606	100887740	RNA5SP411	-	RN5S411	HGNC:HGNC:43311|Ensembl:ENSG00000276599	16	16p11.1	RNA, 5S ribosomal pseudogene 411	pseudo	RNA5SP411	RNA, 5S ribosomal pseudogene 411	O	RNA, 5S ribosomal 411	20201124	-
9606	100887743	DELXQ21	-	CXDELq21	MIM:303110	X	Xq21	Choroideremia, deafness, and mental retardation	unknown	-	-	-	-	20190816	-
9606	100887744	RNU6-48P	-	RNU6-48	HGNC:HGNC:34292|Ensembl:ENSG00000206888	1	1p36.11	RNA, U6 small nuclear 48, pseudogene	pseudo	RNU6-48P	RNA, U6 small nuclear 48, pseudogene	O	-	20201124	-
9606	100887745	MTND1P13	-	-	HGNC:HGNC:42096	22	22q11.23 alternate reference locus	MT-ND1 pseudogene 13	pseudo	MTND1P13	MT-ND1 pseudogene 13	O	mitochondrially encoded NADH:ubiquinone oxidoreductase core subunit 1 pseudogene 13	20201124	-
9606	100887746	UNC93B7	-	-	HGNC:HGNC:44036	4	4p16.1	unc-93 homolog B7 (pseudogene)	pseudo	UNC93B7	unc-93 homolog B7 (pseudogene)	O	-	20201124	-
9606	100887747	EEF1A1P18	-	-	HGNC:HGNC:37891	11	11q13.1	eukaryotic translation elongation factor 1 alpha 1 pseudogene 18	pseudo	EEF1A1P18	eukaryotic translation elongation factor 1 alpha 1 pseudogene 18	O	-	20201124	-
9606	100887748	UNC93B8	-	-	HGNC:HGNC:44037|Ensembl:ENSG00000249272	4	4p16.1	unc-93 homolog B8 (pseudogene)	pseudo	UNC93B8	unc-93 homolog B8 (pseudogene)	O	-	20201124	-
9606	100887749	MTND1P23	-	-	HGNC:HGNC:42092|Ensembl:ENSG00000225972	1	1p36.33	MT-ND1 pseudogene 23	pseudo	MTND1P23	MT-ND1 pseudogene 23	O	NADH dehydrogenase subnit 1|mitochondrially encoded NADH:ubiquinone oxidoreductase core subunit 1 pseudogene 23	20201124	-
9606	100887750	MRPS31P5	-	MRPS31P3	HGNC:HGNC:39253|Ensembl:ENSG00000243406	13	13q14.3	mitochondrial ribosomal protein S31 pseudogene 5	pseudo	MRPS31P5	mitochondrial ribosomal protein S31 pseudogene 5	O	mitochondrial ribosomal protein S31 pseudogene 3	20201124	-
9606	100887751	MPVQTL6	-	-	MIM:614646	7	7q22.3	Mean platelet volume QTL6	unknown	-	-	-	-	20190816	-
9606	100887752	MPVQTL5	-	-	MIM:614645	6	6q23.3	Mean platelet volume QTL5	unknown	-	-	-	-	20190816	-
9606	100887753	MPVQTL4	-	-	MIM:614644	6	6p21.3-p21.2	Mean platelet volume QTL4	unknown	-	-	-	-	20190816	-
9606	100887754	LINC00359	-	-	HGNC:HGNC:42679	13	13q32.1	long intergenic non-protein coding RNA 359	ncRNA	LINC00359	long intergenic non-protein coding RNA 359	O	-	20201124	-
9606	100887755	TRERNA1	-	LINC00651|treRNA	HGNC:HGNC:44307	20	20q13.13	translation regulatory long non-coding RNA 1	ncRNA	TRERNA1	translation regulatory long non-coding RNA 1	O	long intergenic non-protein coding RNA 651|ncRNA-a7|noncoding RNA-activating 7|translational regulatory long non-coding RNA	20201124	-
9606	100887822	KTCN7	-	-	MIM:614629	13	13q32	Keratoconus 7	unknown	-	-	-	-	20190816	-
9606	100887824	DDX11L11	-	-	HGNC:HGNC:37110	17	17p13.3	DEAD/H-box helicase 11 like 11 (pseudogene)	pseudo	DDX11L11	DEAD/H-box helicase 11 like 11 (pseudogene)	O	DEAD/H (Asp-Glu-Ala-Asp/His) box helicase 11 like 11|DEAD/H (Asp-Glu-Ala-Asp/His) box polypeptide 11 like 11	20200218	-
9606	100909384	DUP16P11.2	-	AUTS14B|C16DUPp11.2	MIM:614671	16	16p11.2	Chromosome 16p11.2 duplication syndrome	unknown	-	-	-	-	20190816	-
9606	100909385	STUT4	-	-	MIM:614668	16	16q12.1-q23.1	Stuttering, familial persistent, 4	unknown	-	-	-	-	20190816	-
9606	100909386	STUT3	-	-	MIM:614655	3	3q13.2-q13.33	Stuttering, familial persistent, 3	unknown	-	-	-	-	20190816	-
9606	100909387	CMH21	-	-	MIM:614676	7	7p12.1-q21	Cardiomyopathy, familial hypertrophic, 21	unknown	-	-	-	-	20190816	-
9606	100913082	LOC100913082	-	-	-	14	14q12	intraflagellar transport 20 homolog (Chlamydomonas) pseudogene	pseudo	-	-	-	-	20201124	-
9606	100913179	SLIRPP2	-	-	HGNC:HGNC:55150|Ensembl:ENSG00000249277	4	4p15.2	SLIRP. pseudogene 2	pseudo	SLIRPP2	SLIRP. pseudogene 2	O	SRA stem-loop interacting RNA binding protein pseudogene	20201124	-
9606	100913182	MARCKSL1P2	-	-	HGNC:HGNC:45240	6	6q24.1	MARCKS like 1 pseudogene 2	pseudo	MARCKSL1P2	MARCKS like 1 pseudogene 2	O	-	20201124	-
9606	100913183	MARCKSL1P1	-	-	HGNC:HGNC:45239	10	10q24.33	MARCKS like 1 pseudogene 1	pseudo	MARCKSL1P1	MARCKS like 1 pseudogene 1	O	-	20201124	-
9606	100913186	BDLN1	-	-	MIM:300054	X	Xq24-q28	body length, human homolog of mouse body length 1	unknown	-	-	-	-	20170402	-
9606	100913187	APOBEC3A_B	-	A3A|APOBEC3A	HGNC:HGNC:44196	22	22q13 alternate reference locus	APOBEC3A and APOBEC3B deletion hybrid	protein-coding	APOBEC3A_B	APOBEC3A and APOBEC3B deletion hybrid	O	probable DNA dC->dU-editing enzyme APOBEC-3A|DNA dC->dU-editing enzyme APOBEC-3A|Phorbolin-1	20201124	-
9606	100967223	LOC100967223	-	-	Ensembl:ENSG00000236978	7	7q11.22	neuroepithelial cell transforming 1 pseudogene	pseudo	-	-	-	-	20201124	-
9606	100967224	LOC100967224	-	-	-	1	1q31.1	neuroepithelial cell transforming 1 pseudogene	pseudo	-	-	-	-	20201124	-
9606	100996246	LINC02361	-	-	HGNC:HGNC:53283|Ensembl:ENSG00000256576	12	12q24.33	long intergenic non-protein coding RNA 2361	ncRNA	LINC02361	long intergenic non-protein coding RNA 2361	O	-	20201124	-
9606	100996247	LOC100996247	-	-	-	16	16p12.3	putative uncharacterized protein encoded by LINC00269	pseudo	-	-	-	-	20201124	-
9606	100996249	LOC100996249	-	-	-	7	7q31.1	uncharacterized LOC100996249	ncRNA	-	-	-	-	20201124	-
9606	100996251	LRIG2-DT	-	-	HGNC:HGNC:54312|Ensembl:ENSG00000238198	1	1p13.2	LRIG2 divergent transcript	ncRNA	LRIG2-DT	LRIG2 divergent transcript	O	-	20201124	-
9606	100996255	LINC02256	-	-	HGNC:HGNC:53157	15	15q13.3	long intergenic non-protein coding RNA 2256	ncRNA	LINC02256	long intergenic non-protein coding RNA 2256	O	-	20201124	-
9606	100996259	FAM106B	-	-	HGNC:HGNC:32450	17	17p11.2	family with sequence similarity 106 member B	protein-coding	FAM106B	family with sequence similarity 106 member B	O	uncharacterized protein LOC100996259	20201124	-
9606	100996262	LOC100996262	-	-	-	4	4q31.22	uncharacterized LOC100996262	pseudo	-	-	-	-	20201124	-
9606	100996263	LOC100996263	-	-	Ensembl:ENSG00000236866	1	1p12	uncharacterized LOC100996263	ncRNA	-	-	-	-	20201124	-
9606	100996266	COMETT	-	COMET|LINC01510	HGNC:HGNC:51196	7	7q31.2	cytosolic oncogenic antisense to MET transcript	ncRNA	COMETT	cytosolic oncogenic antisense to MET transcript	O	Correlated-to-MET|long intergenic non-protein coding RNA 1510	20201124	-
9606	100996279	LINC00269	-	CXorf62|NCRNA00269	HGNC:HGNC:26586|Ensembl:ENSG00000215162	X	Xq13.1	long intergenic non-protein coding RNA 269	ncRNA	LINC00269	long intergenic non-protein coding RNA 269	O	-	20201124	-
9606	100996280	LINC00911	-	-	HGNC:HGNC:48596|Ensembl:ENSG00000259107	14	14q31.3	long intergenic non-protein coding RNA 911	ncRNA	LINC00911	long intergenic non-protein coding RNA 911	O	CTD-2128A3.1	20201124	-
9606	100996284	LOC100996284	-	-	-	1	1q23.1	Fc receptor like 4 pseudogene	pseudo	-	-	-	Fc receptor-like protein 2	20201124	-
9606	100996286	LINC02273	-	-	HGNC:HGNC:53188|Ensembl:ENSG00000245954	4	4q31.3	long intergenic non-protein coding RNA 2273	ncRNA	LINC02273	long intergenic non-protein coding RNA 2273	O	-	20201124	-
9606	100996288	PIN1-DT	-	-	HGNC:HGNC:55303|Ensembl:ENSG00000267289	19	19p13.2	PIN1 divergent transcript	ncRNA	PIN1-DT	PIN1 divergent transcript	O	CTD-2623N2.11	20201124	-
9606	100996291	LINC01993	-	-	HGNC:HGNC:52826|Ensembl:ENSG00000204277	17	17q25.3	long intergenic non-protein coding RNA 1993	ncRNA	LINC01993	long intergenic non-protein coding RNA 1993	O	-	20201124	-
9606	100996294	LOC100996294	-	-	-	17	17p11.2	uncharacterized LOC100996294	ncRNA	-	-	-	-	20201124	-
9606	100996295	DNAH17-AS1	-	-	HGNC:HGNC:48594	17	17q25.3	DNAH17 antisense RNA 1	ncRNA	DNAH17-AS1	DNAH17 antisense RNA 1	O	-	20201124	-
9606	100996301	FOXD3-AS1	-	pasFOXD3	HGNC:HGNC:40241|Ensembl:ENSG00000230798	1	1p31.3	FOXD3 antisense RNA 1	ncRNA	FOXD3-AS1	FOXD3 antisense RNA 1	O	FOXD3 antisense RNA 1 (head to head)|FOXD3 promoter-associated antisense long non-coding RNA	20201124	-
9606	100996306	TUBB4BP6	-	-	HGNC:HGNC:42336	9	9q33.1	TUBB4B pseudogene 6	pseudo	TUBB4BP6	TUBB4B pseudogene 6	O	tubulin beta 4B class IVb pseudogene 6	20200624	-
9606	100996307	LIPE-AS1	-	-	HGNC:HGNC:48589|Ensembl:ENSG00000213904	19	19q13.2	LIPE antisense RNA 1	ncRNA	LIPE-AS1	LIPE antisense RNA 1	O	CTB-50E14.6	20201124	-
9606	100996315	CHIAP3	-	-	HGNC:HGNC:44464	1	1p13.2	chitinase, acidic pseudogene 3	pseudo	CHIAP3	chitinase, acidic pseudogene 3	O	-	20200829	-
9606	100996316	LOC100996316	-	-	-	Un	-	ankyrin repeat domain-containing protein 20A2-like	pseudo	-	-	-	-	20201124	-
9606	100996318	LOC100996318	-	-	Ensembl:ENSG00000233029	1	1p11.2	uncharacterized LOC100996318	ncRNA	-	-	-	-	20201124	-
9606	100996324	LINC01882	-	-	HGNC:HGNC:52701	18	18p11.21	long intergenic non-protein coding RNA 1882	ncRNA	LINC01882	long intergenic non-protein coding RNA 1882	O	-	20201124	-
9606	100996325	LOC100996325	-	-	-	5	5p15.33	uncharacterized LOC100996325	ncRNA	-	-	-	-	20201124	-
9606	100996331	POTEB	-	A26B1|CT104.5|POTE-15|POTE15|POTEB2	MIM:608912|HGNC:HGNC:33734|Ensembl:ENSG00000233917	15	15q11.2	POTE ankyrin domain family member B	protein-coding	POTEB	POTE ankyrin domain family member B	O	POTE ankyrin domain family member B|ANKRD26-like family B, member 1|POTE ankyrin domain family member B2|cancer/testis antigen family 104, member 5|prostate, ovary, testis-expressed protein on chromosome 15|protein expressed in prostate, ovary, testis, and placenta 15	20201124	-
9606	100996333	LOC100996333	-	-	Ensembl:ENSG00000256616	18	18p11.21	G protein-coupled receptor 125 pseudogene	pseudo	-	-	-	adhesion G protein-coupled receptor A3 pseudogene	20201124	-
9606	100996335	FAM230H	-	-	HGNC:HGNC:53977|Ensembl:ENSG00000206142	22	22q11.21	family with sequence similarity 230 member H	ncRNA	FAM230H	family with sequence similarity 230 member H	O	-	20201124	-
9606	100996338	LINC02169	-	-	HGNC:HGNC:53031	16	16q12.2	long intergenic non-protein coding RNA 2169	ncRNA	LINC02169	long intergenic non-protein coding RNA 2169	O	-	20201124	-
9606	100996342	LINC01664	-	-	HGNC:HGNC:52452|Ensembl:ENSG00000235478	22	22q11.1	long intergenic non-protein coding RNA 1664	ncRNA	LINC01664	long intergenic non-protein coding RNA 1664	O	-	20201124	-
9606	100996345	LINC02140	-	-	HGNC:HGNC:53000|Ensembl:ENSG00000261803	16	16q12.2	long intergenic non-protein coding RNA 2140	ncRNA	LINC02140	long intergenic non-protein coding RNA 2140	O	-	20201124	-
9606	100996348	CA3-AS1	-	-	HGNC:HGNC:51657	8	8q21.2	CA3 antisense RNA 1	ncRNA	CA3-AS1	CA3 antisense RNA 1	O	-	20201124	-
9606	100996349	LOC100996349	-	-	-	19	19p12	testis expressed 264, ER-phagy receptor	pseudo	-	-	-	testis expressed 264 pseudogene	20201124	-
9606	100996350	DUX4L26	-	-	HGNC:HGNC:50807|Ensembl:ENSG00000236138	3	3p12.3	double homeobox 4 like 26 (pseudogene)	pseudo	DUX4L26	double homeobox 4 like 26 (pseudogene)	O	-	20201124	-
9606	100996351	GNA15-DT	-	-	HGNC:HGNC:55293|Ensembl:ENSG00000267551	19	19p13.3	GNA15 divergent transcript	ncRNA	GNA15-DT	GNA15 divergent transcript	O	-	20201124	-
9606	100996361	LOC100996361	-	-	Ensembl:ENSG00000266365	17	17q23.2	ribosomal protein S6 kinase B1 pseudogene	pseudo	-	-	-	ribosomal protein S6 kinase beta-1-like	20201209	-
9606	100996362	LOC100996362	-	-	-	Un	-	C-terminal-binding protein 2 pseudogene	pseudo	-	-	-	-	20201124	-
9606	100996364	LOC100996364	-	-	-	22	22p11.2	40S ribosomal protein SA-like	pseudo	-	-	-	-	20201124	-
9606	100996375	LOC100996375	-	-	-	Un	-	angiogenic factor with G patch and FHA domains 1-like	pseudo	-	-	-	-	20201124	-
9606	100996379	LOC100996379	-	-	-	15	15q11.2	E3 ubiquitin-protein ligase HERC2-like	protein-coding	-	-	-	-	20201124	-
9606	100996384	LOC100996384	-	-	Ensembl:ENSG00000228367	5	5q13.3	aconitate hydratase, mitochondrial pseudogene	pseudo	-	-	-	-	20201124	-
9606	100996385	LOC100996385	-	-	Ensembl:ENSG00000248469	5	5q35.2	uncharacterized LOC100996385	ncRNA	-	-	-	-	20201124	-
9606	100996401	LOC100996401	-	-	-	22	22q11.21	transmembrane protein 191A	protein-coding	-	-	-	-	20200313	-
9606	100996404	LOC100996404	-	-	Ensembl:ENSG00000234884	22	22q12.1	uncharacterized LOC100996404	ncRNA	-	-	-	CTA-407F11.8	20201124	-
9606	100996413	LOC100996413	-	-	-	15	15q13.2	WAS/WASL-interacting protein family member 3-like	protein-coding	-	-	-	WAS/WASL-interacting protein family member 3-like	20201124	-
9606	100996415	FAM230D	-	LINC02592	HGNC:HGNC:53910	22	22q11.21	family with sequence similarity 230 member D	ncRNA	FAM230D	family with sequence similarity 230 member D	O	long intergenic non-protein coding RNA 2592	20201124	-
9606	100996419	LOC100996419	-	-	Ensembl:ENSG00000245317	5	5q35.3	uncharacterized LOC100996419	ncRNA	-	-	-	-	20201124	-
9606	100996425	ARLNC1	-	LINC02170|PRCAT47	MIM:618053|HGNC:HGNC:53032|Ensembl:ENSG00000260896	16	16q23.2	androgen receptor regulated long noncoding RNA 1	ncRNA	ARLNC1	androgen receptor regulated long noncoding RNA 1	O	AR-regulated long noncoding RNA 1|long intergenic non-protein coding RNA 2170|prostate cancer-associated 47	20201124	-
9606	100996432	FAM230F	-	LINC01663	HGNC:HGNC:52451	22	22q11.21	family with sequence similarity 230 member F	ncRNA	FAM230F	family with sequence similarity 230 member F	O	long intergenic non-protein coding RNA 1663	20201124	-
9606	100996435	CA15P1	-	-	HGNC:HGNC:44364|Ensembl:ENSG00000241527	22	22q11.21	CA15 pseudogene 1	pseudo	CA15P1	CA15 pseudogene 1	O	carbonic anhydrase 15, pseudogene 1|carbonic anhydrase XV, pseudogene 1	20201124	-
9606	100996437	LOC100996437	-	-	-	7	7q11.21	uncharacterized LOC100996437	ncRNA	-	-	-	-	20201124	-
9606	100996438	MED15P6	-	-	HGNC:HGNC:48655	14	14q11.2	mediator complex subunit 15 pseudogene 6	pseudo	MED15P6	mediator complex subunit 15 pseudogene 6	O	-	20201124	-
9606	100996442	LOC100996442	-	-	Ensembl:ENSG00000238009	1	1p36.33	uncharacterized LOC100996442	ncRNA	-	-	-	-	20201124	-
9606	100996447	LOC100996447	-	-	Ensembl:ENSG00000243150	3	3q25.32	uncharacterized LOC100996447	ncRNA	-	-	-	-	20201124	-
9606	100996455	LINC02724	-	-	HGNC:HGNC:54241|Ensembl:ENSG00000181908	11	11q13.1	long intergenic non-protein coding RNA 2724	ncRNA	LINC02724	long intergenic non-protein coding RNA 2724	O	-	20201124	-
9606	100996465	LCA10	-	LCAP	Ensembl:ENSG00000273769	X	Xq28	lung carcinoma-associated 10	ncRNA	-	-	-	-	20201124	-
9606	100996466	MED15P7	-	-	HGNC:HGNC:48656	22	22q11.1	mediator complex subunit 15 pseudogene 7	pseudo	MED15P7	mediator complex subunit 15 pseudogene 7	O	-	20200624	-
9606	100996476	LOC100996476	-	-	-	7	7q11.23	uncharacterized LOC100996476	pseudo	-	-	-	-	20201124	-
9606	100996478	LINC01964	-	-	HGNC:HGNC:52789|Ensembl:ENSG00000260840	2	2p11.2	long intergenic non-protein coding RNA 1964	ncRNA	LINC01964	long intergenic non-protein coding RNA 1964	O	-	20201124	-
9606	100996481	PRIM2B	-	-	Ensembl:ENSG00000283453	6	6q11.1	DNA primase subunit 2 pseudogene	pseudo	-	-	-	DNA primase large subunit-like|primase (DNA) subunit 2 pseudogene	20201209	-
9606	100996483	LOC100996483	-	-	-	16	16q12.2	caskin-1-like	pseudo	-	-	-	-	20201124	-
9606	100996485	C5orf66	-	-	HGNC:HGNC:48332|Ensembl:ENSG00000224186	5	5q31.1	chromosome 5 putative open reading frame 66	ncRNA	C5orf66	chromosome 5 putative open reading frame 66	O	-	20201124	-
9606	100996490	LINC01206	-	-	HGNC:HGNC:49637|Ensembl:ENSG00000242512	3	3q26.33	long intergenic non-protein coding RNA 1206	ncRNA	LINC01206	long intergenic non-protein coding RNA 1206	O	-	20201124	-
9606	100996492	CTXND1	-	LINC01314	HGNC:HGNC:50507|Ensembl:ENSG00000259417	15	15q25.1	cortexin domain containing 1	protein-coding	CTXND1	cortexin domain containing 1	O	cortexin domain-containing 1|long intergenic non-protein coding RNA 1314	20201124	-
9606	100996500	PDSS1P2	-	-	HGNC:HGNC:49741	2	2p21	decaprenyl diphosphate synthase subunit 1 pseudogene 2	pseudo	PDSS1P2	decaprenyl diphosphate synthase subunit 1 pseudogene 2	O	prenyl (decaprenyl) diphosphate synthase, subunit 1 pseudogene 2	20200624	-
9606	100996501	HNRNPA1P34	-	-	HGNC:HGNC:48763	12	12p13.31	heterogeneous nuclear ribonucleoprotein A1 pseudogene 34	pseudo	HNRNPA1P34	heterogeneous nuclear ribonucleoprotein A1 pseudogene 34	O	-	20200624	-
9606	100996506	LOC100996506	-	-	-	2	2p11.2	uncharacterized LOC100996506	ncRNA	-	-	-	-	20201124	-
9606	100996511	LINC01355	-	-	HGNC:HGNC:50584	1	1p36.12	long intergenic non-protein coding RNA 1355	ncRNA	LINC01355	long intergenic non-protein coding RNA 1355	O	-	20201124	-
9606	100996517	SEC22B3P	-	SEC22B3	HGNC:HGNC:53891	1	1q21.2	SEC22 homolog B3, pseudogene	pseudo	SEC22B3P	SEC22 homolog B3, pseudogene	O	vesicle-trafficking protein SEC22b	20201124	-
9606	100996520	RPSAP68	-	-	HGNC:HGNC:51920	21	21p11.2	ribosomal protein SA pseudogene 68	pseudo	RPSAP68	ribosomal protein SA pseudogene 68	O	-	20200313	-
9606	100996521	CTXND2	-	-	HGNC:HGNC:53440|Ensembl:ENSG00000283324	1	1q21.3	cortexin domain containing 2	protein-coding	CTXND2	cortexin domain containing 2	O	cortexin domain containing 2	20201124	-
9606	100996538	CCDC74BP1	-	-	HGNC:HGNC:51917	22	22q11.21	coiled-coil domain containing 74B pseudogene 1	pseudo	CCDC74BP1	coiled-coil domain containing 74B pseudogene 1	O	-	20201124	-
9606	100996539	ITPR1-DT	-	ITPR1-AS1	HGNC:HGNC:44470	3	3p26.1	ITPR1 divergent transcript	ncRNA	ITPR1-DT	ITPR1 divergent transcript	O	ITPR1 antisense RNA 1 (head to head)	20201124	-
9606	100996541	FAM157C	-	-	HGNC:HGNC:34081	16	16q24.3	family with sequence similarity 157 member C	ncRNA	FAM157C	family with sequence similarity 157 member C	O	family with sequence similarity 157 member C (non-protein coding)	20201124	-
9606	100996549	LOC100996549	-	-	-	2	2p25.1	uncharacterized LOC100996549	ncRNA	-	-	-	-	20201124	-
9606	100996556	CA15P3	-	-	HGNC:HGNC:44363	22	22q11.21	CA15 pseudogene 3	pseudo	CA15P3	CA15 pseudogene 3	O	carbonic anhydrase 15, pseudogene 3|carbonic anhydrase XV, pseudogene 3	20201124	-
9606	100996564	SSXP1	-	psiSSX1	HGNC:HGNC:30637	X	Xp11.22	SSX family pseudogene 1	pseudo	SSXP1	SSX family pseudogene 1	O	SSX1 pseudogene	20201124	-
9606	100996567	ANTXRLP1	-	-	HGNC:HGNC:45004	10	10q11.22	ANTXR like pseudogene 1	pseudo	ANTXRLP1	ANTXR like pseudogene 1	O	anthrax toxin receptor-like pseudogene 1	20201124	-
9606	100996569	NAMA	-	-	HGNC:HGNC:42408|Ensembl:ENSG00000271086	9	9q22.33	non-protein coding RNA, associated with MAP kinase pathway and growth arrest	ncRNA	NAMA	non-protein coding RNA, associated with MAP kinase pathway and growth arrest	O	-	20201124	-
9606	100996570	NFIA-AS2	-	-	HGNC:HGNC:40401|Ensembl:ENSG00000237928	1	1p31.3	NFIA antisense RNA 2	ncRNA	NFIA-AS2	NFIA antisense RNA 2	O	-	20201124	-
9606	100996571	CYYR1-AS1	-	-	MIM:616021|HGNC:HGNC:39560|Ensembl:ENSG00000197934	21	21q21.3	CYYR1 antisense RNA 1	ncRNA	CYYR1-AS1	CYYR1 antisense RNA 1	O	cysteine and tyrosine rich 1 antisense RNA 1|cysteine/tyrosine-rich 1 antisense RNA 1	20201124	-
9606	100996574	LOC100996574	-	-	-	9	9q34.13	uncharacterized LOC100996574	protein-coding	-	-	-	uncharacterized protein LOC100996574	20201124	-
9606	100996579	LINC01806	-	-	HGNC:HGNC:52599|Ensembl:ENSG00000227403	2	2q24.2	long intergenic non-protein coding RNA 1806	ncRNA	LINC01806	long intergenic non-protein coding RNA 1806	O	-	20201124	-
9606	100996582	FAM74A7	-	-	HGNC:HGNC:34037	9	9p11.2-p11.1	family with sequence similarity 74 member A7	ncRNA	FAM74A7	family with sequence similarity 74 member A7	O	family with sequence similarity 74, member A7, pseudogene	20201124	-
9606	100996583	LOC100996583	-	-	Ensembl:ENSG00000228037	1	1p36.32	uncharacterized LOC100996583	ncRNA	-	-	-	-	20201124	-
9606	100996586	IGLV8OR8-1	-	IGLV8/OR8-1|IGLV8OR81	HGNC:HGNC:5932|Ensembl:ENSG00000215177|IMGT/GENE-DB:IGLV8/OR8-1	8	8q11.21	immunoglobulin lambda variable 8/OR8-1 (pseudogene)	other	IGLV8OR8-1	immunoglobulin lambda variable 8/OR8-1 (pseudogene)	O	Ig lambda chain V region 4A-like	20201124	-
9606	100996590	LINC01505	-	-	HGNC:HGNC:51186|Ensembl:ENSG00000234323	9	9q31.2	long intergenic non-protein coding RNA 1505	ncRNA	LINC01505	long intergenic non-protein coding RNA 1505	O	RP11-308N19.1	20201124	-
9606	100996597	LINC00690	-	-	HGNC:HGNC:44503|Ensembl:ENSG00000233570	3	3p24.3	long intergenic non-protein coding RNA 690	ncRNA	LINC00690	long intergenic non-protein coding RNA 690	O	-	20201124	-
9606	100996598	LOC100996598	-	-	-	22	22q13.2	uncharacterized LOC100996598	protein-coding	-	-	-	uncharacterized protein LOC100996598	20201124	-
9606	100996600	IGKV2OR2-8	-	IGKV2/OR2-8|IGKV2OR28	HGNC:HGNC:5811|IMGT/GENE-DB:IGKV2/OR2-8	2	2q11.2	immunoglobulin kappa variable 2/OR2-8 (pseudogene)	pseudo	IGKV2OR2-8	immunoglobulin kappa variable 2/OR2-8 (pseudogene)	O	Ig kappa chain V-II region RPMI 6410-like	20201124	-
9606	100996609	LINC01436	-	-	HGNC:HGNC:50754	21	21q22.12	long intergenic non-protein coding RNA 1436	ncRNA	LINC01436	long intergenic non-protein coding RNA 1436	O	-	20201124	-
9606	100996611	LOC100996611	-	-	-	15	15q11.2	WAS/WASL-interacting protein family member 3-like	pseudo	-	-	-	-	20201124	-
9606	100996624	LINC01981	-	-	HGNC:HGNC:52809|Ensembl:ENSG00000229243	3	3p24.1	long intergenic non-protein coding RNA 1981	ncRNA	LINC01981	long intergenic non-protein coding RNA 1981	O	-	20201124	-
9606	100996630	LINC01760	-	-	HGNC:HGNC:52549|Ensembl:ENSG00000228504	1	1p21.3	long intergenic non-protein coding RNA 1760	ncRNA	LINC01760	long intergenic non-protein coding RNA 1760	O	-	20201124	-
9606	100996631	TCP11X1	-	-	HGNC:HGNC:48369|Ensembl:ENSG00000268235	X	Xq22.1	t-complex 11 family, X-linked 1	protein-coding	TCP11X1	t-complex 11 family, X-linked 1	O	T-complex protein 11 X-linked protein 1|T-complex protein 11 homolog	20201124	-
9606	100996635	LINC02607	-	-	HGNC:HGNC:54049|Ensembl:ENSG00000228971	1	1p21.3	long intergenic non-protein coding RNA 2607	ncRNA	LINC02607	long intergenic non-protein coding RNA 2607	O	-	20201124	-
9606	100996637	LOC100996637	-	-	-	2	2p25.3	uncharacterized LOC100996637	ncRNA	-	-	-	-	20201124	-
9606	100996643	LOC100996643	-	-	-	9	9q13	methylenetetrahydrofolate dehydrogenase (NADP+ dependent) 1 like pseudogene	pseudo	-	-	-	monofunctional C1-tetrahydrofolate synthase, mitochondrial-like	20201124	-
9606	100996645	LINCR-0003	-	-	Ensembl:ENSG00000249436	5	5q11.2	uncharacterized LincR-0003	ncRNA	-	-	-	CTD-2023N9.2|CTD-2023N9.3	20201124	-
9606	100996648	TCP11X2	-	-	HGNC:HGNC:48335|Ensembl:ENSG00000215029	X	Xq22.1	t-complex 11 family, X-linked 2	protein-coding	TCP11X2	t-complex 11 family, X-linked 2	O	T-complex protein 11 homolog	20201208	-
9606	100996649	ALG1L14P	-	-	HGNC:HGNC:44383	4	4p16.1	ALG1 like 14, pseudogene	pseudo	ALG1L14P	ALG1 like 14, pseudogene	O	asparagine-linked glycosylation 1-like 14, pseudogene	20201124	-
9606	100996654	SEC61G-DT	-	-	HGNC:HGNC:40835	7	7p11.2	SEC61G divergent transcript	ncRNA	SEC61G-DT	SEC61G divergent transcript	O	-	20201124	-
9606	100996660	LOC100996660	-	-	-	17	17q23.1	uncharacterized LOC100996660	ncRNA	-	-	-	-	20201124	-
9606	100996662	LOC100996662	-	-	-	8	8q24.3	uncharacterized LOC100996662	ncRNA	-	-	-	-	20201124	-
9606	100996664	LOC100996664	-	-	-	14	14q24.1	uncharacterized LOC100996664	ncRNA	-	-	-	CTD-2325P2.4	20201124	-
9606	100996665	LINC01533	-	CTC-360P9.3	HGNC:HGNC:51274|Ensembl:ENSG00000267779	19	19q13.11	long intergenic non-protein coding RNA 1533	ncRNA	LINC01533	long intergenic non-protein coding RNA 1533	O	-	20201124	-
9606	100996669	LINC01544	-	-	HGNC:HGNC:51312	18	18q21.33	long intergenic non-protein coding RNA 1544	ncRNA	LINC01544	long intergenic non-protein coding RNA 1544	O	TCONS_00026194	20201124	-
9606	100996670	LOC100996670	-	-	-	15	15q13.1	zinc finger FYVE-type containing 9 pseudogene	pseudo	-	-	-	-	20201213	-
9606	100996671	LOC100996671	-	-	Ensembl:ENSG00000256732	12	12q24.32	uncharacterized LOC100996671	ncRNA	-	-	-	-	20201124	-
9606	100996679	LINC02369	-	-	HGNC:HGNC:53292|Ensembl:ENSG00000256551	12	12q24.32	long intergenic non-protein coding RNA 2369	ncRNA	LINC02369	long intergenic non-protein coding RNA 2369	O	-	20201124	-
9606	100996681	LOC100996681	-	-	-	19	19q13.11	uncharacterized LOC100996681	ncRNA	-	-	-	CTD-2329C7.2	20201124	-
9606	100996684	AKR1C5P	-	-	HGNC:HGNC:44679	10	10p15.1	aldo-keto reductase family 1 member C5, pseudogene	pseudo	AKR1C5P	aldo-keto reductase family 1 member C5, pseudogene	O	-	20200624	-
9606	100996686	METTL7AP1	-	-	HGNC:HGNC:48874	12	12q13.13	methyltransferase like 7A pseudogene 1	pseudo	METTL7AP1	methyltransferase like 7A pseudogene 1	O	-	20201124	-
9606	100996693	SPEGNB	-	-	HGNC:HGNC:51251|Ensembl:ENSG00000286095	2	2q35	SPEG neighbor	protein-coding	SPEGNB	SPEG neighbor	O	SPEG neighbor protein	20201208	-
9606	100996694	LINC02502	-	-	HGNC:HGNC:53491|Ensembl:ENSG00000250392	4	4q27	long intergenic non-protein coding RNA 2502	ncRNA	LINC02502	long intergenic non-protein coding RNA 2502	O	-	20201124	-
9606	100996696	LOC100996696	-	-	Ensembl:ENSG00000237176	12	12q14.1	polyadenylate-binding protein 4 pseudogene	pseudo	-	-	-	-	20201124	-
9606	100996699	LOC100996699	-	-	-	22	22p11.2	proline-rich protein 2-like	pseudo	-	-	-	-	20201124	-
9606	100996701	LOC100996701	-	-	-	12	12q24.33	uncharacterized LOC100996701	protein-coding	-	-	-	uncharacterized protein LOC100996701	20201124	-
9606	100996702	LINC01356	-	-	HGNC:HGNC:50587|Ensembl:ENSG00000215866	1	1p13.2	long intergenic non-protein coding RNA 1356	ncRNA	LINC01356	long intergenic non-protein coding RNA 1356	O	-	20201124	-
9606	100996703	LOC100996703	-	-	-	14	-	uncharacterized protein C2orf27 pseudogene	pseudo	-	-	-	-	20201124	-
9606	100996709	LOC100996709	-	-	-	17	-	ADP-ribosylation factor-like protein 17	protein-coding	-	-	-	ADP-ribosylation factor-like protein 17	20201124	-
9606	100996712	SRGAP2D	-	-	MIM:614705|HGNC:HGNC:43932	1	1q21.1	SLIT-ROBO Rho GTPase activating protein 2D (pseudogene)	pseudo	SRGAP2D	SLIT-ROBO Rho GTPase activating protein 2D (pseudogene)	O	SLIT-ROBO Rho GTPase-activating protein 2D	20201124	-
9606	100996716	SEC22B2P	-	CH17-189H20.1|SEC22B2	HGNC:HGNC:53890	1	1q21.2	SEC22 homolog B2, pseudogene	pseudo	SEC22B2P	SEC22 homolog B2, pseudogene	O	vesicle-trafficking protein SEC22b	20201124	-
9606	100996717	NOTCH2NLC	-	ETM6|N2N|NIID|NOTCH2NL|NOTCH2NLA	MIM:618025|HGNC:HGNC:53924|Ensembl:ENSG00000286219	1	1q21.2	notch 2 N-terminal like C	protein-coding	NOTCH2NLC	notch 2 N-terminal like C	O	notch homolog 2 N-terminal-like protein C|Notch homolog 2 N-terminal-like protein A	20201215	-
9606	100996720	LOC100996720	-	-	-	1	1p11.2	uncharacterized LOC100996720	ncRNA	-	-	-	-	20201124	-
9606	100996722	LOC100996722	-	-	-	1	1p11.2	ubiquitin-conjugating enzyme E2 D4 pseudogene	pseudo	-	-	-	-	20201124	-
9606	100996723	LOC100996723	-	-	-	1	1p12	uncharacterized LOC100996723	pseudo	-	-	-	-	20201124	-
9606	100996724	PDE4DIPP2	-	CMYA2|MMGL|Myomegalin|PDE4DIP	HGNC:HGNC:55081	1	1p11.2	PDE4DIP pseudogene 2	pseudo	PDE4DIPP2	PDE4DIP pseudogene 2	O	Cardiomyopathy-associated protein 2|Phosphodiesterase 4D-interacting protein|myomegalin-like|phosphodiesterase 4D interacting protein-like	20201124	-
9606	100996731	LOC100996731	-	-	-	1	1q21.1	otopetrin-1-like	pseudo	-	-	-	-	20201124	-
9606	100996732	LINC02802	-	-	HGNC:HGNC:54326|Ensembl:ENSG00000232527	1	1q21.1	long intergenic non-protein coding RNA 2802	ncRNA	LINC02802	long intergenic non-protein coding RNA 2802	O	-	20201124	-
9606	100996736	LOC100996736	-	-	-	1	1q21.1	otopetrin-1-like	pseudo	-	-	-	-	20201124	-
9606	100996737	LOC100996737	-	-	Ensembl:ENSG00000273825	1	1q21.1	otopetrin-1-like	pseudo	-	-	-	-	20201124	-
9606	100996738	HERC2P11	-	-	HGNC:HGNC:49882	15	15q13.1	hect domain and RLD 2 pseudogene 11	pseudo	HERC2P11	hect domain and RLD 2 pseudogene 11	O	-	20201124	-
9606	100996740	LOC100996740	-	-	-	1	1q21.1	uncharacterized LOC100996740	ncRNA	-	-	-	-	20201124	-
9606	100996745	LOC100996745	-	-	-	17	-	dead end protein homolog 1 pseudogene	pseudo	-	-	-	-	20201124	-
9606	100996746	SPDYE11	-	-	HGNC:HGNC:51507|Ensembl:ENSG00000286228	7	7q11.23	speedy/RINGO cell cycle regulator family member E11	protein-coding	SPDYE11	speedy/RINGO cell cycle regulator family member E11	O	putative speedy protein E11	20201124	-
9606	100996747	LOC100996747	-	-	-	17	-	40S ribosomal protein S26	protein-coding	-	-	-	40S ribosomal protein S26	20201124	-
9606	100996750	LOC100996750	-	KAP4.7|KRTAP4-7|KRTAP4.7	-	17	-	keratin-associated protein 4-7	protein-coding	-	-	-	keratin-associated protein 4-7|Keratin-associated protein 4.7|Ultrahigh sulfur keratin-associated protein 4.7	20201124	-
9606	100996756	LOC100996756	-	-	Ensembl:ENSG00000287978	1	1q21.1	uncharacterized LOC100996756	ncRNA	-	-	-	-	20201124	-
9606	100996758	NPY4R2	-	CH17-360D5.1|NPY4-R|NPY4R|PP1|PPYR1	HGNC:HGNC:52383|Ensembl:ENSG00000264717	10	10q11.22	neuropeptide Y receptor Y4-2	protein-coding	NPY4R2	neuropeptide Y receptor Y4-2	O	neuropeptide Y receptor type 4-2|Neuropeptide Y receptor type 4|Neuropeptide Y receptor type 4-2|Pancreatic polypeptide receptor 1|neuropeptide Y receptor Y42	20201124	-
9606	100996763	NOTCH2NLB	-	N2N|NOTCH2NL|NOTCH2NLA	MIM:618024|HGNC:HGNC:53923|Ensembl:ENSG00000286019	1	1q21.2	notch 2 N-terminal like B	protein-coding	NOTCH2NLB	notch 2 N-terminal like B	O	notch homolog 2 N-terminal-like protein B|Notch homolog 2 N-terminal-like protein A	20201124	-
9606	100996792	LOC100996792	-	-	Ensembl:ENSG00000283566	17	17p11.2	dual specificity mitogen-activated protein kinase kinase 3 pseudogene	pseudo	-	-	-	-	20201124	-
9606	100996842	LOC100996842	-	-	Ensembl:ENSG00000233223	17	17p13.1	uncharacterized LOC100996842	ncRNA	-	-	-	-	20201124	-
9606	100996851	XIAPP1	-	-	HGNC:HGNC:52375|Ensembl:ENSG00000270333	10	10q25.1	X-linked inhibitor of apoptosis pseudogene 1	pseudo	XIAPP1	X-linked inhibitor of apoptosis pseudogene 1	O	E3 ubiquitin-protein ligase XIAP pseudogene	20201124	-
9606	100996860	TARDBPP5	-	-	HGNC:HGNC:55124	6	6q16.3	TARDBP pseudogene 5	pseudo	TARDBPP5	TARDBP pseudogene 5	O	TAR DNA-binding protein 43 pseudogene	20201124	-
9606	100996876	RORA-AS2	-	-	HGNC:HGNC:51411|Ensembl:ENSG00000259482	15	15q22.2	RORA antisense RNA 2	ncRNA	RORA-AS2	RORA antisense RNA 2	O	-	20201124	-
9606	100996886	LOC100996886	-	-	Ensembl:ENSG00000285986	1	1q31.3	complement factor H-related protein 3-like	pseudo	-	-	-	-	20201124	-
9606	100996902	LINC01883	-	-	HGNC:HGNC:52702|Ensembl:ENSG00000235009	2	2p22.1	long intergenic non-protein coding RNA 1883	ncRNA	LINC01883	long intergenic non-protein coding RNA 1883	O	-	20201124	-
9606	100996928	FMC1-LUC7L2	-	C7orf55|C7orf55-LUC7L2|FMC1	HGNC:HGNC:44671|Ensembl:ENSG00000269955	7	7q34	FMC1-LUC7L2 readthrough	protein-coding	FMC1-LUC7L2	FMC1-LUC7L2 readthrough	O	C7orf55-LUC7L2 protein|ATP synthase assembly factor FMC1, mitochondrial|C7orf55-LUC7L2 readthrough|Formation of mitochondrial complex V assembly factor 1 homolog|Protein FMC1 homolog	20201206	-
9606	100996930	LINC00621	-	-	HGNC:HGNC:44227	13	13q12.12	long intergenic non-protein coding RNA 621	ncRNA	LINC00621	long intergenic non-protein coding RNA 621	O	-	20201124	-
9606	100996934	UAQTL5	-	-	MIM:614746	19	19q13	Uric acid concentration, serum, QTL5	unknown	-	-	-	-	20190816	-
9606	100996935	UAQTL6	-	-	MIM:614747	1	1q21.1	Uric acid concentration, serum, QTL6	unknown	-	-	-	-	20170408	-
9606	100996939	PYURF	-	PREY	HGNC:HGNC:44317|Ensembl:ENSG00000145337	4	4q22.1	PIGY upstream reading frame	protein-coding	PYURF	PIGY upstream reading frame	O	protein preY, mitochondrial|PIGY upstream reading frame protein	20201124	-
9606	100996941	IL21-AS1	-	-	HGNC:HGNC:40299|Ensembl:ENSG00000227145	4	4q27	IL21 antisense RNA 1	ncRNA	IL21-AS1	IL21 antisense RNA 1	O	IL21 antisense RNA 1 (non-protein coding)	20201124	-
9606	100996944	NDUFS5P1	-	-	HGNC:HGNC:44039|Ensembl:ENSG00000218424	6	6q23.3	NADH:ubiquinone oxidoreductase subunit S5 pseudogene 1	pseudo	NDUFS5P1	NADH:ubiquinone oxidoreductase subunit S5 pseudogene 1	O	NADH dehydrogenase (ubiquinone) Fe-S protein 5, 15kDa (NADH-coenzyme Q reductase) pseudogene 1	20201124	-
9606	100996949	PDA1	-	-	MIM:607411	12	12q24	Patent ductus arteriosus, susceptibility to	unknown	-	-	-	-	20190816	-
9606	101027084	LOC101027084	-	-	-	7	7q33	MAX pseudogene	pseudo	-	-	-	-	20201124	-
9606	101027378	ETM3	-	-	MIM:611456	6	6p23	Tremor, hereditary essential, 3	unknown	-	-	-	-	20190816	-
9606	101054525	PGR-AS1	-	AT1|AT2|AT3	HGNC:HGNC:52650	11	11q22.1	PGR antisense RNA 1	ncRNA	PGR-AS1	PGR antisense RNA 1	O	PR-antisense-transcripts|progesterone receptor antisense RNA	20201124	-
9606	101055624	NYS7	-	-	MIM:614826	1	1q31-q32.2	Nystagmus 7, congenital	unknown	-	-	-	-	20170408	-
9606	101055625	OVCH1-AS1	-	-	HGNC:HGNC:44484|Ensembl:ENSG00000257599	12	12p11.22	OVCH1 antisense RNA 1	ncRNA	OVCH1-AS1	OVCH1 antisense RNA 1	O	-	20201124	-
9606	101056699	LOC101056699	-	TRK-CTT7-1|TRNAL48|TRNAQ49P	-	1	1p36.13	tRNA-Lys (CTT) 7-1	pseudo	-	-	-	tRNA-Lys (anticodon CTT) 7-1|transfer RNA glutamine 49 (anticodon CUG) pseudogene|transfer RNA-Lys (CTT) 7-1	20201124	-
9606	101056700	NADK2-AS1	-	NADKD1-AS1	HGNC:HGNC:41143|Ensembl:ENSG00000245711	5	5p13.2	NADK2 antisense RNA 1	ncRNA	NADK2-AS1	NADK2 antisense RNA 1	O	NADKD1 antisense RNA 1	20201209	-
9606	101056702	HHV8S	-	-	MIM:614836	3	3p22	Human herpesvirus 8, susceptibility to	unknown	-	-	-	-	20190816	-
9606	101059903	HMSN5	-	-	MIM:600361	4	4q34.3-q35.2	Hereditary motor and sensory neuropathy V	unknown	-	-	-	-	20190816	-
9606	101059905	ELOCP36	-	TCEB1P26	HGNC:HGNC:54973	Y	Yq11.222	elongin C pseudogene 36	pseudo	ELOCP36	elongin C pseudogene 36	O	elongin C pseudogene 26|transcription elongation factor B (SIII), polypeptide 1 pseudogene 36|transcription elongation factor B subunit 1 pseudogene 36	20201124	-
9606	101059906	LOC101059906	-	-	-	11	11p15.5	collagen alpha-2(IV) chain-like	protein-coding	-	-	-	collagen alpha-2(IV) chain-like	20201124	-
9606	101059907	LOC101059907	-	-	-	21	21p12	protein FAM207A pseudogene	pseudo	-	-	-	-	20201124	-
9606	101059914	FAM218BP	-	-	HGNC:HGNC:43779	4	4q32.3	protein FAM218A-like	pseudo	FAM218BP	family with sequence similarity 218 member B, pseudogene	O	-	20201124	-
9606	101059915	LOC101059915	-	-	Ensembl:ENSG00000283599	X	Xq13.1	chromosome X open reading frame 49-like	protein-coding	-	-	-	uncharacterized protein LOC101059915|uncharacterized protein CXorf49-like	20201124	-
9606	101059916	NUP35P2	-	-	HGNC:HGNC:52371	7	7q21.11	nucleoporin 35 pseudogene 2	pseudo	NUP35P2	nucleoporin 35 pseudogene 2	O	nucleoporin 35kDa pseudogene|nucleoporin NUP53-like	20201124	-
9606	101059918	GOLGA8R	-	-	HGNC:HGNC:44407|Ensembl:ENSG00000186399	15	15q13.2	golgin A8 family member R	protein-coding	GOLGA8R	golgin A8 family member R	O	golgin subfamily A member 8R	20201124	-
9606	101059920	FRG2HP	-	-	HGNC:HGNC:51794	16	16p11.1	FSHD region gene 2 family member H, pseudogene	pseudo	FRG2HP	FSHD region gene 2 family member H, pseudogene	O	protein FRG2-like-2	20201124	-
9606	101059924	LOC101059924	-	-	-	3	3p21.1	AKT-interacting protein-like	pseudo	-	-	-	-	20201124	-
9606	101059926	FRG2JP	-	-	HGNC:HGNC:51796	16	16p11.2	FSHD region gene 2 family member J, pseudogene	pseudo	FRG2JP	FSHD region gene 2 family member J, pseudogene	O	protein FRG2-like-1	20201124	-
9606	101059938	NPIPA7	-	NPIPA8	HGNC:HGNC:41982|Ensembl:ENSG00000214967	16	16p13.11	nuclear pore complex interacting protein family member A7	protein-coding	NPIPA7	nuclear pore complex interacting protein family member A7	O	nuclear pore complex-interacting protein family member A7|Nuclear pore complex-interacting protein family member A8	20201124	-
9606	101059948	LOC101059948	-	-	Ensembl:ENSG00000268655	19	19q13.33	uncharacterized LOC101059948	ncRNA	-	-	-	CTB-60B18.10	20201124	-
9606	101059949	LOC101059949	-	-	-	3	-	putative ankyrin repeat domain-containing protein 20A12 pseudogene	protein-coding	-	-	-	putative ankyrin repeat domain-containing protein 20A12 pseudogene	20201124	-
9606	101059953	NPIPA8	-	LCR16a9|NPIPA7	HGNC:HGNC:41983|Ensembl:ENSG00000214940	16	16p12.3	nuclear pore complex interacting protein family member A8	protein-coding	NPIPA8	nuclear pore complex interacting protein family member A8	O	nuclear pore complex-interacting protein family member A8|Nuclear pore complex-interacting protein family member A7|morpheus gene family member 9	20201124	-
9606	101059954	LOC101059954	-	-	-	17	17q21.2	uncharacterized LOC101059954	ncRNA	-	-	-	-	20201124	-
9606	101059962	LOC101059962	-	-	-	Y	Yp11.2	serine/threonine-protein phosphatase 1 regulatory subunit 10-like	pseudo	-	-	-	-	20201124	-
9606	101059972	LOC101059972	-	-	-	8	8p11.21	myosin light chain 9 pseudogene	pseudo	-	-	-	myosin, light chain 9, regulatory pseudogene	20201124	-
9606	101059973	NACAP7	-	-	HGNC:HGNC:49494	6	6q15	NACA pseudogene 7	pseudo	NACAP7	NACA pseudogene 7	O	nascent polypeptide associated complex alpha subunit pseudogene 7|nascent-polypeptide-associated complex alpha polypeptide pseudogene 7	20201124	-
9606	101059974	LOC101059974	-	-	Ensembl:ENSG00000257855	12	12q21.31	p53 and DNA damage-regulated protein 1 pseudogene	pseudo	-	-	-	-	20201124	-
9606	101059977	LOC101059977	-	-	-	8	8p11.1	protein enabled homolog	pseudo	-	-	-	-	20201124	-
9606	101059982	TCEAL8P1	-	-	HGNC:HGNC:45245	3	3p14.1	transcription elongation factor A like 8 pseudogene 1	pseudo	TCEAL8P1	transcription elongation factor A like 8 pseudogene 1	O	transcription elongation factor A (SII)-like 8 pseudogene 1	20200624	-
9606	101059986	LOC101059986	-	-	-	5	5q31.2	cancer-related nucleoside-triphosphatase pseudogene	pseudo	-	-	-	-	20201124	-
9606	101059988	BNIP3P41	-	-	HGNC:HGNC:49721	4	4p16.3	BCL2 interacting protein 3 pseudogene 41	pseudo	BNIP3P41	BCL2 interacting protein 3 pseudogene 41	O	BCL2/adenovirus E1B 19kDa interacting protein 3 pseudogene 41	20200624	-
9606	101059990	DNAJB6P3	-	-	HGNC:HGNC:54756	2	2q35	DNAJB6 pseudogene 3	pseudo	DNAJB6P3	DNAJB6 pseudogene 3	O	-	20201124	-
9606	101059996	LOC101059996	-	-	-	1	-	circumsporozoite protein-like	pseudo	-	-	-	-	20201124	-
9606	101059997	LOC101059997	-	-	Ensembl:ENSG00000261365	15	15q13.1	protein ABHD17A-like	pseudo	-	-	-	-	20201124	-
9606	101060000	LOC101060000	-	-	Ensembl:ENSG00000253657	8	8q23.1	dnaJ homolog subfamily B member 6-like	pseudo	-	-	-	-	20201124	-
9606	101060004	LINC01523	-	-	HGNC:HGNC:51225	20	20q13.13	long intergenic non-protein coding RNA 1523	ncRNA	LINC01523	long intergenic non-protein coding RNA 1523	O	-	20201124	-
9606	101060005	SOD1P3	-	-	HGNC:HGNC:45136	8	8q24.13	superoxide dismutase 1 pseudogene 3	pseudo	SOD1P3	superoxide dismutase 1 pseudogene 3	O	superoxide dismutase 1, soluble pseudogene 3	20200624	-
9606	101060006	NANOGNBP2	-	-	HGNC:HGNC:42159|Ensembl:ENSG00000256563	12	12q24.33	NANOGNB pseudogene 2	pseudo	NANOGNBP2	NANOGNB pseudogene 2	O	NANOG neighbor homeobox-like	20201124	-
9606	101060016	LOC101060016	-	-	-	1	1q42.12	signal peptidase complex subunit 3-like	pseudo	-	-	-	-	20201124	-
9606	101060019	LINC01799	-	-	HGNC:HGNC:52589|Ensembl:ENSG00000230525	2	2p14	long intergenic non-protein coding RNA 1799	ncRNA	LINC01799	long intergenic non-protein coding RNA 1799	O	-	20201124	-
9606	101060020	OLA1P3	-	-	HGNC:HGNC:45278	12	12q13.2	OLA1 pseudogene 3	pseudo	OLA1P3	OLA1 pseudogene 3	O	Obg-like ATPase 1 pseudogene 3	20201124	-
9606	101060021	LOC101060021	-	-	Ensembl:ENSG00000258133	12	12q14.1	ADP-ribosylation factor 1 pseudogene	pseudo	-	-	-	-	20201124	-
9606	101060024	LOC101060024	-	-	-	5	5q31.1	short transmembrane mitochondrial protein 1-like	protein-coding	-	-	-	short transmembrane mitochondrial protein 1-like	20201124	-
9606	101060032	RHEBP2	-	-	HGNC:HGNC:44991	10	10q11.22	RHEB pseudogene 2	pseudo	RHEBP2	RHEB pseudogene 2	O	Ras-homolog enriched in brain pseudogene 2	20200624	-
9606	101060035	LOC101060035	-	-	Ensembl:ENSG00000251243	5	5q31.1	dnaJ homolog subfamily C member 24 pseudogene	pseudo	-	-	-	-	20201124	-
9606	101060038	LINC02446	-	-	HGNC:HGNC:53378	12	12p13.2	long intergenic non-protein coding RNA 2446	ncRNA	LINC02446	long intergenic non-protein coding RNA 2446	O	-	20201124	-
9606	101060039	HNRNPA1P57	-	-	HGNC:HGNC:48787	2	2p22.1	heterogeneous nuclear ribonucleoprotein A1 pseudogene 57	pseudo	HNRNPA1P57	heterogeneous nuclear ribonucleoprotein A1 pseudogene 57	O	-	20201124	-
9606	101060040	CHCHD2P11	-	-	HGNC:HGNC:49029	13	13q14.11	coiled-coil-helix-coiled-coil-helix domain containing 2 pseudogene 11	pseudo	CHCHD2P11	coiled-coil-helix-coiled-coil-helix domain containing 2 pseudogene 11	O	-	20201124	-
9606	101060042	LOC101060042	-	-	Ensembl:ENSG00000186678	X	Xp11.21	X antigen family member 3-like	pseudo	-	-	-	-	20201124	-
9606	101060043	LOC101060043	-	-	-	5	5q13.3	sulfiredoxin 1 pseudogene	pseudo	-	-	-	-	20201124	-
9606	101060045	PCBP2P1	-	-	HGNC:HGNC:8649	21	21q22.2	poly(rC) binding protein 2 pseudogene 1	pseudo	PCBP2P1	poly(rC) binding protein 2 pseudogene 1	O	poly(rC)-binding protein 2-like	20201124	-
9606	101060048	LOC101060048	-	-	-	16	16p11.2	uncharacterized LOC101060048	pseudo	-	-	-	-	20201124	-
9606	101060049	LOC101060049	-	-	-	X	Xp11.23	ornithine aminotransferase, mitochondrial-like	pseudo	-	-	-	-	20201124	-
9606	101060052	LOC101060052	-	-	-	22	22q12.2	zinc transporter ZIP1-like	pseudo	-	-	-	solute carrier family 39 (zinc transporter), member 1 pseudogene	20201124	-
9606	101060056	MPV17L2P1	-	-	HGNC:HGNC:54962|Ensembl:ENSG00000234413	X	Xp11.22	MPV17L2 pseudogene 1	pseudo	MPV17L2P1	MPV17L2 pseudogene 1	O	mpv17-like protein 2	20201124	-
9606	101060058	LOC101060058	-	-	-	12	12p11.21	putative uncharacterized protein FLJ45355	pseudo	-	-	-	-	20201124	-
9606	101060064	LOC101060064	-	-	-	12	12p13.31	Fanconi anemia core complex-associated protein 24-like	pseudo	-	-	-	-	20201124	-
9606	101060066	LOC101060066	-	-	-	5	5q35.3	dnaJ homolog subfamily B member 6-like	pseudo	-	-	-	-	20201124	-
9606	101060067	LOC101060067	-	-	Ensembl:ENSG00000250747	5	5q13.2	40S ribosomal protein S3 pseudogene	pseudo	-	-	-	-	20201124	-
9606	101060076	LOC101060076	-	-	-	5	5q14.3	60S ribosomal protein L14 pseudogene	pseudo	-	-	-	-	20201124	-
9606	101060084	LOC101060084	-	-	-	11	11q21	uncharacterized LOC101060084	pseudo	-	-	-	-	20201124	-
9606	101060086	LOC101060086	-	-	-	13	13q12.12	cell cycle exit and neuronal differentiation protein 1-like	pseudo	-	-	-	-	20201124	-
9606	101060089	LOC101060089	-	-	-	11	11q23.3	cleavage and polyadenylation specificity factor subunit 5-like	pseudo	-	-	-	-	20201124	-
9606	101060091	ACTR3-AS1	-	-	HGNC:HGNC:53965	2	2q14.1	ACTR3 antisense RNA 1	ncRNA	ACTR3-AS1	ACTR3 antisense RNA 1	O	-	20201124	-
9606	101060098	LOC101060098	-	-	-	16	16q22.1	deoxyuridine 5'-triphosphate nucleotidohydrolase, mitochondrial-like	pseudo	-	-	-	-	20201124	-
9606	101060099	LOC101060099	-	-	-	9	9q21.31	CST complex subunit TEN1-like	pseudo	-	-	-	-	20201124	-
9606	101060104	LOC101060104	-	-	-	16	16p11.2	translation initiation factor IF-2-like	pseudo	-	-	-	-	20201124	-
9606	101060105	FAM183DP	-	-	HGNC:HGNC:51331	2	2q12.1	family with sequence similarity 183 member D, pseudogene	pseudo	FAM183DP	family with sequence similarity 183 member D, pseudogene	O	-	20201124	-
9606	101060111	LUZP4P1	-	-	HGNC:HGNC:44904	10	10p12.31	leucine zipper protein 4 pseudogene 1	pseudo	LUZP4P1	leucine zipper protein 4 pseudogene 1	O	-	20200624	-
9606	101060112	LOC101060112	-	-	-	17	17q11.2	RAP1A, member of RAS oncogene family pseudogene	pseudo	-	-	-	ras-related protein Rap-1A-like	20201124	-
9606	101060113	POMPP1	-	-	HGNC:HGNC:55007|Ensembl:ENSG00000236870	X	Xq21.1	POMP pseudogene 1	pseudo	POMPP1	POMP pseudogene 1	O	proteasome maturation protein pseudogene	20201124	-
9606	101060118	LOC101060118	-	-	-	15	15q11.2	pectinesterase inhibitor 10-like	pseudo	-	-	-	pollen-specific leucine-rich repeat extensin-like protein 1	20201124	-
9606	101060119	LOC101060119	-	-	Ensembl:ENSG00000267271	17	17q12	RING-box protein 2 pseudogene	pseudo	-	-	-	-	20201124	-
9606	101060126	LOC101060126	-	-	-	1	1p36.22	atrophin-1-like	pseudo	-	-	-	-	20201124	-
9606	101060144	MED28P8	-	-	HGNC:HGNC:45085	1	1p31.1	mediator complex subunit 28 pseudogene 8	pseudo	MED28P8	mediator complex subunit 28 pseudogene 8	O	-	20200624	-
9606	101060145	LOC101060145	-	-	-	13	13q11	glutathione hydrolase light chain 1-like	pseudo	-	-	-	-	20201124	-
9606	101060146	CHMP1B2P	-	-	HGNC:HGNC:49380|Ensembl:ENSG00000278530	X	Xq21.1	charged multivesicular body protein 1B2, pseudogene	pseudo	CHMP1B2P	charged multivesicular body protein 1B2, pseudogene	O	-	20201124	-
9606	101060152	NCKAP1P1	-	-	HGNC:HGNC:55028|Ensembl:ENSG00000237752	X	Xq21.33	NCKAP1 pseudogene 1	pseudo	NCKAP1P1	NCKAP1 pseudogene 1	O	NCK associated protein 1 pseudogene	20201124	-
9606	101060158	LOC101060158	-	-	Ensembl:ENSG00000249795	4	4q28.1	diamine acetyltransferase 1-like	pseudo	-	-	-	-	20201124	-
9606	101060159	LOC101060159	-	-	-	3	3q21.3	putative uncharacterized protein C3orf56	pseudo	-	-	-	-	20201124	-
9606	101060160	DDTP1	-	-	HGNC:HGNC:44546|Ensembl:ENSG00000230683	3	3p22.2	D-dopachrome tautomerase pseudogene 1	pseudo	DDTP1	D-dopachrome tautomerase pseudogene 1	O	-	20201124	-
9606	101060162	LOC101060162	-	-	-	4	4q13.2	UDP-glucuronosyltransferase 2A1-like	pseudo	-	-	-	-	20201124	-
9606	101060164	LOC101060164	-	-	Ensembl:ENSG00000225923	1	1p21.3	secretory carrier membrane protein 1 pseudogene	pseudo	-	-	-	secretory carrier-associated membrane protein 1-like	20201124	-
9606	101060170	LOC101060170	-	-	-	1	1q21.1	uncharacterized LOC101060170	pseudo	-	-	-	-	20201124	-
9606	101060171	ODAD2P1	-	ARMC4P1	HGNC:HGNC:44937	10	10p12.1	outer dynein arm docking complex subunit 2 pseudogene 1	pseudo	ODAD2P1	outer dynein arm docking complex subunit 2 pseudogene 1	O	armadillo repeat containing 4 pseudogene 1	20201124	-
9606	101060176	TPRKBP1	-	-	HGNC:HGNC:44943|Ensembl:ENSG00000231911	10	10p12.1	TP53RK binding protein pseudogene 1	pseudo	TPRKBP1	TP53RK binding protein pseudogene 1	O	-	20201124	-
9606	101060187	LOC101060187	-	-	-	19	19p13.11	uncharacterized LOC101060187	ncRNA	-	-	-	-	20201124	-
9606	101060189	UBE2FP2	-	-	HGNC:HGNC:44536	16	16q21	UBE2F pseudogene 2	pseudo	UBE2FP2	UBE2F pseudogene 2	O	ubiquitin conjugating enzyme E2 F (putative) pseudogene 2|ubiquitin-conjugating enzyme E2F (putative) pseudogene 2	20201124	-
9606	101060191	LOC101060191	-	-	-	8	8q11.23	E3 ubiquitin-protein ligase RING2-like	pseudo	-	-	-	-	20201124	-
9606	101060192	BNIP3P13	-	-	HGNC:HGNC:49693	19	19p12	BCL2 interacting protein 3 pseudogene 13	pseudo	BNIP3P13	BCL2 interacting protein 3 pseudogene 13	O	BCL2/adenovirus E1B 19kDa interacting protein 3 pseudogene 13	20201124	-
9606	101060195	FCF1P2	-	-	HGNC:HGNC:44614	3	3p21.31	FCF1 pseudogene 2	pseudo	FCF1P2	FCF1 pseudogene 2	O	FCF1 small subunit processome component homolog pseudogene 2|rRNA-processing protein FCF1 homolog pseudogene	20201124	-
9606	101060199	LOC101060199	-	-	Ensembl:ENSG00000230926	X	Xp11.22	acyl-coenzyme A synthetase ACSM6, mitochondrial-like	pseudo	-	-	-	-	20201124	-
9606	101060200	ZNF891	-	-	HGNC:HGNC:38709|Ensembl:ENSG00000214029	12	12q24.33	zinc finger protein 891	protein-coding	ZNF891	zinc finger protein 891	O	zinc finger protein 891|hCG1646157	20201213	-
9606	101060206	LOC101060206	-	-	-	3	3p14.2	transcription termination factor 1, mitochondrial-like	pseudo	-	-	-	-	20201124	-
9606	101060207	LOC101060207	-	-	-	1	1q21.1	uncharacterized LOC101060207	pseudo	-	-	-	-	20201124	-
9606	101060211	CT45A7	-	CT45-5|CT45-6|CT45A5|CT45A6	HGNC:HGNC:51260|Ensembl:ENSG00000273696	X	Xq26.3	cancer/testis antigen family 45 member A7	protein-coding	CT45A7	cancer/testis antigen family 45 member A7	O	cancer/testis antigen family 45 member A7|Cancer/testis antigen 45-5|Cancer/testis antigen 45-6|Cancer/testis antigen 45A5|Cancer/testis antigen 45A6|Cancer/testis antigen family 45 member A5|Cancer/testis antigen family 45 member A6|cancer/testis antigen 45A7|cancer/testis antigen family 45 member A5-like	20201124	-
9606	101060212	LOC101060212	-	-	-	17	17q12	puromycin-sensitive aminopeptidase-like protein	pseudo	-	-	-	-	20201124	-
9606	101060224	LOC101060224	-	-	-	11	11p11.12	uncharacterized LOC101060224	ncRNA	-	-	-	-	20201124	-
9606	101060226	NBPF19	-	-	MIM:614006|HGNC:HGNC:31999|Ensembl:ENSG00000271383	1	1q21.2	NBPF member 19	protein-coding	NBPF19	NBPF member 19	O	neuroblastoma breakpoint family member 19	20201124	-
9606	101060227	LOC101060227	-	-	-	1	1q21.2	uncharacterized LOC101060227	pseudo	-	-	-	-	20201124	-
9606	101060233	OPN1MW3	-	GCP|GOP|OPN1MW	HGNC:HGNC:51831|Ensembl:ENSG00000269433	X	Xq28	opsin 1, medium wave sensitive 3	protein-coding	OPN1MW3	opsin 1, medium wave sensitive 3	O	medium-wave-sensitive opsin 3|green cone photoreceptor pigment|green-sensitive opsin|opsin 1 (cone pigments), medium-wave-sensitive 3|opsin 1 cone pigments medium-wave-sensitive 3	20201124	-
9606	101060236	LOC101060236	-	-	-	X	Xq22.2	developmental pluripotency associated 3 pseudogene	pseudo	-	-	-	-	20201124	-
9606	101060254	PDE4DIPP5	-	-	HGNC:HGNC:55084	1	1q21.1	PDE4DIP pseudogene 5	pseudo	PDE4DIPP5	PDE4DIP pseudogene 5	O	myomegalin-like|phosphodiesterase 4D interacting protein pseudogene	20201124	-
9606	101060264	FOXP4-AS1	-	-	HGNC:HGNC:50332|Ensembl:ENSG00000234753	6	6p21.1	FOXP4 antisense RNA 1	ncRNA	FOXP4-AS1	FOXP4 antisense RNA 1	O	-	20201124	-
9606	101060274	LOC101060274	-	-	-	X	Xq13.1	uncharacterized protein CXorf49-like	pseudo	-	-	-	-	20201124	-
9606	101060280	SPDYE20P	-	-	HGNC:HGNC:51516	7	7p22.1	speedy/RINGO cell cycle regulator family member E20, pseudogene	pseudo	SPDYE20P	speedy/RINGO cell cycle regulator family member E20, pseudogene	O	-	20200624	-
9606	101060301	HNRNPCL4	-	HNRNPCL3	HGNC:HGNC:51333|Ensembl:ENSG00000179412	1	1p36.21	heterogeneous nuclear ribonucleoprotein C like 4	protein-coding	HNRNPCL4	heterogeneous nuclear ribonucleoprotein C like 4	O	heterogeneous nuclear ribonucleoprotein C-like 4|Heterogeneous nuclear ribonucleoprotein C-like 3	20201124	-
9606	101060321	TBC1D3G	-	TBC1D3C|TBC1D3D	MIM:610810|HGNC:HGNC:29860|Ensembl:ENSG00000260287	17	17q12	TBC1 domain family member 3G	protein-coding	TBC1D3G	TBC1 domain family member 3G	O	TBC1 domain family member 3G|TBC1 domain family member 3C|TBC1 domain family member-like	20201213	-
9606	101060324	LOC101060324	-	-	-	1	-	espin-like	pseudo	-	-	-	-	20201124	-
9606	101060341	LOC101060341	-	-	-	7	7p11.2	putative uncharacterized protein FLJ44672	protein-coding	-	-	-	putative uncharacterized protein FLJ44672|uncharacterized protein LOC101060341	20201124	-
9606	101060351	TBC1D3K	-	-	HGNC:HGNC:51245|Ensembl:ENSG00000273513	17	17q12	TBC1 domain family member 3K	protein-coding	TBC1D3K	TBC1 domain family member 3K	O	TBC1 domain family member 3K|TBC1 domain family member-like	20201213	-
9606	101060363	PPIAP34	-	-	HGNC:HGNC:53658	1	1p36.12	peptidylprolyl isomerase A pseudogene 34	pseudo	PPIAP34	peptidylprolyl isomerase A pseudogene 34	O	-	20200313	-
9606	101060376	TBC1D3L	-	-	HGNC:HGNC:51246|Ensembl:ENSG00000274512	17	17q12	TBC1 domain family member 3L	protein-coding	TBC1D3L	TBC1 domain family member 3L	O	TBC1 domain family member 3L	20201213	-
9606	101060385	LINC01939	-	-	HGNC:HGNC:52762	2	2p25.3	long intergenic non-protein coding RNA 1939	ncRNA	LINC01939	long intergenic non-protein coding RNA 1939	O	-	20201124	-
9606	101060389	TBC1D3D	-	PRC17|TBC1D3|TBC1D3A|TBC1D3H	MIM:610807|HGNC:HGNC:28944|Ensembl:ENSG00000274419	17	17q12	TBC1 domain family member 3D	protein-coding	TBC1D3D	TBC1 domain family member 3D	O	TBC1 domain family member 3D|Prostate cancer gene 17 protein|Rab GTPase-activating protein PRC17|TBC1 domain family member 3|TBC1 domain family, member 3H|TRE17 alpha protein	20201213	-
9606	101060391	SNTG2-AS1	-	-	HGNC:HGNC:54058	2	2p25.3	SNTG2 antisense RNA 1	ncRNA	SNTG2-AS1	SNTG2 antisense RNA 1	O	-	20201124	-
9606	101060400	LOC101060400	-	-	-	17	17q21.32	translation initiation factor IF-2	ncRNA	-	-	-	-	20201124	-
9606	101060445	LOC101060445	-	-	-	9	-	uncharacterized LOC101060445	protein-coding	-	-	-	-	20200625	-
9606	101060498	LINC02265	-	-	HGNC:HGNC:53179|Ensembl:ENSG00000249241	4	4p14	long intergenic non-protein coding RNA 2265	ncRNA	LINC02265	long intergenic non-protein coding RNA 2265	O	-	20201124	-
9606	101060524	LOC101060524	-	-	-	1	1q21.1	D(1B) dopamine receptor-like	pseudo	-	-	-	-	20201124	-
9606	101060542	LINC01910	-	-	HGNC:HGNC:52729|Ensembl:ENSG00000266278	18	18q22.2	long intergenic non-protein coding RNA 1910	ncRNA	LINC01910	long intergenic non-protein coding RNA 1910	O	-	20201124	-
9606	101060544	LINC01563	-	HP08942	HGNC:HGNC:51343|Ensembl:ENSG00000236819	17	17p11.2	long intergenic non-protein coding RNA 1563	ncRNA	LINC01563	long intergenic non-protein coding RNA 1563	O	-	20201124	-
9606	101060553	LOC101060553	-	-	-	13	13q34	uncharacterized LOC101060553	ncRNA	-	-	-	-	20201124	-
9606	101060587	LOC101060587	-	-	-	15	15q13.1	pectinesterase inhibitor 10-like	pseudo	-	-	-	-	20201124	-
9606	101060588	LOC101060588	-	-	-	15	15q13.3	uncharacterized LOC101060588	protein-coding	-	-	-	uncharacterized protein LOC101060588	20201124	-
9606	101060632	LOC101060632	-	-	-	1	-	uncharacterized LOC101060632	ncRNA	-	-	-	-	20201124	-
9606	101060684	NBPF26	-	-	HGNC:HGNC:49571|Ensembl:ENSG00000273136	1	1p11.2	NBPF member 26	protein-coding	NBPF26	NBPF member 26	O	neuroblastoma breakpoint family member 26	20201124	-
9606	101060691	NUTM2B-AS1	-	OPML1	MIM:618639|HGNC:HGNC:51204|Ensembl:ENSG00000225484	10	10q22.3	NUTM2B antisense RNA 1	ncRNA	NUTM2B-AS1	NUTM2B antisense RNA 1	O	-	20201124	-
9606	101060796	LOC101060796	-	-	-	7	7q11.1	histone H1, gonadal-like	pseudo	-	-	-	-	20201124	-
9606	101060852	LOC101060852	-	-	-	22	22q11.21	protein phosphatase 1 regulatory subunit 26-like	pseudo	-	-	-	-	20201124	-
9606	101060869	LVSKS	-	-	MIM:614846	15	15q26-qter	Levy-Shanske syndrome	unknown	-	-	-	-	20190816	-
9606	101101692	HELLPAR	-	LINC-HELLP|lncHELLP	MIM:614985|HGNC:HGNC:43984	12	12q23.2	HELLP associated long non-coding RNA	ncRNA	HELLPAR	HELLP associated long non-coding RNA	O	long intergenic non-protein coding RNA associated with HELLP syndrome	20190324	-
9606	101101698	POROK7	-	-	MIM:614714	-	-	Porokeratosis 7, disseminated superficial actinic	unknown	-	-	-	-	20170408	-
9606	101101768	ECTD8	-	-	MIM:602401	18	18q22.1-q22.3	Ectodermal dysplasia 8, hair/tooth/nail type	unknown	-	-	-	-	20190816	-
9606	101101769	ECTD5	-	-	MIM:614927	10	10q24.32-q25.1	Ectodermal dysplasia 5, hair/nail type	unknown	-	-	-	-	20190816	-
9606	101101770	ECTD6	-	-	MIM:614928	17	17p12-q21.2	Ectodermal dysplasia 6, hair/nail type	unknown	-	-	-	-	20190816	-
9606	101101771	ECTD7	-	-	MIM:614929	-	-	Ectodermal dysplasia 7, hair/nail type	unknown	-	-	-	-	20170408	-
9606	101101772	LINC00601	-	-	HGNC:HGNC:43916|Ensembl:ENSG00000235180	10	10q26.2	long intergenic non-protein coding RNA 601	ncRNA	LINC00601	long intergenic non-protein coding RNA 601	O	-	20201124	-
9606	101101773	LINC00609	-	-	HGNC:HGNC:43960|Ensembl:ENSG00000257585	14	14q13.2-q13.3	long intergenic non-protein coding RNA 609	ncRNA	LINC00609	long intergenic non-protein coding RNA 609	O	-	20201124	-
9606	101101775	TMEM220-AS1	-	-	HGNC:HGNC:44357|Ensembl:ENSG00000263400	17	17p13.1-p12	TMEM220 antisense RNA 1	ncRNA	TMEM220-AS1	TMEM220 antisense RNA 1	O	CTC-297N7.5	20201124	-
9606	101101776	BMS1P17	-	LINC00516	HGNC:HGNC:49162|Ensembl:ENSG00000228294	14	14q11.2	BMS1 pseudogene 17	pseudo	BMS1P17	BMS1 pseudogene 17	O	BMS1, ribosome biogenesis factor pseudogene 17|ribosome biogenesis protein BMS1 homolog pseudogene	20201124	-
9606	101101841	LOC101101841	-	-	-	8	8q22.3	mediator complex subunit 21 pseudogene	pseudo	-	-	-	-	20201124	-
9606	101154642	CHDT3	-	-	MIM:614954	9	9q31.1	Congenital heart defects, multiple types, 3	unknown	-	-	-	-	20190816	-
9606	101154643	LOC101154643	-	-	-	7	7p21.3	cyclin dependent kinase 2 associated protein 2 pseudogene	pseudo	-	-	-	-	20201124	-
9606	101154644	LINCMD1	-	LINC-MD1|MIR133BHG	MIM:614933|HGNC:HGNC:49089	6	6p12.2	long intergenic non-protein coding RNA, muscle differentiation 1	ncRNA	LINCMD1	long intergenic non-protein coding RNA, muscle differentiation 1	O	MIR133B host gene (non-protein coding)|long noncoding RNA, muscle differentiation 1	20201124	-
9606	101154649	MBNP	-	-	MIM:614692	6	6p21.3	?Membranous nephropathy, susceptibility to	unknown	-	-	-	-	20190816	-
9606	101154686	MROH4P	-	-	HGNC:HGNC:44902	8	8q24.3	maestro heat like repeat family member 4, pseudogene	pseudo	MROH4P	maestro heat like repeat family member 4, pseudogene	O	LOC101154686 pseudogene	20201124	-
9606	101154687	LINC01081	-	TCONS00024764|TCONS_00024764	MIM:614977|HGNC:HGNC:49124	16	16q24.1	long intergenic non-protein coding RNA 1081	ncRNA	LINC01081	long intergenic non-protein coding RNA 1081	O	long non-coding RNA TCONS_00024764	20201124	-
9606	101154752	PPKP1B	-	-	MIM:614936	8	8q24.13-q24.21	Keratoderma, palmoplantar, punctate type IB	unknown	-	-	-	-	20190816	-
9606	101154753	PANDAR	-	PANDA	MIM:617179|HGNC:HGNC:44048|Ensembl:ENSG00000281450	6	6p21.2	promoter of CDKN1A antisense DNA damage activated RNA	ncRNA	PANDAR	promoter of CDKN1A antisense DNA damage activated RNA	O	p21 associated ncRNA DNA damage activated	20201124	-
9606	101180897	LOC101180897	-	-	-	3	3q13.2	Rab geranylgeranyltransferase subunit beta pseudogene	pseudo	-	-	-	Rab geranylgeranyltransferase beta subunit pseudogene	20201124	-
9606	101180899	UCH1LAS	-	-	MIM:614991	4	4p14	antisense UCHL1	ncRNA	-	-	-	-	20190324	-
9606	101180900	MSE	-	-	MIM:614996	10	10q	myelinating Schwann cell element	other	-	-	-	-	20190324	-
9606	101180901	IPO11-LRRC70	-	-	Ensembl:ENSG00000086200	5	5q12.1	IPO11-LRRC70 readthrough	ncRNA	-	-	-	-	20201124	-
9606	101180907	USH1K	-	-	MIM:614990	10	10p11.21-q21.1	Usher syndrome 1K (autosomal recessive)	unknown	-	-	-	-	20191002	-
9606	101180976	IFNL4	-	IFNAN	MIM:615090|HGNC:HGNC:44480|Ensembl:ENSG00000272395	19	19q13.2	interferon lambda 4 (gene/pseudogene)	protein-coding	IFNL4	interferon lambda 4 (gene/pseudogene)	O	interferon lambda-4|IFN-lambda-4|interferon, lambda 4	20201124	-
9606	101202686	ARCI7	-	-	MIM:615022	12	12p11.2-q13.1	Ichthyosis, congenital, autosomal recessive 7	unknown	-	-	-	-	20190816	-
9606	101202687	ARCI9	-	-	MIM:615023	-	-	Ichthyosis, congenital, autosomal recessive 9	unknown	-	-	-	-	20170402	-
9606	101232810	LOC101232810	-	-	-	22	22q11.23	stathmin 3 pseudogene	pseudo	-	-	-	stathmin-like 3 pseudogene	20201124	-
9606	101234261	LSINCT5	-	-	MIM:615764|HGNC:HGNC:37824|Ensembl:ENSG00000281560	5	5p15.33	long stress-induced non-coding transcript 5	ncRNA	LSINCT5	long stress-induced non-coding transcript 5	O	-	20201124	-
9606	101234262	COX5BP6	-	COX5BL6	HGNC:HGNC:2275	13	13q32.3	cytochrome c oxidase subunit 5B pseudogene 6	pseudo	COX5BP6	cytochrome c oxidase subunit 5B pseudogene 6	O	cytochrome c oxidase subunit Vb pseudogene 6|cytochrome c oxidase subunit Vb-like 6	20201124	-
9606	101241875	RPS3AP1	-	RPS3AP	HGNC:HGNC:10422|Ensembl:ENSG00000233206	21	21q21.1	RPS3A pseudogene 1	pseudo	RPS3AP1	RPS3A pseudogene 1	O	ribosomal protein S3A pseudogene 1	20201124	-
9606	101241877	ATP5MFP1	-	ATP5J2LP	HGNC:HGNC:849|Ensembl:ENSG00000224421	21	21q22.12	ATP synthase membrane subunit f pseudogene 1	pseudo	ATP5MFP1	ATP synthase membrane subunit f pseudogene 1	O	ATP synthase, H+ transporting, mitochondrial F0 complex, subunit F2-like pseudogene|ATP synthase, H+ transporting, mitochondrial Fo complex subunit F2-like pseudogene|F1Fo-ATPase synthase f subunit pseudogene	20201124	-
9606	101241878	USP17L23	-	-	HGNC:HGNC:44451	4	4p16.1	ubiquitin specific peptidase 17 like family member 23	protein-coding	USP17L23	ubiquitin specific peptidase 17 like family member 23	O	Putative ubiquitin carboxyl-terminal hydrolase 17-like protein 23	20201213	-
9606	101241891	LINC00850	-	KUCG1	MIM:300892|HGNC:HGNC:45092|Ensembl:ENSG00000280752	X	Xq28	long intergenic non-protein coding RNA 850	ncRNA	LINC00850	long intergenic non-protein coding RNA 850	O	-	20201124	-
9606	101241892	NPTN-IT1	-	lncRNA-LET	MIM:615176|HGNC:HGNC:45091|Ensembl:ENSG00000281183	15	15q24.1	NPTN intronic transcript 1	ncRNA	NPTN-IT1	NPTN intronic transcript 1	O	NPTN intronic transcript 1 (non-protein coding)|long non-coding RNA, low expression in tumor	20201124	-
9606	101241897	PAPA5	-	-	MIM:263450	13	13q13.3-q21	Polydactyly, postaxial, type A5	unknown	-	-	-	-	20190816	-
9606	101241898	KAZA2	-	-	MIM:611381	1	1p22	Kala-azar, susceptibility to, 2	unknown	-	-	-	-	20170408	-
9606	101241899	KAZA3	-	-	MIM:611382	6	6q27	Kala-azar, susceptibility to, 3	unknown	-	-	-	-	20190816	-
9606	101241900	SMAJ	-	-	MIM:615048	-	-	Spinal muscular atrophy, Jokela type	unknown	-	-	-	-	20170408	-
9606	101241901	LOC101241901	-	-	-	X	Xq21.1	chromosome 4 open reading frame 46 pseudogene	pseudo	-	-	-	-	20201124	-
9606	101241902	LOC101241902	-	-	-	8	8q21.13	chromosome 4 open reading frame 46 pseudogene	pseudo	-	-	-	-	20201124	-
9606	101243545	LINC02067	-	-	HGNC:HGNC:52913|Ensembl:ENSG00000240567	3	3q26.1	long intergenic non-protein coding RNA 2067	ncRNA	LINC02067	long intergenic non-protein coding RNA 2067	O	-	20201124	-
9606	101243555	PTENP1-AS	-	PTENP1as|PTENpg1-asRNA	HGNC:HGNC:48773|Ensembl:ENSG00000281128	9	9p13.3	PTENP1 antisense RNA	ncRNA	PTENP1-AS	PTENP1 antisense RNA	O	PTENpg1 antisense RNA	20201124	-
9606	101269108	LOC101269108	-	-	-	15	15q11.2	zinc finger FYVE-type containing 9 pseudogene	pseudo	-	-	-	-	20201213	-
9606	101290498	AD17	-	-	MIM:615080	6	6p21.2	Alzheimer disease 17	unknown	-	-	-	-	20190816	-
9606	101290499	OPHLC	-	C1DUPp31.3|DUP1p31.3	MIM:164750	1	1p31.3	Omphalocele due to duplication of 1p31.3	unknown	-	-	-	-	20170408	-
9606	101290500	SNAP23P1	-	SNAP23P|dJ155G6.3	HGNC:HGNC:16561|Ensembl:ENSG00000230758	20	20q13.13	synaptosome associated protein 23 pseudogene 1	pseudo	SNAP23P1	synaptosome associated protein 23 pseudogene 1	O	synaptosomal-associated protein, 23kD pseudogene|synaptosomal-associated protein, 23kDa pseudogene|synaptosome associated protein 23kDa pseudogene	20201124	-
9606	101290501	TBCAP3	-	-	HGNC:HGNC:42632	4	4q23	tubulin folding cofactor A pseudogene 3	pseudo	TBCAP3	tubulin folding cofactor A pseudogene 3	O	tubulin-specific chaperone a pseudogene 3	20201124	-
9606	101290502	SUMO1P4	-	-	HGNC:HGNC:33151	19	19q13.33	SUMO1 pseudogene 4	pseudo	SUMO1P4	SUMO1 pseudogene 4	O	-	20201124	-
9606	101290503	BANF1P5	-	-	HGNC:HGNC:43885	7	7q22.3	BANF1 pseudogene 5	pseudo	BANF1P5	BANF1 pseudogene 5	O	barrier to autointegration factor 1 pseudogene 5	20201124	-
9606	101290504	YWHAQP6	-	-	HGNC:HGNC:37685	3	3q23	YWHAQ pseudogene 6	pseudo	YWHAQP6	YWHAQ pseudogene 6	O	-	20201124	-
9606	101290506	LRRFIP1P1	-	-	HGNC:HGNC:32937	3	3q26.32	LRR binding FLII interacting protein 1 pseudogene 1	pseudo	LRRFIP1P1	LRR binding FLII interacting protein 1 pseudogene 1	O	leucine rich repeat (in FLII) interacting protein 1 pseudogene 1	20201124	-
9606	101290508	YWHAQP9	-	-	HGNC:HGNC:37688	1	1q43	YWHAQ pseudogene 9	pseudo	YWHAQP9	YWHAQ pseudogene 9	O	-	20201124	-
9606	101340250	SNORA11E	-	-	HGNC:HGNC:33623|Ensembl:ENSG00000221705	X	Xp11.22	small nucleolar RNA, H/ACA box 11E	snoRNA	SNORA11E	small nucleolar RNA, H/ACA box 11E	O	SNORA11E snoRNA	20201124	-
9606	101340251	SNORD124	-	-	HGNC:HGNC:33563|Ensembl:ENSG00000238793	17	17q21.1	small nucleolar RNA, C/D box 124	snoRNA	SNORD124	small nucleolar RNA, C/D box 124	O	-	20201124	-
9606	101340252	SNORD121B	-	-	HGNC:HGNC:33569|Ensembl:ENSG00000238300	9	9p13.3	small nucleolar RNA, C/D box 121B	snoRNA	SNORD121B	small nucleolar RNA, C/D box 121B	O	-	20201124	-
9606	101409188	FAME4	-	FCMTE4	MIM:615127	-	-	Epilepsy, familial adult myoclonic, 4	unknown	-	-	-	-	20191212	-
9606	101409253	LINC00676	-	-	HGNC:HGNC:44394|Ensembl:ENSG00000234854	13	13q34	long intergenic non-protein coding RNA 676	ncRNA	LINC00676	long intergenic non-protein coding RNA 676	O	-	20201124	-
9606	101409254	LINC00681	-	-	HGNC:HGNC:44423|Ensembl:ENSG00000255494	8	8p23.1-p22	long intergenic non-protein coding RNA 681	ncRNA	LINC00681	long intergenic non-protein coding RNA 681	O	-	20201124	-
9606	101409255	LOC101409255	-	-	-	7	7p11.2	cell division cycle 42 pseudogene	pseudo	-	-	-	-	20201124	-
9606	101409256	LOC101409256	-	-	-	7	7q21.13	cell division cycle 42 pseudogene	pseudo	-	-	-	-	20201124	-
9606	101409257	EZR-AS1	-	-	HGNC:HGNC:40609|Ensembl:ENSG00000233893	6	6q25.3	EZR antisense RNA 1	ncRNA	EZR-AS1	EZR antisense RNA 1	O	EZR antisense RNA 1 (non-protein coding)	20201124	-
9606	101409258	OSGEPL1-AS1	-	-	HGNC:HGNC:41009	2	2q32.2	OSGEPL1 antisense RNA 1	ncRNA	OSGEPL1-AS1	OSGEPL1 antisense RNA 1	O	OSGEPL1 antisense RNA 1 (non-protein coding)	20201124	-
9606	101409261	OGFR-AS1	-	-	HGNC:HGNC:40724|Ensembl:ENSG00000229873	20	20q13.33	OGFR antisense RNA 1	ncRNA	OGFR-AS1	OGFR antisense RNA 1	O	OGFR antisense RNA 1 (non-protein coding)	20201124	-
9606	101409262	LOC101409262	-	-	-	3	3p22.2	cell division cycle 42 pseudogene	pseudo	-	-	-	-	20201124	-
9606	101409265	GLM7	-	-	MIM:613032	8	8q24.21	Glioma susceptibility 7	unknown	-	-	-	-	20190816	-
9606	101409266	MRT35	-	-	MIM:615162	17	17q21.31-q22	Mental retardation, autosomal recessive 35	unknown	-	-	-	-	20190816	-
9606	101409267	CORD17	-	-	MIM:615163	10	10q26	cone rod dystrophy 17 (autosomal dominant)	unknown	-	-	-	Cone-rod dystrophy 17	20191002	-
9606	101410533	YTHDF3-DT	-	YTHDF3-AS1	HGNC:HGNC:48728|Ensembl:ENSG00000270673	8	8q12.3	YTHDF3 divergent transcript	ncRNA	YTHDF3-DT	YTHDF3 divergent transcript	O	YTHDF3 antisense RNA 1 (head to head)	20201124	-
9606	101410534	DLGAP1-AS4	-	-	HGNC:HGNC:44333	18	18p11.31	DLGAP1 antisense RNA 4	ncRNA	DLGAP1-AS4	DLGAP1 antisense RNA 4	O	DLGAP1 antisense RNA 4 (non-protein coding)	20201124	-
9606	101410535	LAMTOR5-AS1	-	-	HGNC:HGNC:40823	1	1p13.3	LAMTOR5 antisense RNA 1	ncRNA	LAMTOR5-AS1	LAMTOR5 antisense RNA 1	O	-	20201124	-
9606	101410536	EVX1-AS	-	EVX1-AS1	HGNC:HGNC:40223|Ensembl:ENSG00000253405	7	7p15.2	EVX1 antisense RNA	ncRNA	EVX1-AS	EVX1 antisense RNA	O	EVX1 antisense RNA 1 (non-protein coding)	20201124	-
9606	101410537	MAGEA8-AS1	-	-	HGNC:HGNC:45093	X	Xq28	MAGEA8 antisense RNA 1	ncRNA	MAGEA8-AS1	MAGEA8 antisense RNA 1	O	MAGEA8 antisense RNA 1 (head to head)|RP5-869M20.2	20201124	-
9606	101410538	MMP24OS	-	MMP24-AS1	HGNC:HGNC:44421|Ensembl:ENSG00000126005	20	20q11.22	MMP24 opposite strand	protein-coding	MMP24OS	MMP24 opposite strand	O	protein MMP24OS|MMP24 antisense RNA 1	20201124	-
9606	101410540	FANK1-AS1	-	-	HGNC:HGNC:43915|Ensembl:ENSG00000233409	10	10q26.2	FANK1 antisense RNA 1	ncRNA	FANK1-AS1	FANK1 antisense RNA 1	O	FANK1 antisense RNA 1 (non-protein coding)	20201124	-
9606	101410541	LINC00678	-	-	HGNC:HGNC:44413|Ensembl:ENSG00000254934	11	11p14.1	long intergenic non-protein coding RNA 678	ncRNA	LINC00678	long intergenic non-protein coding RNA 678	O	-	20201124	-
9606	101410542	UCHL1-AS1	-	-	HGNC:HGNC:40600|Ensembl:ENSG00000251173	4	4p13	UCHL1 antisense RNA 1 (head to head)	ncRNA	UCHL1-AS1	UCHL1 antisense RNA 1 (head to head)	O	-	20201124	-
9606	101410543	XXYLT1-AS2	-	-	HGNC:HGNC:41154|Ensembl:ENSG00000230266	3	3q29	XXYLT1 antisense RNA 2	ncRNA	XXYLT1-AS2	XXYLT1 antisense RNA 2	O	XXYLT1 antisense RNA 2 (non-protein coding)	20201124	-
9606	101410544	RMDN2-AS1	-	-	HGNC:HGNC:41150	2	2p22.2	RMDN2 antisense RNA 1	ncRNA	RMDN2-AS1	RMDN2 antisense RNA 1	O	-	20201124	-
9606	101410545	STPG2-AS1	-	-	HGNC:HGNC:41209|Ensembl:ENSG00000251620	4	4q22.3	STPG2 antisense RNA 1	ncRNA	STPG2-AS1	STPG2 antisense RNA 1	O	STPG2 antisense RNA 1 (non-protein coding)	20201124	-
9606	101410546	CST2P1	-	-	HGNC:HGNC:45042	20	20p11.21	cystatin SA pseudogene 1	pseudo	CST2P1	cystatin SA pseudogene 1	O	-	20201124	-
9606	101447996	RNVU1-8	-	RNU1-145|vU1.8	HGNC:HGNC:48315|Ensembl:ENSG00000286172	1	1q21.1	RNA, variant U1 small nuclear 8	snRNA	RNVU1-8	RNA, variant U1 small nuclear 8	O	-	20201124	-
9606	101448070	GLC1P	-	-	MIM:615141	12	12q14	glaucoma 1, open angle, P	unknown	-	-	-	-	20191002	-
9606	101448071	BWQTL4	-	-	MIM:615192	6	6p22.3	Birth weight QTL4	unknown	-	-	-	-	20190816	-
9606	101448072	RLS8	-	-	MIM:615197	5	5q31	Restless legs syndrome, susceptibility to, 8	unknown	-	-	-	-	20190816	-
9606	101448202	LOC101448202	-	-	-	9	9q34.3	uncharacterized LOC101448202	ncRNA	-	-	-	-	20201124	-
9606	101515984	LINC01080	-	TCONS_00021856	MIM:615230|HGNC:HGNC:49123	13	13q31.1	long intergenic non-protein coding RNA 1080	ncRNA	LINC01080	long intergenic non-protein coding RNA 1080	O	Long intergenic noncoding RNA TCONS_00021856	20201124	-
9606	101559451	LOC101559451	-	-	Ensembl:ENSG00000244184	17	17p13.2	uncharacterized LOC101559451	ncRNA	-	-	-	-	20201124	-
9606	101593348	LOC101593348	-	-	-	12	12q24.31	uncharacterized LOC101593348	ncRNA	-	-	-	-	20201124	-
9606	101618237	LOC101618237	-	-	-	20	20p13	ubiquitin conjugating enzyme E2 F (putative) pseudogene	pseudo	-	-	-	ubiquitin-conjugating enzyme E2F (putative) pseudogene	20201124	-
9606	101669760	PAURT1	-	-	MIM:610420	14	14q11.2-q12	Preauricular tag, isolated, autosomal dominant, 1	unknown	-	-	-	-	20190816	-
9606	101669762	BLACAT1	-	LINC00912|linc-UBC1|onco-lncRNA-30	MIM:615480|HGNC:HGNC:48597	1	1q32.1	bladder cancer associated transcript 1	ncRNA	BLACAT1	bladder cancer associated transcript 1	O	bladder cancer associated transcript 1 (non-protein coding)|long intergenic non-protein coding RNA 912|long intergenic noncoding RNA up-regulated in bladder cancer	20201213	-
9606	101669763	JADRR	-	LINC00915|lncRNA-JADE	HGNC:HGNC:48601	4	4q28.2	JADE1 adjacent regulatory RNA	ncRNA	JADRR	JADE1 adjacent regulatory RNA	O	long intergenic non-protein coding RNA 915	20190324	-
9606	101669764	GPR1-AS	-	GPR1-AS1|GPR1AS	MIM:617636|HGNC:HGNC:48602	2	2q33.3	GPR1 antisense RNA	ncRNA	GPR1-AS	GPR1 antisense RNA	O	G protein-coupled receptor 1 antisense RNA|GPR1 antisense RNA 1	20201124	-
9606	101669766	ZNF350-AS1	-	HCCAT3|uc002pyc	HGNC:HGNC:48598|Ensembl:ENSG00000269235	19	19q13.41	ZNF350 antisense RNA 1	ncRNA	ZNF350-AS1	ZNF350 antisense RNA 1	O	CTC-429C10.4|hepatocellular carcinoma associated transcript 3 (non-protein coding)	20201124	-
9606	101669767	SCHLAP1	-	LINC00913|PCAT11|PCAT114	MIM:615568|HGNC:HGNC:48603|Ensembl:ENSG00000281131	2	2q31.3	SWI/SNF complex antagonist associated with prostate cancer 1	ncRNA	SCHLAP1	SWI/SNF complex antagonist associated with prostate cancer 1	O	SWI/SNF complex antagonist associated with prostate cancer 1 (non-protein coding)|Second Chromosome Locus Associated with Prostate 1|long intergenic non-protein coding RNA 913|prostate cancer associated transcript 11	20201124	-
9606	101730217	SPECC1L-ADORA2A	-	-	HGNC:HGNC:49185|Ensembl:ENSG00000258555	22	22q11.23	SPECC1L-ADORA2A readthrough (NMD candidate)	ncRNA	SPECC1L-ADORA2A	SPECC1L-ADORA2A readthrough (NMD candidate)	O	-	20201124	-
9606	101735302	STAG3L5P	-	-	HGNC:HGNC:48896|Ensembl:ENSG00000242294	7	7q22.1	stromal antigen 3-like 5 pseudogene	pseudo	STAG3L5P	stromal antigen 3-like 5 pseudogene	O	stromal antigen 3 pseudogene	20201124	-
9606	101752334	PVRIG2P	-	-	HGNC:HGNC:48897	7	7q22.1	poliovirus receptor related immunoglobulin domain containing 2, pseudogene	pseudo	PVRIG2P	poliovirus receptor related immunoglobulin domain containing 2, pseudogene	O	poliovirus receptor related immunoglobulin domain containing pseudogene	20201124	-
9606	101752399	STAG3L5P-PVRIG2P-PILRB	-	FDFACT|LOC101735302-LOC101752334-PILRB|PILRB	HGNC:HGNC:48898|Ensembl:ENSG00000272752	7	7q22.1	STAG3L5P-PVRIG2P-PILRB readthrough	ncRNA	STAG3L5P-PVRIG2P-PILRB	STAG3L5P-PVRIG2P-PILRB readthrough	O	Activating receptor PILR-beta|Cell surface receptor FDFACT|LOC101735302-LOC101752334-PILRB readthrough|Paired immunoglobulin-like type 2 receptor beta	20201124	-
9606	101752400	CAPN10-DT	-	CAPN10-AS1|locus959	HGNC:HGNC:48839|Ensembl:ENSG00000260942	2	2q37.3	CAPN10 divergent transcript	ncRNA	CAPN10-DT	CAPN10 divergent transcript	O	CAPN10 antisense RNA 1 (head to head)|locus 959	20201124	-
9606	101805488	CCAT2	-	LINC00873|NCCP1	HGNC:HGNC:47044|Ensembl:ENSG00000280997	8	8q24.21	colon cancer associated transcript 2	ncRNA	CCAT2	colon cancer associated transcript 2	O	colon cancer associated transcript 2 (non-protein coding)|long intergenic non-protein coding RNA 873|non-coding RNA involved in cancer predisposition 1	20201129	-
9606	101805491	LINC02583	-	-	HGNC:HGNC:53812|Ensembl:ENSG00000187600	2	2p21	long intergenic non-protein coding RNA 2583	ncRNA	LINC02583	long intergenic non-protein coding RNA 2583	O	-	20201124	-
9606	101805492	CASC9	-	ESCCAL-1|ESSCAL1|LINC00981|linc-JPH1	HGNC:HGNC:48906|Ensembl:ENSG00000249395	8	8q21.13	cancer susceptibility 9	ncRNA	CASC9	cancer susceptibility 9	O	ESCC-associated lncRNA|cancer susceptibility 9 (non-protein coding)|cancer susceptibility candidate 9 (non-protein coding)|esophageal squamous cell carcinoma associated lncRNA-1|esophageal squamous cell carcinoma sssociated lncRNA-1|long intergenic non-protein coding RNA 981	20201124	-
9606	101867536	PRNCR1	-	CARLo-3|PCAT8	MIM:615452|HGNC:HGNC:48942|Ensembl:ENSG00000282961	8	8q24.21	prostate cancer associated non-coding RNA 1	ncRNA	PRNCR1	prostate cancer associated non-coding RNA 1	O	prostate cancer associated transcript 8 (non-protein coding)|prostate cancer non-coding RNA 1	20201124	-
9606	101867602	CTRCT29	-	-	MIM:115800	2	2pter-p24	Cataract 29, coralliform	unknown	-	-	-	-	20170408	-
9606	101901828	LOC101901828	-	-	-	18	18q21.32	dynein light chain roadblock-type 1 pseudogene	pseudo	-	-	-	-	20201124	-
9606	101901829	LOC101901829	-	-	-	12	12p13.31	dynein light chain roadblock-type 1 pseudogene	pseudo	-	-	-	-	20201124	-
9606	101910199	PFFE1	-	-	MIM:611384	10	10p15	Plasmodium falciparum fever episodes QTL1	unknown	-	-	-	-	20190816	-
9606	101926885	OCA5	-	OCA7	MIM:615312	4	4q24	oculocutaneous albinism 5 (autosomal recessive)	unknown	-	-	-	Albinism, oculocutaneous, type VII	20191002	-
9606	101926886	LOC101926886	-	-	-	3	3q13.31	uncharacterized LOC101926886	ncRNA	-	-	-	-	20201124	-
9606	101926887	LOC101926887	-	-	-	10	10q23.31	uncharacterized LOC101926887	ncRNA	-	-	-	-	20201124	-
9606	101926888	RALY-AS1	-	-	HGNC:HGNC:50743|Ensembl:ENSG00000285230	20	20q11.22	RALY antisense RNA 1	ncRNA	RALY-AS1	RALY antisense RNA 1	O	-	20201124	-
9606	101926889	LOC101926889	-	-	-	20	20p11.21	uncharacterized LOC101926889	ncRNA	-	-	-	-	20201124	-
9606	101926890	DAB1-AS1	-	-	HGNC:HGNC:49443|Ensembl:ENSG00000226759	1	1p32.2	DAB1 antisense RNA 1	ncRNA	DAB1-AS1	DAB1 antisense RNA 1	O	-	20201124	-
9606	101926892	LOC101926892	-	-	Ensembl:ENSG00000253967	8	8q13.3	uncharacterized LOC101926892	ncRNA	-	-	-	-	20201124	-
9606	101926893	LIX1-AS1	-	-	HGNC:HGNC:52976	5	5q15	LIX1 and RIOK2 antisense RNA 1	ncRNA	LIX1-AS1	LIX1 and RIOK2 antisense RNA 1	O	CTD-2215E18.1	20201124	-
9606	101926895	CRTC3-AS1	-	-	HGNC:HGNC:51433|Ensembl:ENSG00000259736	15	15q26.1	CRTC3 antisense RNA 1	ncRNA	CRTC3-AS1	CRTC3 antisense RNA 1	O	-	20201124	-
9606	101926896	GLIS2-AS1	-	-	HGNC:HGNC:51381|Ensembl:ENSG00000262686	16	16p13.3	GLIS2 antisense RNA 1	ncRNA	GLIS2-AS1	GLIS2 antisense RNA 1	O	-	20201124	-
9606	101926897	LINC02338	-	-	HGNC:HGNC:53258|Ensembl:ENSG00000277448	13	13q21.1	long intergenic non-protein coding RNA 2338	ncRNA	LINC02338	long intergenic non-protein coding RNA 2338	O	-	20201124	-
9606	101926898	LOC101926898	-	-	-	6	6p12.3	uncharacterized LOC101926898	ncRNA	-	-	-	-	20201124	-
9606	101926900	DNAJB5-DT	-	DNAJB5-AS1	HGNC:HGNC:49846|Ensembl:ENSG00000281491	9	9p13.3	DNAJB5 divergent transcript	ncRNA	DNAJB5-DT	DNAJB5 divergent transcript	O	DNAJB5 antisense RNA 1 (head to head)	20201124	-
9606	101926903	LSAMP-AS1	-	-	HGNC:HGNC:40350|Ensembl:ENSG00000240922	3	3q13.31	LSAMP antisense RNA 1	ncRNA	LSAMP-AS1	LSAMP antisense RNA 1	O	LSAMP antisense RNA 1 (non-protein coding)	20201124	-
9606	101926904	LINC01265	-	-	HGNC:HGNC:50297|Ensembl:ENSG00000249740	5	5p13.1	long intergenic non-protein coding RNA 1265	ncRNA	LINC01265	long intergenic non-protein coding RNA 1265	O	-	20201124	-
9606	101926905	LOC101926905	-	-	-	5	5q31.3	uncharacterized LOC101926905	ncRNA	-	-	-	CTC-270D5.1	20201124	-
9606	101926906	SLC16A12-AS1	-	-	HGNC:HGNC:51205|Ensembl:ENSG00000234452	10	10q23.31	SLC16A12 antisense RNA 1	ncRNA	SLC16A12-AS1	SLC16A12 antisense RNA 1	O	-	20201124	-
9606	101926907	LOC101926907	-	-	-	1	1p32.1	uncharacterized LOC101926907	ncRNA	-	-	-	-	20201124	-
9606	101926908	LOC101926908	-	-	Ensembl:ENSG00000253726	8	8q21.11	uncharacterized LOC101926908	ncRNA	-	-	-	-	20201124	-
9606	101926911	VPS33B-DT	-	-	HGNC:HGNC:51413|Ensembl:ENSG00000214432	15	15q26.1	VPS33B divergent transcript	ncRNA	VPS33B-DT	VPS33B divergent transcript	O	-	20201124	-
9606	101926913	LOC101926913	-	-	Ensembl:ENSG00000234350	2	2q31.1	uncharacterized LOC101926913	ncRNA	-	-	-	-	20201124	-
9606	101926915	LOC101926915	-	-	-	6	6p12.3	uncharacterized LOC101926915	ncRNA	-	-	-	-	20201124	-
9606	101926917	ANKRD18CP	-	-	HGNC:HGNC:43601	9	9q22.33	ankyrin repeat domain 18C, pseudogene	pseudo	ANKRD18CP	ankyrin repeat domain 18C, pseudogene	O	ankyrin repeat domain-containing protein 18A-like	20201124	-
9606	101926918	GTF2IP12	-	-	HGNC:HGNC:51723|Ensembl:ENSG00000283050	4	4q26	general transcription factor IIi pseudogene 12	pseudo	GTF2IP12	general transcription factor IIi pseudogene 12	O	-	20201124	-
9606	101926923	LOC101926923	-	-	-	3	3q29	uncharacterized LOC101926923	ncRNA	-	-	-	-	20201124	-
9606	101926924	LINC01375	-	-	HGNC:HGNC:50632|Ensembl:ENSG00000226159	10	10q23.31	long intergenic non-protein coding RNA 1375	ncRNA	LINC01375	long intergenic non-protein coding RNA 1375	O	-	20201124	-
9606	101926925	LINC01358	-	-	HGNC:HGNC:50589	1	1p32.1	long intergenic non-protein coding RNA 1358	ncRNA	LINC01358	long intergenic non-protein coding RNA 1358	O	-	20201124	-
9606	101926926	RDH10-AS1	-	-	HGNC:HGNC:51658|Ensembl:ENSG00000250295	8	8q21.11	RDH10 antisense RNA 1	ncRNA	RDH10-AS1	RDH10 antisense RNA 1	O	-	20201124	-
9606	101926928	CRAT37	-	-	Ensembl:ENSG00000258551	15	15q26.1	cervical cancer-associated transcript 37	ncRNA	-	-	-	-	20201124	-
9606	101926930	LINC00378	-	-	HGNC:HGNC:42704	13	13q21.2	long intergenic non-protein coding RNA 378	ncRNA	LINC00378	long intergenic non-protein coding RNA 378	O	-	20201124	-
9606	101926933	LOC101926933	-	-	Ensembl:ENSG00000257285	14	14q11.2	uncharacterized LOC101926933	ncRNA	-	-	-	-	20201124	-
9606	101926934	LOC101926934	-	-	Ensembl:ENSG00000242973	6	6p12.3	uncharacterized LOC101926934	ncRNA	-	-	-	-	20201124	-
9606	101926935	LOC101926935	-	-	-	20	20p11.1	uncharacterized LOC101926935	ncRNA	-	-	-	-	20201124	-
9606	101926938	RPL12P48	-	-	HGNC:HGNC:51940	8	8p11.23	ribosomal protein L12 pseudogene 48	pseudo	RPL12P48	ribosomal protein L12 pseudogene 48	O	60S ribosomal protein L12 pseudogene	20200624	-
9606	101926940	LINC02104	-	-	HGNC:HGNC:52959|Ensembl:ENSG00000271334	5	5p13.1	long intergenic non-protein coding RNA 2104	ncRNA	LINC02104	long intergenic non-protein coding RNA 2104	O	CTD-2078B5.2	20201124	-
9606	101926941	SPRY4-AS1	-	THCAT68	HGNC:HGNC:53465|Ensembl:ENSG00000231185	5	5q31.3	SPRY4 antisense RNA 1	ncRNA	SPRY4-AS1	SPRY4 antisense RNA 1	O	-	20201124	-
9606	101926942	LINC02653	-	-	HGNC:HGNC:54138|Ensembl:ENSG00000236373	10	10q23.31	long intergenic non-protein coding RNA 2653	ncRNA	LINC02653	long intergenic non-protein coding RNA 2653	O	-	20201124	-
9606	101926943	LOC101926943	-	-	Ensembl:ENSG00000232729	7	7q11.23	uncharacterized LOC101926943	ncRNA	-	-	-	-	20201124	-
9606	101926944	LOC101926944	-	-	-	1	1p32.1	uncharacterized LOC101926944	ncRNA	-	-	-	-	20201124	-
9606	101926945	NXPE2P1	-	-	HGNC:HGNC:44082|Ensembl:ENSG00000255982	11	11q23.2	neurexophilin and PC-esterase domain family member 2 pseudogene 1	pseudo	NXPE2P1	neurexophilin and PC-esterase domain family member 2 pseudogene 1	O	NXPE family member 2-like	20201124	-
9606	101926946	LOC101926946	-	-	-	2	2p11.2	uncharacterized LOC101926946	pseudo	-	-	-	-	20201124	-
9606	101926947	LINC01617	-	C8orf23|NCRNA00249|XLOC_006844	HGNC:HGNC:30442	8	8q21.11	long intergenic non-protein coding RNA 1617	ncRNA	LINC01617	long intergenic non-protein coding RNA 1617	O	-	20201124	-
9606	101926948	LOC101926948	-	-	-	9	9p13.3	uncharacterized LOC101926948	ncRNA	-	-	-	-	20201124	-
9606	101926949	LOC101926949	-	-	-	2	2p21	keratinocyte-associated protein 2-like	pseudo	-	-	-	-	20201124	-
9606	101926950	LINC01570	-	-	HGNC:HGNC:51382	16	16p13.3	long intergenic non-protein coding RNA 1570	ncRNA	LINC01570	long intergenic non-protein coding RNA 1570	O	-	20201124	-
9606	101926951	LINC02339	-	-	HGNC:HGNC:53259|Ensembl:ENSG00000279797	13	13q21.2	long intergenic non-protein coding RNA 2339	ncRNA	LINC02339	long intergenic non-protein coding RNA 2339	O	-	20201124	-
9606	101926953	LOC101926953	-	-	-	3	3q13.32	uncharacterized LOC101926953	ncRNA	-	-	-	-	20201124	-
9606	101926955	LINC01733	-	-	HGNC:HGNC:52521|Ensembl:ENSG00000226203	20	20p11.1	long intergenic non-protein coding RNA 1733	ncRNA	LINC01733	long intergenic non-protein coding RNA 1733	O	-	20201124	-
9606	101926956	LOC101926956	-	-	Ensembl:ENSG00000253177	8	8q22.1	uncharacterized LOC101926956	ncRNA	-	-	-	-	20201124	-
9606	101926957	LINC02885	-	ISX-AS1	HGNC:HGNC:41188	22	22q12.3	long intergenic non-protein coding RNA 2885	ncRNA	LINC02885	long intergenic non-protein coding RNA 2885	O	ISX antisense RNA 1	20201124	-
9606	101926959	LOC101926959	-	-	-	2	2q11.1	uncharacterized LOC101926959	ncRNA	-	-	-	-	20201124	-
9606	101926960	LOC101926960	-	-	-	5	5p13.1	uncharacterized LOC101926960	ncRNA	-	-	-	IGF1R/AK000840 fusion	20201124	-
9606	101926962	ADGRF5-AS1	-	-	HGNC:HGNC:40864	6	6p12.3	ADGRF5 antisense RNA 1	ncRNA	ADGRF5-AS1	ADGRF5 antisense RNA 1	O	-	20201124	-
9606	101926963	PRKAR1B-AS1	-	-	HGNC:HGNC:40470	7	7p22.3	PRKAR1B antisense RNA 1	ncRNA	PRKAR1B-AS1	PRKAR1B antisense RNA 1	O	-	20201124	-
9606	101926964	LOC101926964	-	-	Ensembl:ENSG00000231252	1	1p32.1-p31.3	uncharacterized LOC101926964	ncRNA	-	-	-	-	20201124	-
9606	101926966	LINC01804	-	-	HGNC:HGNC:52596|Ensembl:ENSG00000231031	2	2p24.3	long intergenic non-protein coding RNA 1804	ncRNA	LINC01804	long intergenic non-protein coding RNA 1804	O	-	20201124	-
9606	101926967	ATXN7L3-AS1	-	-	HGNC:HGNC:55298	17	17q21.31	ATXN7L3 antisense RNA 1	ncRNA	ATXN7L3-AS1	ATXN7L3 antisense RNA 1	O	-	20201124	-
9606	101926968	LOC101926968	-	-	-	3	3q13.32	uncharacterized LOC101926968	ncRNA	-	-	-	-	20201124	-
9606	101926969	LOC101926969	-	-	-	2	2p11.2	uncharacterized LOC101926969	ncRNA	-	-	-	-	20201124	-
9606	101926971	LINC01284	-	-	HGNC:HGNC:50342|Ensembl:ENSG00000230317	X	Xp11.22	long intergenic non-protein coding RNA 1284	ncRNA	LINC01284	long intergenic non-protein coding RNA 1284	O	-	20201124	-
9606	101926973	LOC101926973	-	-	-	9	9q31.2	small EDRK-rich factor 2 pseudogene	pseudo	-	-	-	-	20201124	-
9606	101926974	LOC101926974	-	-	-	2	2p21	uncharacterized LOC101926974	ncRNA	-	-	-	-	20201124	-
9606	101926975	LINC01844	-	-	HGNC:HGNC:52660|Ensembl:ENSG00000236714	5	5q31.3	long intergenic non-protein coding RNA 1844	ncRNA	LINC01844	long intergenic non-protein coding RNA 1844	O	-	20201124	-
9606	101926977	LOC101926977	-	-	Ensembl:ENSG00000253704	8	8q22.1	uncharacterized LOC101926977	ncRNA	-	-	-	-	20201124	-
9606	101926978	LINC01111	-	-	HGNC:HGNC:49237|Ensembl:ENSG00000254300	8	8q21.13	long intergenic non-protein coding RNA 1111	ncRNA	LINC01111	long intergenic non-protein coding RNA 1111	O	-	20201124	-
9606	101926983	LINC02049	-	-	HGNC:HGNC:52889|Ensembl:ENSG00000243593	3	3q13.33	long intergenic non-protein coding RNA 2049	ncRNA	LINC02049	long intergenic non-protein coding RNA 2049	O	-	20201124	-
9606	101926984	LOC101926984	-	-	-	17	17q11.2	leucine-rich repeat-containing protein 37A3	ncRNA	-	-	-	CTD-2008P7.1	20201124	-
9606	101926987	DLGAP4-AS1	-	CCAT7	HGNC:HGNC:51223|Ensembl:ENSG00000232907	20	20q11.23	DLGAP4 antisense RNA 1	ncRNA	DLGAP4-AS1	DLGAP4 antisense RNA 1	O	-	20201124	-
9606	101926993	LOC101926993	-	-	Ensembl:ENSG00000253707	8	8p11.1	protein SPHAR-like	pseudo	-	-	-	-	20201124	-
9606	101926994	LOC101926994	-	-	-	15	15q26.1	uncharacterized LOC101926994	ncRNA	-	-	-	-	20201124	-
9606	101926996	RUNDC3A-AS1	-	-	HGNC:HGNC:51344	17	17q21.31	RUNDC3A antisense RNA 1	ncRNA	RUNDC3A-AS1	RUNDC3A antisense RNA 1	O	-	20201124	-
9606	101927000	PRKAR1B-AS2	-	-	HGNC:HGNC:40469|Ensembl:ENSG00000229380	7	7p22.3	PRKAR1B antisense RNA 2	ncRNA	PRKAR1B-AS2	PRKAR1B antisense RNA 2	O	-	20201124	-
9606	101927003	PKIA-AS1	-	-	HGNC:HGNC:51659|Ensembl:ENSG00000254266	8	8q21.13	PKIA antisense RNA 1	ncRNA	PKIA-AS1	PKIA antisense RNA 1	O	-	20201124	-
9606	101927006	RPSAP76	-	-	HGNC:HGNC:51930	9	9q33.3	ribosomal protein SA pseudogene 76	pseudo	RPSAP76	ribosomal protein SA pseudogene 76	O	-	20201124	-
9606	101927007	LINC01365	-	-	HGNC:HGNC:50603|Ensembl:ENSG00000250772	4	4q26	long intergenic non-protein coding RNA 1365	ncRNA	LINC01365	long intergenic non-protein coding RNA 1365	O	-	20201124	-
9606	101927009	LINC02177	-	-	HGNC:HGNC:53039|Ensembl:ENSG00000261617	16	16p13.2	long intergenic non-protein coding RNA 2177	ncRNA	LINC02177	long intergenic non-protein coding RNA 2177	O	-	20201124	-
9606	101927010	LOC101927010	-	-	-	3	3q13.33	uncharacterized LOC101927010	ncRNA	-	-	-	-	20201124	-
9606	101927012	LOC101927012	-	-	-	5	5q32	uncharacterized LOC101927012	ncRNA	-	-	-	-	20201124	-
9606	101927013	LOC101927013	-	-	-	10	10q23.33	uncharacterized LOC101927013	ncRNA	-	-	-	-	20201124	-
9606	101927015	LINC01506	-	-	HGNC:HGNC:51187|Ensembl:ENSG00000234506	9	9q21.11	long intergenic non-protein coding RNA 1506	ncRNA	LINC01506	long intergenic non-protein coding RNA 1506	O	-	20201124	-
9606	101927017	LINC01180	-	-	HGNC:HGNC:49558|Ensembl:ENSG00000266979	17	17q21.31	long intergenic non-protein coding RNA 1180	ncRNA	LINC01180	long intergenic non-protein coding RNA 1180	O	-	20201124	-
9606	101927018	LOC101927018	-	-	Ensembl:ENSG00000265845	17	17q11.2	uncharacterized LOC101927018	ncRNA	-	-	-	-	20201124	-
9606	101927019	LOC101927019	-	-	-	12	12q12	uncharacterized LOC101927019	ncRNA	-	-	-	-	20201124	-
9606	101927020	LOC101927020	-	-	Ensembl:ENSG00000235122	6	6p12.3	uncharacterized LOC101927020	ncRNA	-	-	-	-	20201124	-
9606	101927021	ZFAND2A-DT	-	-	HGNC:HGNC:41187|Ensembl:ENSG00000229043	7	7p22.3	ZFAND2A divergent transcript	ncRNA	ZFAND2A-DT	ZFAND2A divergent transcript	O	-	20201124	-
9606	101927023	LOC101927023	-	-	Ensembl:ENSG00000251076	5	5q22.2	uncharacterized LOC101927023	ncRNA	-	-	-	-	20201124	-
9606	101927025	LOC101927025	-	-	-	15	15q26.1	uncharacterized LOC101927025	ncRNA	-	-	-	-	20201124	-
9606	101927026	LOC101927026	-	-	Ensembl:ENSG00000260071	16	16p13.2	uncharacterized LOC101927026	ncRNA	-	-	-	-	20201124	-
9606	101927027	CHROMR	-	CHROME|PRKRA-AS1	HGNC:HGNC:54059|Ensembl:ENSG00000223960	2	2q31.2	cholesterol induced regulator of metabolism RNA	ncRNA	CHROMR	cholesterol induced regulator of metabolism RNA	O	PRKRA antisense RNA 1|cholesterol homeostasis regulator of miRNA expression	20201124	-
9606	101927034	ROR1-AS1	-	-	HGNC:HGNC:40508|Ensembl:ENSG00000223949	1	1p31.3	ROR1 antisense RNA 1	ncRNA	ROR1-AS1	ROR1 antisense RNA 1	O	-	20201124	-
9606	101927038	LINC02400	-	-	HGNC:HGNC:53327|Ensembl:ENSG00000257784	12	12q12	long intergenic non-protein coding RNA 2400	ncRNA	LINC02400	long intergenic non-protein coding RNA 2400	O	-	20201124	-
9606	101927039	LOC101927039	-	-	Ensembl:ENSG00000254224	8	8q22.1	uncharacterized LOC101927039	ncRNA	-	-	-	KB-1043D8.6	20201124	-
9606	101927040	LOC101927040	-	-	Ensembl:ENSG00000249328	8	8q21.13	uncharacterized LOC101927040	ncRNA	-	-	-	-	20201124	-
9606	101927042	LOC101927042	-	-	Ensembl:ENSG00000287838	9	9p13.1	uncharacterized LOC101927042	ncRNA	-	-	-	-	20201124	-
9606	101927043	EPCAM-DT	-	-	HGNC:HGNC:52639|Ensembl:ENSG00000234690	2	2p21	EPCAM divergent transcript	ncRNA	EPCAM-DT	EPCAM divergent transcript	O	-	20201124	-
9606	101927044	LOC101927044	-	-	-	18	18p11.31	uncharacterized LOC101927044	ncRNA	-	-	-	-	20201124	-
9606	101927045	LOC101927045	-	-	-	14	14q12	uncharacterized LOC101927045	ncRNA	-	-	-	-	20201124	-
9606	101927046	LOC101927046	-	-	-	5	5q32	uncharacterized LOC101927046	ncRNA	-	-	-	-	20201124	-
9606	101927048	LOC101927048	-	-	-	6	6p12.3	uncharacterized LOC101927048	ncRNA	-	-	-	-	20201124	-
9606	101927049	PLCE1-AS2	-	-	HGNC:HGNC:51206|Ensembl:ENSG00000232913	10	10q23.33	PLCE1 antisense RNA 2	ncRNA	PLCE1-AS2	PLCE1 antisense RNA 2	O	-	20201124	-
9606	101927050	LOC101927050	-	-	-	2	2p11.2	lysine methyltransferase 2C pseudogene	pseudo	-	-	-	-	20201124	-
9606	101927051	PDXP-DT	-	-	HGNC:HGNC:40525|Ensembl:ENSG00000233360	22	22q13.1	PDXP divergent transcript	ncRNA	PDXP-DT	PDXP divergent transcript	O	-	20201124	-
9606	101927053	LOC101927053	-	-	-	2	2q11.2	uncharacterized LOC101927053	ncRNA	-	-	-	-	20201124	-
9606	101927055	LOC101927055	-	-	Ensembl:ENSG00000237298	2	2q31.2	uncharacterized LOC101927055	ncRNA	-	-	-	-	20201124	-
9606	101927056	LINC02614	-	-	HGNC:HGNC:54072|Ensembl:ENSG00000241288	3	3q21.2	long intergenic non-protein coding RNA 2614	ncRNA	LINC02614	long intergenic non-protein coding RNA 2614	O	-	20201124	-
9606	101927057	LOC101927057	-	-	Ensembl:ENSG00000126861	17	17q11.2	uncharacterized LOC101927057	ncRNA	-	-	-	-	20201124	-
9606	101927058	LINC02402	-	-	HGNC:HGNC:53329|Ensembl:ENSG00000257510	12	12q12	long intergenic non-protein coding RNA 2402	ncRNA	LINC02402	long intergenic non-protein coding RNA 2402	O	ENST00000550337.1	20201124	-
9606	101927059	LINC01957	-	-	HGNC:HGNC:52783|Ensembl:ENSG00000251542	5	5q22.3	long intergenic non-protein coding RNA 1957	ncRNA	LINC01957	long intergenic non-protein coding RNA 1957	O	-	20201124	-
9606	101927060	LOC101927060	-	-	Ensembl:ENSG00000262879	17	17q21.32	uncharacterized LOC101927060	ncRNA	-	-	-	-	20201124	-
9606	101927062	LINC02294	-	-	HGNC:HGNC:53210|Ensembl:ENSG00000257845	14	14q12	long intergenic non-protein coding RNA 2294	ncRNA	LINC02294	long intergenic non-protein coding RNA 2294	O	-	20201124	-
9606	101927066	LOC101927066	-	-	-	8	8q22.1	uncharacterized LOC101927066	ncRNA	-	-	-	-	20201124	-
9606	101927067	LINC01607	-	-	HGNC:HGNC:51660|Ensembl:ENSG00000272138	8	8q21.13	long intergenic non-protein coding RNA 1607	ncRNA	LINC01607	long intergenic non-protein coding RNA 1607	O	-	20201124	-
9606	101927069	LOC101927069	-	-	-	9	9q21.11	uncharacterized LOC101927069	ncRNA	-	-	-	-	20201124	-
9606	101927070	LINC02611	-	-	HGNC:HGNC:54060|Ensembl:ENSG00000226791	2	2q11.2	long intergenic non-protein coding RNA 2611	ncRNA	LINC02611	long intergenic non-protein coding RNA 2611	O	-	20201124	-
9606	101927072	LOC101927072	-	-	Ensembl:ENSG00000286820	13	13q21.32	uncharacterized LOC101927072	ncRNA	-	-	-	-	20201124	-
9606	101927073	LOC101927073	-	-	-	2	2q31.2	uncharacterized LOC101927073	ncRNA	-	-	-	-	20201124	-
9606	101927074	LINC00682	-	-	HGNC:HGNC:44466|Ensembl:ENSG00000245870	4	4p13	long intergenic non-protein coding RNA 682	ncRNA	LINC00682	long intergenic non-protein coding RNA 682	O	-	20201124	-
9606	101927075	FGF10-AS1	-	-	HGNC:HGNC:49382|Ensembl:ENSG00000248464	5	5p12	FGF10 antisense RNA 1	ncRNA	FGF10-AS1	FGF10 antisense RNA 1	O	-	20201124	-
9606	101927078	LOC101927078	-	-	-	5	5q22.3	uncharacterized LOC101927078	ncRNA	-	-	-	-	20201124	-
9606	101927079	LOC101927079	-	-	-	15	15q11.2	uncharacterized LOC101927079	ncRNA	-	-	-	-	20201124	-
9606	101927080	LOC101927080	-	-	-	16	16q12.1	uncharacterized LOC101927080	ncRNA	-	-	-	-	20201124	-
9606	101927081	MIR4307HG	-	-	HGNC:HGNC:52004|Ensembl:ENSG00000257612	14	14q12	MIR4307 host gene	ncRNA	MIR4307HG	MIR4307 host gene	O	-	20201124	-
9606	101927082	LOC101927082	-	-	-	6	6p12.3	uncharacterized LOC101927082	ncRNA	-	-	-	-	20201124	-
9606	101927084	LINC01359	-	-	HGNC:HGNC:50591|Ensembl:ENSG00000226891	1	1p31.3	long intergenic non-protein coding RNA 1359	ncRNA	LINC01359	long intergenic non-protein coding RNA 1359	O	-	20201124	-
9606	101927086	KLF9-DT	-	-	HGNC:HGNC:54815	9	9q21.12	KLF9 divergent transcript	ncRNA	KLF9-DT	KLF9 divergent transcript	O	-	20201124	-
9606	101927087	LINC02516	-	-	HGNC:HGNC:53505|Ensembl:ENSG00000261083	4	4q28.1	long intergenic non-protein coding RNA 2516	ncRNA	LINC02516	long intergenic non-protein coding RNA 2516	O	-	20201124	-
9606	101927088	LOC101927088	-	-	-	Un	-	uncharacterized LOC101927088	ncRNA	-	-	-	-	20201124	-
9606	101927089	LOC101927089	-	-	-	2	2p16.3	uncharacterized LOC101927089	ncRNA	-	-	-	-	20201124	-
9606	101927093	LOC101927093	-	-	-	17	17q11.2	uncharacterized LOC101927093	ncRNA	-	-	-	-	20201124	-
9606	101927096	CLMAT3	-	CTB-113P19.1|SPARC-AS1	HGNC:HGNC:52287|Ensembl:ENSG00000249035	5	5q33.1	colorectal liver metastasis associated transcript 3	ncRNA	CLMAT3	colorectal liver metastasis associated transcript 3	O	SPARC antisense RNA 1	20201124	-
9606	101927098	LOC101927098	-	-	-	20	20q12	uncharacterized LOC101927098	ncRNA	-	-	-	-	20201124	-
9606	101927100	LOC101927100	-	-	-	5	5q22.3	uncharacterized LOC101927100	ncRNA	-	-	-	-	20201124	-
9606	101927101	RPS3AP54	-	-	HGNC:HGNC:49750	9	9p24.1	RPS3A pseudogene 54	pseudo	RPS3AP54	RPS3A pseudogene 54	O	ribosomal protein S3a pseudogene 54	20200624	-
9606	101927102	ITFG1-AS1	-	-	HGNC:HGNC:51383	16	16q12.1	ITFG1 antisense RNA 1	ncRNA	ITFG1-AS1	ITFG1 antisense RNA 1	O	-	20201124	-
9606	101927108	LOC101927108	-	-	-	9	9q21.13	uncharacterized LOC101927108	ncRNA	-	-	-	-	20201124	-
9606	101927109	LINC02379	-	-	HGNC:HGNC:53302|Ensembl:ENSG00000251649	4	4q28.1	long intergenic non-protein coding RNA 2379	ncRNA	LINC02379	long intergenic non-protein coding RNA 2379	O	-	20201124	-
9606	101927111	SUCLG2-AS1	-	-	HGNC:HGNC:49643|Ensembl:ENSG00000241316	3	3p14.1	SUCLG2 antisense RNA 1 (head to head)	ncRNA	SUCLG2-AS1	SUCLG2 antisense RNA 1 (head to head)	O	-	20201124	-
9606	101927112	LINC01581	-	-	HGNC:HGNC:51415|Ensembl:ENSG00000259724	15	15q26.2	long intergenic non-protein coding RNA 1581	ncRNA	LINC01581	long intergenic non-protein coding RNA 1581	O	-	20201124	-
9606	101927115	LINC01933	-	CTB-12O2.1	HGNC:HGNC:52756|Ensembl:ENSG00000254226	5	5q33.1	long intergenic non-protein coding RNA 1933	ncRNA	LINC01933	long intergenic non-protein coding RNA 1933	O	-	20201124	-
9606	101927117	PLCG1-AS1	-	TOP1-AS1	HGNC:HGNC:40450|Ensembl:ENSG00000226648	20	20q12	PLCG1 antisense RNA 1	ncRNA	PLCG1-AS1	PLCG1 antisense RNA 1	O	-	20201124	-
9606	101927118	LOC101927118	-	-	-	8	8q21.13	uncharacterized LOC101927118	ncRNA	-	-	-	-	20201124	-
9606	101927120	LINC02735	-	-	HGNC:HGNC:54252|Ensembl:ENSG00000255433	11	11q12.1	long intergenic non-protein coding RNA 2735	ncRNA	LINC02735	long intergenic non-protein coding RNA 2735	O	-	20201124	-
9606	101927123	LINC02016	-	-	HGNC:HGNC:52851|Ensembl:ENSG00000244215	3	3q21.3	long intergenic non-protein coding RNA 2016	ncRNA	LINC02016	long intergenic non-protein coding RNA 2016	O	-	20201124	-
9606	101927124	LOC101927124	-	-	Ensembl:ENSG00000250365	14	14q12	uncharacterized LOC101927124	ncRNA	-	-	-	CTD-2213F21.2	20201124	-
9606	101927125	ELFN1-AS1	-	MYCLo-2	HGNC:HGNC:39071|Ensembl:ENSG00000236081	7	7p22.3	ELFN1 antisense RNA 1	ncRNA	ELFN1-AS1	ELFN1 antisense RNA 1	O	-	20201206	-
9606	101927126	GTF2IP7	-	-	HGNC:HGNC:51720	7	7q11.23	general transcription factor IIi pseudogene 7	pseudo	GTF2IP7	general transcription factor IIi pseudogene 7	O	-	20201124	-
9606	101927129	LINC01580	-	-	HGNC:HGNC:51414|Ensembl:ENSG00000258785	15	15q26.2	long intergenic non-protein coding RNA 1580	ncRNA	LINC01580	long intergenic non-protein coding RNA 1580	O	-	20201124	-
9606	101927131	LOC101927131	-	-	Ensembl:ENSG00000262999	16	16p13.13	uncharacterized LOC101927131	ncRNA	-	-	-	-	20201124	-
9606	101927132	LINC02133	-	-	HGNC:HGNC:52993|Ensembl:ENSG00000261231	16	16q12.1	long intergenic non-protein coding RNA 2133	ncRNA	LINC02133	long intergenic non-protein coding RNA 2133	O	-	20201124	-
9606	101927134	LINC01470	-	-	HGNC:HGNC:51105|Ensembl:ENSG00000249484	5	5q33.1	long intergenic non-protein coding RNA 1470	ncRNA	LINC01470	long intergenic non-protein coding RNA 1470	O	-	20201124	-
9606	101927136	LOC101927136	-	-	Ensembl:ENSG00000231683	6	6p12.1	uncharacterized LOC101927136	ncRNA	-	-	-	-	20201124	-
9606	101927138	PTPRT-AS1	-	-	HGNC:HGNC:40491|Ensembl:ENSG00000227599	20	20q12	PTPRT antisense RNA 1	ncRNA	PTPRT-AS1	PTPRT antisense RNA 1	O	-	20201124	-
9606	101927139	PDE4B-AS1	-	-	HGNC:HGNC:40437|Ensembl:ENSG00000227466	1	1p31.3	PDE4B antisense RNA 1	ncRNA	PDE4B-AS1	PDE4B antisense RNA 1	O	-	20201124	-
9606	101927141	LOC101927141	-	-	Ensembl:ENSG00000254394	8	8q21.13	uncharacterized LOC101927141	ncRNA	-	-	-	CTD-2272D18.1	20201124	-
9606	101927142	NPAS2-AS1	-	-	HGNC:HGNC:40408	2	2q11.2	NPAS2 antisense RNA 1	ncRNA	NPAS2-AS1	NPAS2 antisense RNA 1	O	-	20201124	-
9606	101927143	LOC101927143	-	-	Ensembl:ENSG00000232628	1	1q42.11	uncharacterized LOC101927143	ncRNA	-	-	-	-	20201124	-
9606	101927145	LOC101927145	-	-	-	4	4q13.1	uncharacterized LOC101927145	ncRNA	-	-	-	-	20201124	-
9606	101927149	LINC01471	-	-	HGNC:HGNC:51106|Ensembl:ENSG00000239921	3	3q21.3	long intergenic non-protein coding RNA 1471	ncRNA	LINC01471	long intergenic non-protein coding RNA 1471	O	-	20201124	-
9606	101927150	L3MBTL4-AS1	-	-	HGNC:HGNC:51320	18	18p11.31	L3MBTL4 antisense RNA 1	ncRNA	L3MBTL4-AS1	L3MBTL4 antisense RNA 1	O	-	20201124	-
9606	101927151	LOC101927151	-	-	Ensembl:ENSG00000267575	19	19q11	uncharacterized LOC101927151	ncRNA	-	-	-	-	20201124	-
9606	101927152	SAMMSON	-	LINC01212	MIM:616895|HGNC:HGNC:49644|Ensembl:ENSG00000240405	3	3p13	survival associated mitochondrial melanoma specific oncogenic non-coding RNA	ncRNA	SAMMSON	survival associated mitochondrial melanoma specific oncogenic non-coding RNA	O	long intergenic non-protein coding RNA 1212|survival associated mitochondrial melanoma specific oncogenic noncoding RNA	20201124	-
9606	101927153	LINC02207	-	-	HGNC:HGNC:53073|Ensembl:ENSG00000258476	15	15q26.2	long intergenic non-protein coding RNA 2207	ncRNA	LINC02207	long intergenic non-protein coding RNA 2207	O	-	20201124	-
9606	101927155	LMO7-AS1	-	UCHL3-AS1	HGNC:HGNC:50277|Ensembl:ENSG00000261105	13	13q22.2	LMO7 antisense RNA 1	ncRNA	LMO7-AS1	LMO7 antisense RNA 1	O	UCHL3 antisense RNA 1	20201124	-
9606	101927156	LINC01934	-	-	HGNC:HGNC:52757	2	2q31.3	long intergenic non-protein coding RNA 1934	ncRNA	LINC01934	long intergenic non-protein coding RNA 1934	O	-	20201124	-
9606	101927157	LOC101927157	-	-	-	4	4p12	uncharacterized LOC101927157	ncRNA	-	-	-	-	20201124	-
9606	101927158	RPSAP69	-	-	HGNC:HGNC:51922|Ensembl:ENSG00000233487	3	3q29	ribosomal protein SA pseudogene 69	pseudo	RPSAP69	ribosomal protein SA pseudogene 69	O	-	20201124	-
9606	101927159	LOC101927159	-	-	Ensembl:ENSG00000229042	20	20q12	uncharacterized LOC101927159	ncRNA	-	-	-	-	20201124	-
9606	101927164	LOC101927164	-	-	Ensembl:ENSG00000237101	1	1q42.11	uncharacterized LOC101927164	ncRNA	-	-	-	-	20201124	-
9606	101927165	LINC01813	-	-	HGNC:HGNC:52617	2	2p16.1	long intergenic non-protein coding RNA 1813	ncRNA	LINC01813	long intergenic non-protein coding RNA 1813	O	-	20201124	-
9606	101927166	LOC101927166	-	-	-	17	17q21.32	uncharacterized LOC101927166	ncRNA	-	-	-	-	20201124	-
9606	101927167	GATA2-AS1	-	-	HGNC:HGNC:51108	3	3q21.3	GATA2 antisense RNA 1	ncRNA	GATA2-AS1	GATA2 antisense RNA 1	O	-	20201124	-
9606	101927168	ARHGAP28-AS1	-	-	HGNC:HGNC:55320	18	18p11.31	ARHGAP28 antisense RNA 1	ncRNA	ARHGAP28-AS1	ARHGAP28 antisense RNA 1	O	-	20201124	-
9606	101927171	LINC01564	-	TCONS_00011314|XLOC_005327	HGNC:HGNC:51361|Ensembl:ENSG00000235899	6	6p12.1	long intergenic non-protein coding RNA 1564	ncRNA	LINC01564	long intergenic non-protein coding RNA 1564	O	-	20201124	-
9606	101927174	CHL1-AS2	-	-	HGNC:HGNC:40147|Ensembl:ENSG00000224318	3	3p26.3	CHL1 antisense RNA 2	ncRNA	CHL1-AS2	CHL1 antisense RNA 2	O	CHL1 antisense RNA 2 (non-protein coding)	20201124	-
9606	101927176	LINC01069	-	-	HGNC:HGNC:49109	13	13q22.3	long intergenic non-protein coding RNA 1069	ncRNA	LINC01069	long intergenic non-protein coding RNA 1069	O	-	20201124	-
9606	101927178	LOC101927178	-	-	Ensembl:ENSG00000151327	14	14q13.2	uncharacterized LOC101927178	ncRNA	-	-	-	-	20201124	-
9606	101927179	LOC101927179	-	-	Ensembl:ENSG00000282917	4	4p12	uncharacterized LOC101927179	ncRNA	-	-	-	-	20201124	-
9606	101927180	LOC101927180	-	-	-	12	12q13.11	V-type proton ATPase subunit F pseudogene	pseudo	-	-	-	-	20201124	-
9606	101927182	LOC101927182	-	-	-	20	20q12	uncharacterized LOC101927182	ncRNA	-	-	-	-	20201124	-
9606	101927183	LOC101927183	-	-	-	22	22q13.1	uncharacterized LOC101927183	ncRNA	-	-	-	-	20201124	-
9606	101927186	ADGRL3-AS1	-	LPHN3-AS1	HGNC:HGNC:50604	4	4q13.1	ADGRL3 antisense RNA 1	ncRNA	ADGRL3-AS1	ADGRL3 antisense RNA 1	O	LPHN3 antisense RNA 1|adhesion G protein-coupled receptor L3 antisense RNA 1	20201124	-
9606	101927188	LOC101927188	-	-	Ensembl:ENSG00000265069	18	18p11.31	uncharacterized LOC101927188	ncRNA	-	-	-	-	20201124	-
9606	101927189	LOC101927189	-	-	Ensembl:ENSG00000236740	6	6p12.1	uncharacterized LOC101927189	ncRNA	-	-	-	-	20201124	-
9606	101927190	LOC101927190	-	-	-	5	5q23.1	uncharacterized LOC101927190	ncRNA	-	-	-	-	20201124	-
9606	101927191	LOC101927191	-	-	-	9	9q21.13	uncharacterized LOC101927191	ncRNA	-	-	-	-	20201124	-
9606	101927193	CHL1-AS1	-	-	HGNC:HGNC:40148|Ensembl:ENSG00000234661	3	3p26.3	CHL1 antisense RNA 1	ncRNA	CHL1-AS1	CHL1 antisense RNA 1	O	CHL1 antisense RNA 1 (non-protein coding)	20201124	-
9606	101927195	LINC00382	-	TCONS_00021500	HGNC:HGNC:42709|Ensembl:ENSG00000229175	13	13q31.1	long intergenic non-protein coding RNA 382	ncRNA	LINC00382	long intergenic non-protein coding RNA 382	O	-	20201124	-
9606	101927196	FSIP2-AS2	-	-	HGNC:HGNC:54061|Ensembl:ENSG00000226747	2	2q32.1	FSIP2 antisense RNA 2	ncRNA	FSIP2-AS2	FSIP2 antisense RNA 2	O	-	20201124	-
9606	101927200	LOC101927200	-	-	-	20	20q13.12	uncharacterized LOC101927200	ncRNA	-	-	-	-	20201124	-
9606	101927202	LOC101927202	-	-	-	22	22q13.1	uncharacterized LOC101927202	ncRNA	-	-	-	-	20201124	-
9606	101927204	FAM111A-DT	-	-	HGNC:HGNC:53752|Ensembl:ENSG00000245571	11	11q12.1	FAM111A divergent transcript	ncRNA	FAM111A-DT	FAM111A divergent transcript	O	-	20201124	-
9606	101927207	LINC02075	-	-	HGNC:HGNC:52921|Ensembl:ENSG00000249497	17	17q21.33	long intergenic non-protein coding RNA 2075	ncRNA	LINC02075	long intergenic non-protein coding RNA 2075	O	-	20201124	-
9606	101927209	LOC101927209	-	-	-	4	4p11	uncharacterized LOC101927209	ncRNA	-	-	-	-	20201124	-
9606	101927211	ZNF451-AS1	-	-	HGNC:HGNC:53824	6	6p12.1	ZNF451 regulatory antisense RNA 1	ncRNA	ZNF451-AS1	ZNF451 regulatory antisense RNA 1	O	-	20201124	-
9606	101927213	LOC101927213	-	-	-	2	2p16.1	uncharacterized LOC101927213	ncRNA	-	-	-	-	20201124	-
9606	101927215	LINC01266	-	-	HGNC:HGNC:50309|Ensembl:ENSG00000224957	3	3p26.3	long intergenic non-protein coding RNA 1266	ncRNA	LINC01266	long intergenic non-protein coding RNA 1266	O	-	20201124	-
9606	101927217	LINC01473	-	-	HGNC:HGNC:51109	2	2q32.1	long intergenic non-protein coding RNA 1473	ncRNA	LINC01473	long intergenic non-protein coding RNA 1473	O	-	20201124	-
9606	101927219	HNF4A-AS1	-	uc002xlx	HGNC:HGNC:49505|Ensembl:ENSG00000229005	20	20q13.12	HNF4A antisense RNA 1	ncRNA	HNF4A-AS1	HNF4A antisense RNA 1	O	-	20201124	-
9606	101927220	DEPDC1-AS1	-	-	HGNC:HGNC:50592|Ensembl:ENSG00000234264	1	1p31.3-p31.2	DEPDC1 antisense RNA 1	ncRNA	DEPDC1-AS1	DEPDC1 antisense RNA 1	O	-	20201124	-
9606	101927221	UBR5-AS1	-	-	HGNC:HGNC:51661	8	8q22.3	UBR5 antisense RNA 1	ncRNA	UBR5-AS1	UBR5 antisense RNA 1	O	-	20201124	-
9606	101927222	GAS2L1P1	-	-	HGNC:HGNC:50293	9	9p13.1	growth arrest specific 2 like 1 pseudogene 1	pseudo	GAS2L1P1	growth arrest specific 2 like 1 pseudogene 1	O	-	20200313	-
9606	101927224	LINC01049	-	-	HGNC:HGNC:49043	13	13q31.3	long intergenic non-protein coding RNA 1049	ncRNA	LINC01049	long intergenic non-protein coding RNA 1049	O	-	20201124	-
9606	101927226	LOC101927226	-	-	-	11	11q12.1	uncharacterized LOC101927226	ncRNA	-	-	-	-	20201124	-
9606	101927227	LOC101927227	-	-	Ensembl:ENSG00000261394	16	16p13.13	uncharacterized LOC101927227	ncRNA	-	-	-	-	20201124	-
9606	101927228	LINC02179	-	-	HGNC:HGNC:53041|Ensembl:ENSG00000261623	16	16q12.1	long intergenic non-protein coding RNA 2179	ncRNA	LINC02179	long intergenic non-protein coding RNA 2179	O	RP11-189E14.4	20201124	-
9606	101927229	LINC01929	-	-	HGNC:HGNC:52751|Ensembl:ENSG00000267013	18	18q21.2	long intergenic non-protein coding RNA 1929	ncRNA	LINC01929	long intergenic non-protein coding RNA 1929	O	CTD-2171N6.1	20201124	-
9606	101927230	LINC01969	-	-	HGNC:HGNC:52795	17	17q21.33	long intergenic non-protein coding RNA 1969	ncRNA	LINC01969	long intergenic non-protein coding RNA 1969	O	-	20201124	-
9606	101927233	SEMA6A-AS1	-	CTB-118N6.3	HGNC:HGNC:51110|Ensembl:ENSG00000248445	5	5q23.1	SEMA6A antisense RNA 1	ncRNA	SEMA6A-AS1	SEMA6A antisense RNA 1	O	-	20201124	-
9606	101927234	LOC101927234	-	-	-	9	9q21.13	uncharacterized LOC101927234	ncRNA	-	-	-	-	20201124	-
9606	101927235	LOC101927235	-	-	-	2	2p16.1	uncharacterized LOC101927235	ncRNA	-	-	-	-	20201124	-
9606	101927237	LOC101927237	-	-	Ensembl:ENSG00000250075	4	4q13.2	uncharacterized LOC101927237	ncRNA	-	-	-	-	20201124	-
9606	101927238	LOC101927238	-	-	-	13	13q31.1	uncharacterized LOC101927238	ncRNA	-	-	-	-	20201124	-
9606	101927239	LINC01989	-	-	HGNC:HGNC:52821|Ensembl:ENSG00000261156	17	17q12	long intergenic non-protein coding RNA 1989	ncRNA	LINC01989	long intergenic non-protein coding RNA 1989	O	-	20201124	-
9606	101927241	LOC101927241	-	-	-	12	12q13.12	uncharacterized LOC101927241	ncRNA	-	-	-	-	20201124	-
9606	101927242	LINC01430	-	-	HGNC:HGNC:50742|Ensembl:ENSG00000168746	20	20q13.12	long intergenic non-protein coding RNA 1430	ncRNA	LINC01430	long intergenic non-protein coding RNA 1430	O	-	20201124	-
9606	101927243	LOC101927243	-	-	-	7	7q11.23	uncharacterized LOC101927243	ncRNA	-	-	-	-	20201124	-
9606	101927244	LINC01788	-	-	HGNC:HGNC:52577|Ensembl:ENSG00000229051	1	1p31.1	long intergenic non-protein coding RNA 1788	ncRNA	LINC01788	long intergenic non-protein coding RNA 1788	O	-	20201124	-
9606	101927245	LOC101927245	-	-	-	8	8q22.3	uncharacterized LOC101927245	ncRNA	-	-	-	-	20201124	-
9606	101927247	LOC101927247	-	-	-	1	1q42.12	uncharacterized LOC101927247	ncRNA	-	-	-	-	20201124	-
9606	101927248	LINC00391	-	-	HGNC:HGNC:42719|Ensembl:ENSG00000238230	13	13q32.1	long intergenic non-protein coding RNA 391	ncRNA	LINC00391	long intergenic non-protein coding RNA 391	O	-	20201209	-
9606	101927249	PDZRN3-AS1	-	-	HGNC:HGNC:40814	3	3p13	PDZRN3 antisense RNA 1	ncRNA	PDZRN3-AS1	PDZRN3 antisense RNA 1	O	PDZRN3 antisense RNA 1 (non-protein coding)	20201124	-
9606	101927252	LOC101927252	-	-	-	2	2q32.2	uncharacterized LOC101927252	ncRNA	-	-	-	-	20201124	-
9606	101927253	LOC101927253	-	-	Ensembl:ENSG00000251239	17	17q21.33	uncharacterized LOC101927253	ncRNA	-	-	-	CTB-22K21.2	20201124	-
9606	101927256	CARD11-AS1	-	-	HGNC:HGNC:40766	7	7p22.2	CARD11 antisense RNA 1	ncRNA	CARD11-AS1	CARD11 antisense RNA 1	O	-	20201124	-
9606	101927257	MRTFA-AS1	-	-	HGNC:HGNC:40681|Ensembl:ENSG00000232564	22	22q13.1	MRTFA antisense RNA 1	ncRNA	MRTFA-AS1	MRTFA antisense RNA 1	O	-	20201124	-
9606	101927258	LINC01474	-	-	HGNC:HGNC:51111|Ensembl:ENSG00000236849	9	9q21.13	long intergenic non-protein coding RNA 1474	ncRNA	LINC01474	long intergenic non-protein coding RNA 1474	O	-	20201124	-
9606	101927259	LOC101927259	-	-	-	4	4q28.2	uncharacterized LOC101927259	ncRNA	-	-	-	-	20201124	-
9606	101927262	LOC101927262	-	-	-	2	2p25.3	uncharacterized LOC101927262	ncRNA	-	-	-	-	20201124	-
9606	101927263	LOC101927263	-	-	-	15	15q26.2	uncharacterized LOC101927263	ncRNA	-	-	-	-	20201124	-
9606	101927264	LOC101927264	-	-	-	4	4q13.2	UDP-glucuronosyltransferase 2B10-like	pseudo	-	-	-	-	20201124	-
9606	101927265	BNIP3P7	-	-	HGNC:HGNC:49101	13	13q11	BCL2 interacting protein 3 pseudogene 7	pseudo	BNIP3P7	BCL2 interacting protein 3 pseudogene 7	O	BCL2/adenovirus E1B 19kDa interacting protein 3 pseudogene 7	20200624	-
9606	101927267	LOC101927267	-	-	Ensembl:ENSG00000258334	12	12q13.12	uncharacterized LOC101927267	ncRNA	-	-	-	-	20201124	-
9606	101927268	LOC101927268	-	-	-	6	6p11.2	uncharacterized LOC101927268	ncRNA	-	-	-	XXbac-BPGBPG55C20.1	20201124	-
9606	101927269	LOC101927269	-	-	-	7	7q21.11	uncharacterized LOC101927269	ncRNA	-	-	-	-	20201124	-
9606	101927272	LOC101927272	-	-	-	16	16q12.1	uncharacterized LOC101927272	ncRNA	-	-	-	-	20201124	-
9606	101927273	LINC01416	-	-	HGNC:HGNC:51645|Ensembl:ENSG00000260930	18	18q21.2	long intergenic non-protein coding RNA 1416	ncRNA	LINC01416	long intergenic non-protein coding RNA 1416	O	-	20201124	-
9606	101927274	LINC02071	-	-	HGNC:HGNC:52917|Ensembl:ENSG00000249383	17	17q21.33	long intergenic non-protein coding RNA 2071	ncRNA	LINC02071	long intergenic non-protein coding RNA 2071	O	-	20201124	-
9606	101927275	NDUFV2-AS1	-	-	HGNC:HGNC:50826|Ensembl:ENSG00000266053	18	18p11.22	NDUFV2 antisense RNA 1	ncRNA	NDUFV2-AS1	NDUFV2 antisense RNA 1	O	-	20201124	-
9606	101927278	LOC101927278	-	-	Ensembl:ENSG00000287261	10	10q24.2	uncharacterized LOC101927278	ncRNA	-	-	-	-	20201124	-
9606	101927279	EP300-AS1	-	-	HGNC:HGNC:50504	22	22q13.2	EP300 antisense RNA 1	ncRNA	EP300-AS1	EP300 antisense RNA 1	O	-	20201124	-
9606	101927280	LINC02208	-	HRAT56	HGNC:HGNC:52978	5	5q23.1	long intergenic non-protein coding RNA 2208	ncRNA	LINC02208	long intergenic non-protein coding RNA 2208	O	CTD-2281M20.1|heart tissue-associated transcript 56	20201124	-
9606	101927281	LOC101927281	-	-	-	9	9q21.13	uncharacterized LOC101927281	ncRNA	-	-	-	-	20201124	-
9606	101927282	LINC02466	-	-	HGNC:HGNC:53405|Ensembl:ENSG00000246876	4	4q28.2	long intergenic non-protein coding RNA 2466	ncRNA	LINC02466	long intergenic non-protein coding RNA 2466	O	-	20201124	-
9606	101927283	LOC101927283	-	-	-	2	2q13	uncharacterized LOC101927283	ncRNA	-	-	-	-	20201124	-
9606	101927284	LOC101927284	-	-	-	13	13q32.1	uncharacterized LOC101927284	ncRNA	-	-	-	-	20201124	-
9606	101927285	LINC01793	-	-	HGNC:HGNC:52583|Ensembl:ENSG00000222030	2	2p16.1	long intergenic non-protein coding RNA 1793	ncRNA	LINC01793	long intergenic non-protein coding RNA 1793	O	-	20201124	-
9606	101927286	LINC02254	-	-	HGNC:HGNC:53152|Ensembl:ENSG00000259664	15	15q26.2	long intergenic non-protein coding RNA 2254	ncRNA	LINC02254	long intergenic non-protein coding RNA 2254	O	-	20201124	-
9606	101927288	MANEA-DT	-	MANEA-AS1	HGNC:HGNC:43732|Ensembl:ENSG00000261366	6	6q16.1	MANEA divergent transcript	ncRNA	MANEA-DT	MANEA divergent transcript	O	MANEA antisense RNA 1 (head to head)|MANEA antisense RNA 1 (non-protein coding)	20201124	-
9606	101927289	LINC01237	-	-	HGNC:HGNC:49793|Ensembl:ENSG00000233806	2	2q37.3	long intergenic non-protein coding RNA 1237	ncRNA	LINC01237	long intergenic non-protein coding RNA 1237	O	-	20201124	-
9606	101927292	LINC02395	-	-	HGNC:HGNC:53322|Ensembl:ENSG00000257771	12	12q13.12	long intergenic non-protein coding RNA 2395	ncRNA	LINC02395	long intergenic non-protein coding RNA 2395	O	-	20201124	-
9606	101927293	LOC101927293	-	-	-	6	6p11.2	uncharacterized LOC101927293	ncRNA	-	-	-	XXbac-BPG55C20.7	20201124	-
9606	101927295	LINC01360	-	-	HGNC:HGNC:50593|Ensembl:ENSG00000233973	1	1p31.1	long intergenic non-protein coding RNA 1360	ncRNA	LINC01360	long intergenic non-protein coding RNA 1360	O	-	20201124	-
9606	101927296	LOC101927296	-	-	-	3	3p13	uncharacterized LOC101927296	ncRNA	-	-	-	-	20201124	-
9606	101927297	LOC101927297	-	-	-	4	4q13.3	uncharacterized LOC101927297	ncRNA	-	-	-	-	20201124	-
9606	101927300	LOC101927300	-	-	-	10	10q24.2	uncharacterized LOC101927300	ncRNA	-	-	-	-	20201124	-
9606	101927305	SNHG27	-	-	HGNC:HGNC:53481|Ensembl:ENSG00000251676	4	4q28.3	small nucleolar RNA host gene 27	ncRNA	SNHG27	small nucleolar RNA host gene 27	O	-	20201124	-
9606	101927310	LOC101927310	-	-	Ensembl:ENSG00000259582	15	15q26.2	uncharacterized LOC101927310	ncRNA	-	-	-	-	20201124	-
9606	101927311	LINC02185	-	-	HGNC:HGNC:53047	16	16p13.12	long intergenic non-protein coding RNA 2185	ncRNA	LINC02185	long intergenic non-protein coding RNA 2185	O	-	20201124	-
9606	101927314	LOC101927314	-	-	Ensembl:ENSG00000271860	6	6q16.1	uncharacterized LOC101927314	ncRNA	-	-	-	-	20201124	-
9606	101927318	LOC101927318	-	MIAC	Ensembl:ENSG00000257588	12	12q13.12	uncharacterized LOC101927318	ncRNA	-	-	-	micropeptide inhibiting actin cytoskeleton	20201124	-
9606	101927320	ERICH3-AS1	-	-	HGNC:HGNC:41093|Ensembl:ENSG00000234497	1	1p31.1	ERICH3 antisense RNA 1	ncRNA	ERICH3-AS1	ERICH3 antisense RNA 1	O	-	20201124	-
9606	101927322	MALT1-AS1	-	-	HGNC:HGNC:55306|Ensembl:ENSG00000267226	18	18q21.32	MALT1 antisense RNA 1	ncRNA	MALT1-AS1	MALT1 antisense RNA 1	O	-	20201124	-
9606	101927323	PPP4R1-AS1	-	-	HGNC:HGNC:51112|Ensembl:ENSG00000263627	18	18p11.22	PPP4R1 antisense RNA 1	ncRNA	PPP4R1-AS1	PPP4R1 antisense RNA 1	O	-	20201124	-
9606	101927324	LINC01475	-	-	HGNC:HGNC:51113|Ensembl:ENSG00000257582	10	10q24.2	long intergenic non-protein coding RNA 1475	ncRNA	LINC01475	long intergenic non-protein coding RNA 1475	O	-	20201124	-
9606	101927325	LOC101927325	-	-	-	7	7p22.1	uncharacterized LOC101927325	ncRNA	-	-	-	-	20201124	-
9606	101927327	SUMO2P20	-	-	HGNC:HGNC:49355	8	8q13.3	SUMO2 pseudogene 20	pseudo	SUMO2P20	SUMO2 pseudogene 20	O	-	20201124	-
9606	101927329	LOC101927329	-	-	-	9	9q21.13	uncharacterized LOC101927329	ncRNA	-	-	-	-	20201124	-
9606	101927330	LOC101927330	-	-	-	2	2q14.1	uncharacterized LOC101927330	ncRNA	-	-	-	-	20201124	-
9606	101927331	LINC01831	-	-	HGNC:HGNC:52637|Ensembl:ENSG00000225765	2	2q12.1	long intergenic non-protein coding RNA 1831	ncRNA	LINC01831	long intergenic non-protein coding RNA 1831	O	-	20201124	-
9606	101927332	LINC01582	-	-	HGNC:HGNC:51416|Ensembl:ENSG00000259611	15	15q26.3	long intergenic non-protein coding RNA 1582	ncRNA	LINC01582	long intergenic non-protein coding RNA 1582	O	TCONS_00023827	20201124	-
9606	101927333	CH17-125A10.2	-	-	-	1	1q21.1	uncharacterized CH17-125A10.2	ncRNA	-	-	-	-	20201124	-
9606	101927334	LINC02127	-	-	HGNC:HGNC:52985	16	16q12.1	long intergenic non-protein coding RNA 2127	ncRNA	LINC02127	long intergenic non-protein coding RNA 2127	O	-	20201124	-
9606	101927342	LOC101927342	-	-	-	1	1p31.1	uncharacterized LOC101927342	ncRNA	-	-	-	-	20201124	-
9606	101927344	LOC101927344	-	-	-	22	22q13.2	uncharacterized LOC101927344	ncRNA	-	-	-	CTA-126B4.7	20201124	-
9606	101927345	LOC101927345	-	-	-	21	21p11.2	putative ankyrin repeat domain-containing protein 20A12 pseudogene	protein-coding	-	-	-	putative ankyrin repeat domain-containing protein 20A12 pseudogene	20201124	-
9606	101927346	LINC02047	-	-	HGNC:HGNC:52887|Ensembl:ENSG00000239454	3	3p13	long intergenic non-protein coding RNA 2047	ncRNA	LINC02047	long intergenic non-protein coding RNA 2047	O	-	20201124	-
9606	101927347	GRM7-AS3	-	-	HGNC:HGNC:42444|Ensembl:ENSG00000226258	3	3p26.1	GRM7 antisense RNA 3	ncRNA	GRM7-AS3	GRM7 antisense RNA 3	O	GRM7 antisense RNA 3 (non-protein coding)	20201124	-
9606	101927348	LINC02186	-	-	HGNC:HGNC:53048|Ensembl:ENSG00000261856	16	16p13.12	long intergenic non-protein coding RNA 2186	ncRNA	LINC02186	long intergenic non-protein coding RNA 2186	O	-	20201124	-
9606	101927350	LINC01254	-	-	HGNC:HGNC:49870|Ensembl:ENSG00000260913	18	18p11.22	long intergenic non-protein coding RNA 1254	ncRNA	LINC01254	long intergenic non-protein coding RNA 1254	O	-	20201124	-
9606	101927351	LINC02302	-	-	HGNC:HGNC:53221	14	14q21.2	long intergenic non-protein coding RNA 2302	ncRNA	LINC02302	long intergenic non-protein coding RNA 2302	O	-	20201124	-
9606	101927352	PLS3-AS1	-	-	HGNC:HGNC:50343|Ensembl:ENSG00000271826	X	Xq23	PLS3 antisense RNA 1	ncRNA	PLS3-AS1	PLS3 antisense RNA 1	O	-	20201124	-
9606	101927354	LOC101927354	-	-	Ensembl:ENSG00000230825	7	7p21.3	uncharacterized LOC101927354	ncRNA	-	-	-	-	20201124	-
9606	101927355	LOC101927355	-	-	-	20	20q13.12	uncharacterized LOC101927355	ncRNA	-	-	-	-	20201124	-
9606	101927356	CACNA2D1-AS1	-	-	HGNC:HGNC:40120|Ensembl:ENSG00000223770	7	7q21.11	CACNA2D1 antisense RNA 1	ncRNA	CACNA2D1-AS1	CACNA2D1 antisense RNA 1	O	-	20201124	-
9606	101927357	LOC101927357	-	-	-	5	5q23.2	uncharacterized LOC101927357	ncRNA	-	-	-	-	20201124	-
9606	101927358	LOC101927358	-	-	Ensembl:ENSG00000227809	9	9q21.13	uncharacterized LOC101927358	ncRNA	-	-	-	-	20201124	-
9606	101927359	LOC101927359	-	-	Ensembl:ENSG00000250241	4	4q28.3	uncharacterized LOC101927359	ncRNA	-	-	-	-	20201124	-
9606	101927360	LINC01103	-	-	HGNC:HGNC:49225|Ensembl:ENSG00000234781	2	2q12.1	long intergenic non-protein coding RNA 1103	ncRNA	LINC01103	long intergenic non-protein coding RNA 1103	O	-	20201124	-
9606	101927362	LINC01875	-	-	HGNC:HGNC:52694|Ensembl:ENSG00000225942	2	2p25.3	long intergenic non-protein coding RNA 1875	ncRNA	LINC01875	long intergenic non-protein coding RNA 1875	O	-	20201124	-
9606	101927363	LINC02353	-	-	HGNC:HGNC:53275|Ensembl:ENSG00000251329	4	4p15.1	long intergenic non-protein coding RNA 2353	ncRNA	LINC02353	long intergenic non-protein coding RNA 2353	O	-	20201124	-
9606	101927364	LINC01571	-	-	HGNC:HGNC:51384	16	16q12.1	long intergenic non-protein coding RNA 1571	ncRNA	LINC01571	long intergenic non-protein coding RNA 1571	O	TCONS_00024399	20201124	-
9606	101927365	LOC101927365	-	-	-	6	6q16.2	uncharacterized LOC101927365	ncRNA	-	-	-	-	20201124	-
9606	101927366	LOC101927366	-	-	-	2	2q32.3	uncharacterized LOC101927366	ncRNA	-	-	-	-	20201124	-
9606	101927367	LOC101927367	-	-	-	17	17q22	uncharacterized LOC101927367	ncRNA	-	-	-	-	20201124	-
9606	101927369	LOC101927369	-	-	-	17	17q12	uncharacterized LOC101927369	ncRNA	-	-	-	-	20201124	-
9606	101927372	LOC101927372	-	-	-	22	22q13.2	uncharacterized LOC101927372	ncRNA	-	-	-	-	20201124	-
9606	101927374	LOC101927374	-	-	-	3	3p12.3	uncharacterized LOC101927374	ncRNA	-	-	-	-	20201124	-
9606	101927375	LOC101927375	-	-	-	13	13q12.12	ankyrin repeat domain-containing protein 26-like	protein-coding	-	-	-	ankyrin repeat domain-containing protein 26-like|uncharacterized protein LOC101927375	20201124	-
9606	101927377	LOC101927377	-	-	Ensembl:ENSG00000231119	20	20q13.12	uncharacterized LOC101927377	ncRNA	-	-	-	-	20201124	-
9606	101927378	LOC101927378	-	-	Ensembl:ENSG00000235139	7	7q21.11	uncharacterized LOC101927378	ncRNA	-	-	-	-	20201124	-
9606	101927379	LINC02201	-	-	HGNC:HGNC:53067|Ensembl:ENSG00000251538	5	5q23.2	long intergenic non-protein coding RNA 2201	ncRNA	LINC02201	long intergenic non-protein coding RNA 2201	O	-	20201124	-
9606	101927380	CARNMT1-AS1	-	C9orf41-AS1	HGNC:HGNC:51188	9	9q21.13	CARNMT1 antisense RNA 1	ncRNA	CARNMT1-AS1	CARNMT1 antisense RNA 1	O	C9orf41 antisense RNA 1	20201124	-
9606	101927381	LINC01163	-	TCONS_00017722	HGNC:HGNC:49530|Ensembl:ENSG00000280953	10	10q26.2	long intergenic non-protein coding RNA 1163	ncRNA	LINC01163	long intergenic non-protein coding RNA 1163	O	-	20201124	-
9606	101927383	LOC101927383	-	-	-	2	2q12.1	uncharacterized LOC101927383	ncRNA	-	-	-	-	20201124	-
9606	101927385	LOC101927385	-	-	-	13	13q32.1	uncharacterized LOC101927385	ncRNA	-	-	-	-	20201124	-
9606	101927388	LOC101927388	-	-	-	6	6q16.3	uncharacterized LOC101927388	ncRNA	-	-	-	-	20201124	-
9606	101927389	LOC101927389	-	-	-	17	17q22	uncharacterized LOC101927389	ncRNA	-	-	-	-	20201124	-
9606	101927390	GTF2IP6	-	-	HGNC:HGNC:51718	17	17q11.1	general transcription factor IIi pseudogene 6	pseudo	GTF2IP6	general transcription factor IIi pseudogene 6	O	-	20201124	-
9606	101927391	MIOS-DT	-	-	HGNC:HGNC:55187	7	7p21.3	MIOS divergent transcript	ncRNA	MIOS-DT	MIOS divergent transcript	O	-	20201124	-
9606	101927392	LOC101927392	-	-	Ensembl:ENSG00000254041	8	8q23.1	uncharacterized LOC101927392	ncRNA	-	-	-	-	20201124	-
9606	101927393	LOC101927393	-	-	-	22	22q13.2	uncharacterized LOC101927393	ncRNA	-	-	-	-	20201124	-
9606	101927394	LOC101927394	-	-	Ensembl:ENSG00000227110	3	3p26.1	uncharacterized LOC101927394	ncRNA	-	-	-	-	20201124	-
9606	101927396	LINC01514	-	-	HGNC:HGNC:51207|Ensembl:ENSG00000237579	10	10q24.31	long intergenic non-protein coding RNA 1514	ncRNA	LINC01514	long intergenic non-protein coding RNA 1514	O	-	20201124	-
9606	101927397	LOC101927397	-	-	-	5	5q23.2	uncharacterized LOC101927397	ncRNA	-	-	-	-	20201124	-
9606	101927399	PPIAP32	-	-	HGNC:HGNC:49531	10	10q26.3	peptidylprolyl isomerase A pseudogene 32	pseudo	PPIAP32	peptidylprolyl isomerase A pseudogene 32	O	peptidylprolyl isomerase A (cyclophilin A) pseudogene 32	20200624	-
9606	101927400	LOC101927400	-	-	-	2	2q14.1	uncharacterized LOC101927400	ncRNA	-	-	-	-	20201124	-
9606	101927401	LOC101927401	-	-	-	1	1q42.13	uncharacterized LOC101927401	ncRNA	-	-	-	-	20201124	-
9606	101927402	LOC101927402	-	-	Ensembl:ENSG00000260101	2	2p14	uncharacterized LOC101927402	ncRNA	-	-	-	-	20201124	-
9606	101927404	LOC101927404	-	-	-	18	18q22.1	uncharacterized LOC101927404	ncRNA	-	-	-	-	20201124	-
9606	101927405	LOC101927405	-	-	-	6	6q21	uncharacterized LOC101927405	ncRNA	-	-	-	-	20201124	-
9606	101927406	LINC01821	-	-	HGNC:HGNC:52626|Ensembl:ENSG00000225539	2	2q32.3	long intergenic non-protein coding RNA 1821	ncRNA	LINC01821	long intergenic non-protein coding RNA 1821	O	-	20201124	-
9606	101927410	LOC101927410	-	-	Ensembl:ENSG00000260779	18	18p11.22	uncharacterized LOC101927410	ncRNA	-	-	-	-	20201124	-
9606	101927411	LINC01782	-	-	HGNC:HGNC:52572|Ensembl:ENSG00000267204	19	19q13.11	long intergenic non-protein coding RNA 1782	ncRNA	LINC01782	long intergenic non-protein coding RNA 1782	O	-	20201124	-
9606	101927412	LINC01781	-	-	HGNC:HGNC:52571|Ensembl:ENSG00000234184	1	1p31.1	long intergenic non-protein coding RNA 1781	ncRNA	LINC01781	long intergenic non-protein coding RNA 1781	O	-	20201124	-
9606	101927413	LOC101927413	-	-	-	8	8q23.1	uncharacterized LOC101927413	ncRNA	-	-	-	-	20201124	-
9606	101927414	LOC101927414	-	-	-	4	4q28.3	uncharacterized LOC101927414	ncRNA	-	-	-	-	20201124	-
9606	101927415	TMED2-DT	-	-	HGNC:HGNC:53346	12	12q24.31	TMED2 divergent transcript	ncRNA	TMED2-DT	TMED2 divergent transcript	O	-	20201124	-
9606	101927416	SRGAP3-AS2	-	-	HGNC:HGNC:40899|Ensembl:ENSG00000228723	3	3p25.3	SRGAP3 antisense RNA 2	ncRNA	SRGAP3-AS2	SRGAP3 antisense RNA 2	O	SRGAP3 antisense RNA 2 (non-protein coding)	20201124	-
9606	101927417	FHAD1-AS1	-	-	HGNC:HGNC:41241|Ensembl:ENSG00000233485	1	1p36.21	FHAD1 antisense RNA 1	ncRNA	FHAD1-AS1	FHAD1 antisense RNA 1	O	-	20201124	-
9606	101927418	LOC101927418	-	-	Ensembl:ENSG00000258949	14	14q21.2	uncharacterized LOC101927418	ncRNA	-	-	-	-	20201124	-
9606	101927419	LINC02681	-	-	HGNC:HGNC:54175|Ensembl:ENSG00000229649	10	10q24.32	long intergenic non-protein coding RNA 2681	ncRNA	LINC02681	long intergenic non-protein coding RNA 2681	O	-	20201124	-
9606	101927420	LOC101927420	-	-	Ensembl:ENSG00000224046	7	7q21.12	uncharacterized LOC101927420	ncRNA	-	-	-	-	20201124	-
9606	101927421	LOC101927421	-	-	-	5	5q23.2	uncharacterized LOC101927421	ncRNA	-	-	-	-	20201124	-
9606	101927422	GNA14-AS1	-	-	HGNC:HGNC:50451|Ensembl:ENSG00000231373	9	9q21.2	GNA14 antisense RNA 1	ncRNA	GNA14-AS1	GNA14 antisense RNA 1	O	-	20201124	-
9606	101927423	PANO1	-	PANO	HGNC:HGNC:51237|Ensembl:ENSG00000288675	11	11p15.5	proapoptotic nucleolar protein 1	protein-coding	PANO1	proapoptotic nucleolar protein 1	O	proapoptotic nucleolar protein 1|pre-mRNA-splicing factor cwc22-like	20201209	-
9606	101927424	LINC01961	-	-	HGNC:HGNC:52786	2	2q14.1	long intergenic non-protein coding RNA 1961	ncRNA	LINC01961	long intergenic non-protein coding RNA 1961	O	-	20201124	-
9606	101927429	LOC101927429	-	-	-	1	1q21.1	lysine methyltransferase 2C pseudogene	pseudo	-	-	-	-	20201124	-
9606	101927430	LINC01903	-	-	HGNC:HGNC:52722|Ensembl:ENSG00000265555	18	18q22.1	long intergenic non-protein coding RNA 1903	ncRNA	LINC01903	long intergenic non-protein coding RNA 1903	O	-	20201124	-
9606	101927431	LINC01790	-	-	HGNC:HGNC:52579|Ensembl:ENSG00000230173	2	2q32.3	long intergenic non-protein coding RNA 1790	ncRNA	LINC01790	long intergenic non-protein coding RNA 1790	O	-	20201124	-
9606	101927432	LOC101927432	-	-	-	3	3q22.1	uncharacterized LOC101927432	ncRNA	-	-	-	-	20201124	-
9606	101927433	LINC01255	-	-	HGNC:HGNC:49871|Ensembl:ENSG00000267252	18	18p11.21	long intergenic non-protein coding RNA 1255	ncRNA	LINC01255	long intergenic non-protein coding RNA 1255	O	-	20201124	-
9606	101927434	LOC101927434	-	-	Ensembl:ENSG00000234953	1	1p31.1	uncharacterized LOC101927434	ncRNA	-	-	-	-	20201124	-
9606	101927436	LOC101927436	-	-	-	12	12q24.31	uncharacterized LOC101927436	ncRNA	-	-	-	-	20201124	-
9606	101927437	LOC101927437	-	-	-	13	13q32.3	uncharacterized LOC101927437	ncRNA	-	-	-	-	20201124	-
9606	101927438	LINC01800	-	-	HGNC:HGNC:52590|Ensembl:ENSG00000234572	2	2p14	long intergenic non-protein coding RNA 1800	ncRNA	LINC01800	long intergenic non-protein coding RNA 1800	O	-	20201124	-
9606	101927439	LOC101927439	-	-	-	3	3p12.2	uncharacterized LOC101927439	ncRNA	-	-	-	-	20201124	-
9606	101927440	SRGAP3-AS4	-	-	HGNC:HGNC:42434|Ensembl:ENSG00000235830	3	3p25.3	SRGAP3 antisense RNA 4	ncRNA	SRGAP3-AS4	SRGAP3 antisense RNA 4	O	SRGAP3 antisense RNA 4 (non-protein coding)	20201124	-
9606	101927441	LOC101927441	-	-	-	1	1p36.21	uncharacterized LOC101927441	ncRNA	-	-	-	-	20201124	-
9606	101927445	LOC101927445	-	-	-	10	10q24.32	uncharacterized LOC101927445	ncRNA	-	-	-	-	20201124	-
9606	101927446	LOC101927446	-	-	Ensembl:ENSG00000105793	7	7q21.13	uncharacterized LOC101927446	ncRNA	-	-	-	-	20201124	-
9606	101927447	SCUBE1-AS1	-	-	HGNC:HGNC:40635|Ensembl:ENSG00000203527	22	22q13.2	SCUBE1 antisense RNA 1	ncRNA	SCUBE1-AS1	SCUBE1 antisense RNA 1	O	-	20201124	-
9606	101927449	LINC01282	-	-	HGNC:HGNC:50338|Ensembl:ENSG00000236747	X	Xp11.4	long intergenic non-protein coding RNA 1282	ncRNA	LINC01282	long intergenic non-protein coding RNA 1282	O	-	20201124	-
9606	101927450	LOC101927450	-	-	Ensembl:ENSG00000260995	9	9q21.31	uncharacterized LOC101927450	ncRNA	-	-	-	-	20201124	-
9606	101927452	LOC101927452	-	-	-	1	1q21.1	uncharacterized LOC101927452	ncRNA	-	-	-	-	20201124	-
9606	101927454	LOC101927454	-	-	-	2	2q32.3	uncharacterized LOC101927454	ncRNA	-	-	-	-	20201124	-
9606	101927455	TMEM108-AS1	-	-	HGNC:HGNC:50307	3	3q22.1	TMEM108 antisense RNA 1	ncRNA	TMEM108-AS1	TMEM108 antisense RNA 1	O	-	20201124	-
9606	101927457	LINC01522	-	-	HGNC:HGNC:51224	20	20q13.13	long intergenic non-protein coding RNA 1522	ncRNA	LINC01522	long intergenic non-protein coding RNA 1522	O	-	20201124	-
9606	101927459	LINC01608	-	-	HGNC:HGNC:51662|Ensembl:ENSG00000253877	8	8q23.2	long intergenic non-protein coding RNA 1608	ncRNA	LINC01608	long intergenic non-protein coding RNA 1608	O	TCONS_00015136	20201124	-
9606	101927460	LINC02240	-	-	HGNC:HGNC:53118|Ensembl:ENSG00000260192	5	5q23.2	long intergenic non-protein coding RNA 2240	ncRNA	LINC02240	long intergenic non-protein coding RNA 2240	O	-	20201124	-
9606	101927461	LOC101927461	-	-	-	10	10q26.3	uncharacterized LOC101927461	ncRNA	-	-	-	-	20201124	-
9606	101927464	LINC02359	-	-	HGNC:HGNC:53280|Ensembl:ENSG00000284848	12	12q24.32	long intergenic non-protein coding RNA 2359	ncRNA	LINC02359	long intergenic non-protein coding RNA 2359	O	-	20201124	-
9606	101927465	CLYBL-AS1	-	-	HGNC:HGNC:39893|Ensembl:ENSG00000234303	13	13q32.3	CLYBL antisense RNA 1	ncRNA	CLYBL-AS1	CLYBL antisense RNA 1	O	CLYBL antisense RNA 1 (non-protein coding)	20201124	-
9606	101927467	LOC101927467	-	-	-	3	3p25.3	uncharacterized LOC101927467	ncRNA	-	-	-	-	20201124	-
9606	101927468	LOC101927468	-	-	Ensembl:ENSG00000227733	1	1q21.2	uncharacterized LOC101927468	ncRNA	-	-	-	-	20201124	-
9606	101927469	LOC101927469	-	-	-	16	16p13.11	uncharacterized LOC101927469	ncRNA	-	-	-	-	20201124	-
9606	101927472	ITPRIP-AS1	-	-	HGNC:HGNC:54100	10	10q25.1	ITPRIP antisense RNA 1	ncRNA	ITPRIP-AS1	ITPRIP antisense RNA 1	O	-	20201124	-
9606	101927473	LOC101927473	-	-	-	7	7q21.13	uncharacterized LOC101927473	ncRNA	-	-	-	-	20201124	-
9606	101927474	LOC101927474	-	-	-	22	22q13.2	uncharacterized LOC101927474	ncRNA	-	-	-	-	20201124	-
9606	101927476	LOC101927476	-	-	Ensembl:ENSG00000236393	X	Xp11.4	uncharacterized LOC101927476	ncRNA	-	-	-	-	20201124	-
9606	101927477	LINC01507	-	XLOC_000303	HGNC:HGNC:51189	9	9q21.31	long intergenic non-protein coding RNA 1507	ncRNA	LINC01507	long intergenic non-protein coding RNA 1507	O	-	20201124	-
9606	101927478	LOC101927478	-	-	-	1	1q42.13	uncharacterized LOC101927478	ncRNA	-	-	-	-	20201124	-
9606	101927479	LOC101927479	-	-	-	1	1p36.13	uncharacterized LOC101927479	ncRNA	-	-	-	-	20201124	-
9606	101927480	LOC101927480	-	-	Ensembl:ENSG00000245694	16	16q12.2	uncharacterized LOC101927480	ncRNA	-	-	-	-	20201124	-
9606	101927481	LINC01909	-	-	HGNC:HGNC:52728|Ensembl:ENSG00000266258	18	18q22.2	long intergenic non-protein coding RNA 1909	ncRNA	LINC01909	long intergenic non-protein coding RNA 1909	O	-	20201124	-
9606	101927482	HECW2-AS1	-	-	HGNC:HGNC:54062	2	2q32.3	HECW2 antisense RNA 1	ncRNA	HECW2-AS1	HECW2 antisense RNA 1	O	-	20201124	-
9606	101927483	LOC101927483	-	-	Ensembl:ENSG00000286595	14	14q21.3	uncharacterized LOC101927483	ncRNA	-	-	-	-	20201124	-
9606	101927484	LOC101927484	-	-	-	12	12q13.2	uncharacterized LOC101927484	ncRNA	-	-	-	-	20201124	-
9606	101927486	LOC101927486	-	-	-	20	20q13.13	uncharacterized LOC101927486	ncRNA	-	-	-	-	20201124	-
9606	101927487	LINC01609	-	-	HGNC:HGNC:51663|Ensembl:ENSG00000253103	8	8q23.2-q23.3	long intergenic non-protein coding RNA 1609	ncRNA	LINC01609	long intergenic non-protein coding RNA 1609	O	-	20201124	-
9606	101927488	LOC101927488	-	-	-	5	5q23.2	uncharacterized LOC101927488	ncRNA	-	-	-	-	20201124	-
9606	101927489	TCERG1L-AS1	-	-	HGNC:HGNC:49532|Ensembl:ENSG00000230098	10	10q26.3	TCERG1L antisense RNA 1	ncRNA	TCERG1L-AS1	TCERG1L antisense RNA 1	O	-	20201124	-
9606	101927490	LOC101927490	-	-	-	4	4q31.1	uncharacterized LOC101927490	ncRNA	-	-	-	-	20201124	-
9606	101927492	MRPS9-AS1	-	UTAT33	HGNC:HGNC:40688|Ensembl:ENSG00000231851	2	2q12.1	MRPS9 antisense RNA 1	ncRNA	MRPS9-AS1	MRPS9 antisense RNA 1	O	uterine endometrial carcinoma-associated transcript 33	20201124	-
9606	101927494	LINC02070	-	-	HGNC:HGNC:52916|Ensembl:ENSG00000241328	3	3p12.1	long intergenic non-protein coding RNA 2070	ncRNA	LINC02070	long intergenic non-protein coding RNA 2070	O	-	20201124	-
9606	101927495	LOC101927495	-	-	Ensembl:ENSG00000250230	11	11q12.2	uncharacterized LOC101927495	ncRNA	-	-	-	-	20201124	-
9606	101927496	GREB1L-DT	-	-	HGNC:HGNC:55323	18	18q11.1	GREB1L divergent transcript	ncRNA	GREB1L-DT	GREB1L divergent transcript	O	-	20201124	-
9606	101927497	CDK6-AS1	-	BALR-2	HGNC:HGNC:40141|Ensembl:ENSG00000237819	7	7q21.2	CDK6 antisense RNA 1	ncRNA	CDK6-AS1	CDK6 antisense RNA 1	O	B-ALL associated long RNA-2	20201124	-
9606	101927498	LINC01361	-	-	HGNC:HGNC:50595|Ensembl:ENSG00000236268	1	1p31.1	long intergenic non-protein coding RNA 1361	ncRNA	LINC01361	long intergenic non-protein coding RNA 1361	O	-	20201124	-
9606	101927499	LOC101927499	-	-	-	22	22q13.31	uncharacterized LOC101927499	ncRNA	-	-	-	-	20201124	-
9606	101927501	PINCR	-	-	HGNC:HGNC:53590|Ensembl:ENSG00000224294	X	Xp11.3	p53-induced noncoding RNA	ncRNA	PINCR	p53-induced noncoding RNA	O	-	20201124	-
9606	101927502	LOC101927502	-	-	Ensembl:ENSG00000233926	9	9q21.32	uncharacterized LOC101927502	ncRNA	-	-	-	-	20201124	-
9606	101927503	LINC02688	-	-	HGNC:HGNC:54184|Ensembl:ENSG00000254872	11	11p15.5	long intergenic non-protein coding RNA 2688	ncRNA	LINC02688	long intergenic non-protein coding RNA 2688	O	-	20201124	-
9606	101927504	LINC01682	-	-	HGNC:HGNC:52470|Ensembl:ENSG00000227043	1	1q42.13	long intergenic non-protein coding RNA 1682	ncRNA	LINC01682	long intergenic non-protein coding RNA 1682	O	-	20201124	-
9606	101927505	LINC02348	-	-	HGNC:HGNC:53270|Ensembl:ENSG00000286733	15	15q26.3	long intergenic non-protein coding RNA 2348	ncRNA	LINC02348	long intergenic non-protein coding RNA 2348	O	-	20201124	-
9606	101927506	LOC101927506	-	-	-	8	8p23.3	uncharacterized LOC101927506	ncRNA	-	-	-	-	20201124	-
9606	101927509	LOC101927509	-	-	-	2	2q37.3	uncharacterized LOC101927509	ncRNA	-	-	-	-	20201124	-
9606	101927510	LOC101927510	-	-	-	17	17q22	uncharacterized LOC101927510	ncRNA	-	-	-	-	20201124	-
9606	101927511	LOC101927511	-	-	-	18	18p11.21	uncharacterized LOC101927511	ncRNA	-	-	-	-	20201124	-
9606	101927512	LINC01275	-	-	HGNC:HGNC:50331|Ensembl:ENSG00000237595	20	20q13.13	long intergenic non-protein coding RNA 1275	ncRNA	LINC01275	long intergenic non-protein coding RNA 1275	O	-	20201124	-
9606	101927513	LOC101927513	-	-	Ensembl:ENSG00000254278	8	8q24.12	uncharacterized LOC101927513	ncRNA	-	-	-	-	20201124	-
9606	101927514	LOC101927514	-	-	-	5	5q23.2	uncharacterized LOC101927514	ncRNA	-	-	-	-	20201124	-
9606	101927516	LOC101927516	-	-	-	4	4q31.1	uncharacterized LOC101927516	ncRNA	-	-	-	-	20201124	-
9606	101927518	LOC101927518	-	-	-	3	3p12.1	uncharacterized LOC101927518	ncRNA	-	-	-	-	20201124	-
9606	101927519	TUBBP8	-	-	HGNC:HGNC:42179	15	15q13.1	tubulin beta class I pseudogene 8	pseudo	TUBBP8	tubulin beta class I pseudogene 8	O	tubulin beta-7 chain-like	20201124	-
9606	101927521	LOC101927521	-	-	-	18	18q11.1	uncharacterized LOC101927521	ncRNA	-	-	-	-	20201124	-
9606	101927522	LOC101927522	-	-	-	19	19q13.12	uncharacterized LOC101927522	ncRNA	-	-	-	-	20201124	-
9606	101927523	LINC02620	-	BCRT1	HGNC:HGNC:54097|Ensembl:ENSG00000225768	10	10q25.1	long intergenic non-protein coding RNA 2620	ncRNA	LINC02620	long intergenic non-protein coding RNA 2620	O	breast cancer-related transcript 1	20201124	-
9606	101927524	LINC02587	-	MEOX2-AS1	HGNC:HGNC:50672	7	7p21.2	long intergenic non-protein coding RNA 2587	ncRNA	LINC02587	long intergenic non-protein coding RNA 2587	O	MEOX2 antisense RNA 1 (head to head)	20201124	-
9606	101927525	COL1A2-AS1	-	TCONS_00013888|lncRNA8975-1	HGNC:HGNC:53133	7	7q21.3	COL1A2 antisense RNA 1	ncRNA	COL1A2-AS1	COL1A2 antisense RNA 1	O	-	20201124	-
9606	101927526	LINC01656	-	-	HGNC:HGNC:52444|Ensembl:ENSG00000232655	22	22q13.31	long intergenic non-protein coding RNA 1656	ncRNA	LINC01656	long intergenic non-protein coding RNA 1656	O	CTA-397C4.2	20201124	-
9606	101927528	LINC01204	-	-	HGNC:HGNC:49635|Ensembl:ENSG00000229563	X	Xp11.3	long intergenic non-protein coding RNA 1204	ncRNA	LINC01204	long intergenic non-protein coding RNA 1204	O	-	20201124	-
9606	101927531	LOC101927531	-	-	Ensembl:ENSG00000255595	12	12q24.32	uncharacterized LOC101927531	ncRNA	-	-	-	-	20201124	-
9606	101927532	LINC01736	-	-	HGNC:HGNC:52524|Ensembl:ENSG00000228058	1	1q42.13	long intergenic non-protein coding RNA 1736	ncRNA	LINC01736	long intergenic non-protein coding RNA 1736	O	-	20201124	-
9606	101927533	LOC101927533	-	-	Ensembl:ENSG00000204929	2	2p14	uncharacterized LOC101927533	ncRNA	-	-	-	-	20201124	-
9606	101927536	LOC101927536	-	-	-	16	16q13	uncharacterized LOC101927536	ncRNA	-	-	-	-	20201124	-
9606	101927538	LOC101927538	-	-	-	6	6q21	uncharacterized LOC101927538	ncRNA	-	-	-	-	20201124	-
9606	101927539	LOC101927539	-	-	Ensembl:ENSG00000263499	17	17q22	uncharacterized LOC101927539	ncRNA	-	-	-	-	20201124	-
9606	101927540	TOMM20P2	-	-	HGNC:HGNC:50519	17	17q12	TOMM20 pseudogene 2	pseudo	TOMM20P2	TOMM20 pseudogene 2	O	mitochondrial import receptor subunit TOM20 homolog|translocase of outer mitochondrial membrane 20 homolog (yeast) pseudogene 2	20200624	-
9606	101927541	LINC01273	-	-	HGNC:HGNC:50329|Ensembl:ENSG00000231742	20	20q13.13	long intergenic non-protein coding RNA 1273	ncRNA	LINC01273	long intergenic non-protein coding RNA 1273	O	-	20201124	-
9606	101927542	LINC01712	-	-	HGNC:HGNC:52499	1	1p31.1	long intergenic non-protein coding RNA 1712	ncRNA	LINC01712	long intergenic non-protein coding RNA 1712	O	-	20201124	-
9606	101927543	LOC101927543	-	-	Ensembl:ENSG00000248318	8	8q24.12	uncharacterized LOC101927543	ncRNA	-	-	-	-	20201124	-
9606	101927546	ANO7L1	-	ANO7P1|C1orf224|TMEM16M	HGNC:HGNC:32248	1	1p36.13	anoctamin 7 like 1 (pseudogene)	pseudo	ANO7L1	anoctamin 7 like 1 (pseudogene)	O	anoctamin 7 pseudogene 1|anoctamin-4-like|transmembrane protein 16M	20201124	-
9606	101927547	ANKRD44-IT1	-	-	HGNC:HGNC:41477|Ensembl:ENSG00000236977	2	2q33.1	ANKRD44 intronic transcript 1	ncRNA	ANKRD44-IT1	ANKRD44 intronic transcript 1	O	ANKRD44 intronic transcript 1 (non-protein coding)	20201124	-
9606	101927548	LOC101927548	-	-	-	18	18q11.2	uncharacterized LOC101927548	ncRNA	-	-	-	-	20201124	-
9606	101927549	LINC02627	-	-	HGNC:HGNC:54106	10	10q25.1	long intergenic non-protein coding RNA 2627	ncRNA	LINC02627	long intergenic non-protein coding RNA 2627	O	-	20201124	-
9606	101927550	LOC101927550	-	-	-	7	7q22.1	uncharacterized LOC101927550	ncRNA	-	-	-	-	20201124	-
9606	101927551	LOC101927551	-	-	Ensembl:ENSG00000230922	22	22q13.31	uncharacterized LOC101927551	ncRNA	-	-	-	-	20201124	-
9606	101927552	LOC101927552	-	-	-	9	9q21.32	uncharacterized LOC101927552	ncRNA	-	-	-	-	20201124	-
9606	101927553	LINC01737	-	-	HGNC:HGNC:52525|Ensembl:ENSG00000232964	1	1q42.2	long intergenic non-protein coding RNA 1737	ncRNA	LINC01737	long intergenic non-protein coding RNA 1737	O	-	20201124	-
9606	101927554	LINC01250	-	-	HGNC:HGNC:49844|Ensembl:ENSG00000234423	2	2p25.3	long intergenic non-protein coding RNA 1250	ncRNA	LINC01250	long intergenic non-protein coding RNA 1250	O	-	20201124	-
9606	101927555	LOC101927555	-	-	-	Un	-	uncharacterized LOC101927555	ncRNA	-	-	-	-	20201124	-
9606	101927556	LOC101927556	-	-	Ensembl:ENSG00000260927	16	16q21	uncharacterized LOC101927556	ncRNA	-	-	-	-	20201124	-
9606	101927557	LOC101927557	-	-	Ensembl:ENSG00000266100	17	17q22	uncharacterized LOC101927557	ncRNA	-	-	-	-	20201124	-
9606	101927558	LOC101927558	-	-	-	7	7p21.2	uncharacterized LOC101927558	ncRNA	-	-	-	-	20201124	-
9606	101927559	CEBPB-AS1	-	-	HGNC:HGNC:51226|Ensembl:ENSG00000277449	20	20q13.13	CEBPB antisense RNA 1	ncRNA	CEBPB-AS1	CEBPB antisense RNA 1	O	-	20201124	-
9606	101927560	LOC101927560	-	-	Ensembl:ENSG00000233008	1	1p31.1	uncharacterized LOC101927560	ncRNA	-	-	-	-	20201124	-
9606	101927565	LINC01267	-	-	HGNC:HGNC:50320|Ensembl:ENSG00000251576	3	3p25.1	long intergenic non-protein coding RNA 1267	ncRNA	LINC01267	long intergenic non-protein coding RNA 1267	O	-	20201124	-
9606	101927566	LOC101927566	-	-	-	8	8p23.3	uncharacterized LOC101927566	ncRNA	-	-	-	-	20201124	-
9606	101927571	LOC101927571	-	-	Ensembl:ENSG00000266850	18	18q11.2	uncharacterized LOC101927571	ncRNA	-	-	-	-	20201124	-
9606	101927572	LOC101927572	-	-	-	19	19q13.12	uncharacterized LOC101927572	ncRNA	-	-	-	-	20201213	-
9606	101927573	LOC101927573	-	-	-	10	10q25.1	uncharacterized LOC101927573	ncRNA	-	-	-	-	20201124	-
9606	101927574	LINC01186	-	ZNF674-1	HGNC:HGNC:49573	X	Xp11.3	long intergenic non-protein coding RNA 1186	ncRNA	LINC01186	long intergenic non-protein coding RNA 1186	O	-	20201124	-
9606	101927575	LOC101927575	-	-	Ensembl:ENSG00000227463	9	9q21.32	uncharacterized LOC101927575	ncRNA	-	-	-	-	20201124	-
9606	101927577	LINC01797	-	-	HGNC:HGNC:52587|Ensembl:ENSG00000237179	2	2p14	long intergenic non-protein coding RNA 1797	ncRNA	LINC01797	long intergenic non-protein coding RNA 1797	O	-	20201124	-
9606	101927579	DNM1P50	-	-	HGNC:HGNC:48499	15	15q13.2	dynamin 1 pseudogene 50	pseudo	DNM1P50	dynamin 1 pseudogene 50	O	DNM1 pseudogene 50|dynamin-1-like	20201124	-
9606	101927580	LINC02141	-	-	HGNC:HGNC:53001|Ensembl:ENSG00000261807	16	16q21	long intergenic non-protein coding RNA 2141	ncRNA	LINC02141	long intergenic non-protein coding RNA 2141	O	-	20201124	-
9606	101927581	CCDC182	-	-	HGNC:HGNC:49392|Ensembl:ENSG00000166329	17	17q22	coiled-coil domain containing 182	protein-coding	CCDC182	coiled-coil domain containing 182	O	coiled-coil domain-containing protein 182|coiled-coil domain-containing protein ENSP00000299415	20201124	-
9606	101927583	LOC101927583	-	-	-	12	12q13.3	uncharacterized LOC101927583	ncRNA	-	-	-	-	20201124	-
9606	101927584	LOC101927584	-	-	-	10	10q11.22	uncharacterized LOC101927584	ncRNA	-	-	-	-	20201124	-
9606	101927586	LINC01271	-	-	HGNC:HGNC:50327|Ensembl:ENSG00000233077	20	20q13.13	long intergenic non-protein coding RNA 1271	ncRNA	LINC01271	long intergenic non-protein coding RNA 1271	O	-	20201124	-
9606	101927587	LINC01725	-	-	HGNC:HGNC:52513|Ensembl:ENSG00000233008	1	1p31.1	long intergenic non-protein coding RNA 1725	ncRNA	LINC01725	long intergenic non-protein coding RNA 1725	O	-	20201124	-
9606	101927588	LOC101927588	-	-	Ensembl:ENSG00000214803	8	8q24.13	uncharacterized LOC101927588	ncRNA	-	-	-	-	20201124	-
9606	101927590	LINC01166	-	-	HGNC:HGNC:49535|Ensembl:ENSG00000232903	10	10q26.3	long intergenic non-protein coding RNA 1166	ncRNA	LINC01166	long intergenic non-protein coding RNA 1166	O	-	20201124	-
9606	101927591	DPP10-AS3	-	-	HGNC:HGNC:40939|Ensembl:ENSG00000231538	2	2q14.1	DPP10 antisense RNA 3	ncRNA	DPP10-AS3	DPP10 antisense RNA 3	O	-	20201124	-
9606	101927592	LINC02405	-	-	HGNC:HGNC:53333|Ensembl:ENSG00000249345	12	12q24.32	long intergenic non-protein coding RNA 2405	ncRNA	LINC02405	long intergenic non-protein coding RNA 2405	O	-	20201124	-
9606	101927596	ANKRD44-AS1	-	-	HGNC:HGNC:41090|Ensembl:ENSG00000231621	2	2q33.1	ANKRD44 antisense RNA 1	ncRNA	ANKRD44-AS1	ANKRD44 antisense RNA 1	O	-	20201124	-
9606	101927597	NCK1-DT	-	NCK1-AS1|SLC35G2-AS1	HGNC:HGNC:49645	3	3q22.3	NCK1 divergent transcript	ncRNA	NCK1-DT	NCK1 divergent transcript	O	NCK1 antisense RNA 1 (head to head)|SLC35G2 antisense RNA 1	20201129	-
9606	101927598	LOC101927598	-	-	-	14	14q22.1	uncharacterized LOC101927598	ncRNA	-	-	-	-	20201124	-
9606	101927599	ZNF529-AS1	-	-	HGNC:HGNC:51275|Ensembl:ENSG00000233527	19	19q13.12	ZNF529 antisense RNA 1	ncRNA	ZNF529-AS1	ZNF529 antisense RNA 1	O	-	20201124	-
9606	101927600	LOC101927600	-	-	-	10	10q25.2	uncharacterized LOC101927600	ncRNA	-	-	-	-	20201124	-
9606	101927601	GOLGA6L19	-	-	HGNC:HGNC:49416	15	15q25.2 alternate reference locus	golgin A6 family like 19	protein-coding	GOLGA6L19	golgin A6 family like 19	O	putative golgin subfamily A member 6-like protein 19	20200624	-
9606	101927602	LOC101927602	-	-	-	9	9q21.11	uncharacterized LOC101927602	ncRNA	-	-	-	-	20201124	-
9606	101927603	LOC101927603	-	-	-	9	9q21.33	uncharacterized LOC101927603	ncRNA	-	-	-	-	20201124	-
9606	101927604	LOC101927604	-	-	-	1	1q42.2	uncharacterized LOC101927604	ncRNA	-	-	-	-	20201124	-
9606	101927605	LOC101927605	-	-	-	16	16q21	uncharacterized LOC101927605	ncRNA	-	-	-	-	20201124	-
9606	101927606	LINC01922	-	-	HGNC:HGNC:52741|Ensembl:ENSG00000259779	18	18q22.3	long intergenic non-protein coding RNA 1922	ncRNA	LINC01922	long intergenic non-protein coding RNA 1922	O	-	20201124	-
9606	101927608	LOC101927608	-	-	-	12	12q14.1	uncharacterized LOC101927608	ncRNA	-	-	-	-	20201124	-
9606	101927609	LOC101927609	-	-	-	7	7p21.1	uncharacterized LOC101927609	ncRNA	-	-	-	-	20201124	-
9606	101927610	LOC101927610	-	-	-	7	7q22.1	uncharacterized LOC101927610	ncRNA	-	-	-	-	20201124	-
9606	101927612	RNF139-AS1	-	-	HGNC:HGNC:48940|Ensembl:ENSG00000245149	8	8q24.13	RNF139 antisense RNA 1 (head to head)	ncRNA	RNF139-AS1	RNF139 antisense RNA 1 (head to head)	O	-	20201124	-
9606	101927613	LOC101927613	-	-	-	4	4q31.21	uncharacterized LOC101927613	ncRNA	-	-	-	-	20201124	-
9606	101927615	LOC101927615	-	-	-	21	21p11.2	uncharacterized LOC101927615	ncRNA	-	-	-	-	20201124	-
9606	101927616	LINC02375	-	-	HGNC:HGNC:53297|Ensembl:ENSG00000256362	12	12q24.32	long intergenic non-protein coding RNA 2375	ncRNA	LINC02375	long intergenic non-protein coding RNA 2375	O	-	20201124	-
9606	101927619	LINC01923	-	-	HGNC:HGNC:52742	2	2q33.1	long intergenic non-protein coding RNA 1923	ncRNA	LINC01923	long intergenic non-protein coding RNA 1923	O	-	20201124	-
9606	101927620	LOC101927620	-	-	Ensembl:ENSG00000258731	14	14q22.1	uncharacterized LOC101927620	ncRNA	-	-	-	-	20201124	-
9606	101927621	LINC01534	-	-	HGNC:HGNC:51281|Ensembl:ENSG00000225975	19	19q13.12	long intergenic non-protein coding RNA 1534	ncRNA	LINC01534	long intergenic non-protein coding RNA 1534	O	-	20201124	-
9606	101927623	LOC101927623	-	-	-	9	9q21.33	uncharacterized LOC101927623	ncRNA	-	-	-	-	20201124	-
9606	101927624	LINC01150	-	2G7|TCONS_00019134	HGNC:HGNC:49469	11	11p15.5	long intergenic non-protein coding RNA 1150	ncRNA	LINC01150	long intergenic non-protein coding RNA 1150	O	-	20201124	-
9606	101927627	LOC101927627	-	-	-	13	13q33.3-q34	uncharacterized LOC101927627	ncRNA	-	-	-	-	20201124	-
9606	101927629	LINC02165	-	-	HGNC:HGNC:53026|Ensembl:ENSG00000261014	16	16q21	long intergenic non-protein coding RNA 2165	ncRNA	LINC02165	long intergenic non-protein coding RNA 2165	O	-	20201124	-
9606	101927630	LINC02889	-	-	HGNC:HGNC:55071|Ensembl:ENSG00000236039	7	7p21.1	long intergenic non-protein coding RNA 2889	ncRNA	LINC02889	long intergenic non-protein coding RNA 2889	O	-	20201124	-
9606	101927631	ADNP-AS1	-	-	HGNC:HGNC:51227|Ensembl:ENSG00000259456	20	20q13.13	ADNP antisense RNA 1	ncRNA	ADNP-AS1	ADNP antisense RNA 1	O	-	20201124	-
9606	101927632	PPP1R35-AS1	-	-	HGNC:HGNC:41194	7	7q22.1	PPP1R35 antisense RNA 1	ncRNA	PPP1R35-AS1	PPP1R35 antisense RNA 1	O	-	20201124	-
9606	101927635	LOC101927635	-	-	Ensembl:ENSG00000224292	X	Xp11.23	uncharacterized LOC101927635	ncRNA	-	-	-	-	20201124	-
9606	101927636	LOC101927636	-	-	Ensembl:ENSG00000251600	4	4q31.21	uncharacterized LOC101927636	ncRNA	-	-	-	-	20201124	-
9606	101927637	LINC02411	-	-	HGNC:HGNC:53340|Ensembl:ENSG00000256022	12	12q24.32	long intergenic non-protein coding RNA 2411	ncRNA	LINC02411	long intergenic non-protein coding RNA 2411	O	-	20201124	-
9606	101927640	LAMA4-AS1	-	-	HGNC:HGNC:40333	6	6q21	LAMA4 antisense RNA 1	ncRNA	LAMA4-AS1	LAMA4 antisense RNA 1	O	-	20201124	-
9606	101927641	LINC01877	-	-	HGNC:HGNC:52696|Ensembl:ENSG00000238217	2	2q33.1	long intergenic non-protein coding RNA 1877	ncRNA	LINC01877	long intergenic non-protein coding RNA 1877	O	-	20201124	-
9606	101927642	LINC01444	-	-	HGNC:HGNC:50769|Ensembl:ENSG00000264301	18	18p11.21	long intergenic non-protein coding RNA 1444	ncRNA	LINC01444	long intergenic non-protein coding RNA 1444	O	-	20201124	-
9606	101927646	LOC101927646	-	-	-	13	13q34	uncharacterized LOC101927646	ncRNA	-	-	-	-	20201124	-
9606	101927647	LOC101927647	-	-	-	3	3p25.1	uncharacterized LOC101927647	ncRNA	-	-	-	-	20201124	-
9606	101927650	LINC02126	-	-	HGNC:HGNC:52983|Ensembl:ENSG00000259847	16	16q21	long intergenic non-protein coding RNA 2126	ncRNA	LINC02126	long intergenic non-protein coding RNA 2126	O	-	20201124	-
9606	101927651	LINC01927	-	-	HGNC:HGNC:52749	18	18q23	long intergenic non-protein coding RNA 1927	ncRNA	LINC01927	long intergenic non-protein coding RNA 1927	O	-	20201124	-
9606	101927653	LINC02388	-	-	HGNC:HGNC:53315|Ensembl:ENSG00000257259	12	12q14.1	long intergenic non-protein coding RNA 2388	ncRNA	LINC02388	long intergenic non-protein coding RNA 2388	O	-	20201124	-
9606	101927655	ZASP	-	-	MIM:617677	7	7q22.1	ZO-2 associated speckle protein	protein-coding	-	-	-	ZO-2 associated speckle protein|zinc finger protein 469-like	20201124	-
9606	101927657	LOC101927657	-	-	Ensembl:ENSG00000244791	8	8q24.21	uncharacterized LOC101927657	ncRNA	-	-	-	-	20201124	-
9606	101927659	SMAD1-AS2	-	-	HGNC:HGNC:49381|Ensembl:ENSG00000250582	4	4q31.21	SMAD1 antisense RNA 2	ncRNA	SMAD1-AS2	SMAD1 antisense RNA 2	O	-	20201124	-
9606	101927661	LOC101927661	-	-	Ensembl:ENSG00000235885	2	2p14	uncharacterized LOC101927661	ncRNA	-	-	-	-	20201124	-
9606	101927664	LOC101927664	-	-	-	6	6q21	uncharacterized LOC101927664	ncRNA	-	-	-	-	20201124	-
9606	101927666	DYNLL2-DT	-	-	HGNC:HGNC:52833|Ensembl:ENSG00000266290	17	17q22	DYNLL2 divergent transcript	ncRNA	DYNLL2-DT	DYNLL2 divergent transcript	O	-	20201124	-
9606	101927667	LINC01535	-	-	HGNC:HGNC:51282|Ensembl:ENSG00000226686	19	19q13.12	long intergenic non-protein coding RNA 1535	ncRNA	LINC01535	long intergenic non-protein coding RNA 1535	O	-	20201124	-
9606	101927668	LOC101927668	-	-	-	7	7p21.1	uncharacterized LOC101927668	ncRNA	-	-	-	-	20201124	-
9606	101927671	MIR202HG	-	-	HGNC:HGNC:49402|Ensembl:ENSG00000166917	10	10q26.3	MIR202 host gene	ncRNA	MIR202HG	MIR202 host gene	O	MIR202 host gene (non-protein coding)	20201124	-
9606	101927673	LOC101927673	-	-	-	11	11q13.1	uncharacterized LOC101927673	ncRNA	-	-	-	-	20201124	-
9606	101927678	LINC01429	-	-	HGNC:HGNC:50741|Ensembl:ENSG00000227964	20	20q13.2	long intergenic non-protein coding RNA 1429	ncRNA	LINC01429	long intergenic non-protein coding RNA 1429	O	-	20201124	-
9606	101927682	CD81-AS1	-	-	HGNC:HGNC:49384|Ensembl:ENSG00000238184	11	11p15.5	CD81 antisense RNA 1	ncRNA	CD81-AS1	CD81 antisense RNA 1	O	-	20201124	-
9606	101927683	LINC01744	-	-	HGNC:HGNC:52532|Ensembl:ENSG00000236497	1	1q42.2	long intergenic non-protein coding RNA 1744	ncRNA	LINC01744	long intergenic non-protein coding RNA 1744	O	-	20201124	-
9606	101927685	HSFX4	-	-	HGNC:HGNC:52398|Ensembl:ENSG00000283463	X	Xq28	heat shock transcription factor family, X-linked member 4	protein-coding	HSFX4	heat shock transcription factor family, X-linked member 4	O	heat shock transcription factor, X-linked member 4	20201124	-
9606	101927686	LINC02541	-	-	HGNC:HGNC:53574|Ensembl:ENSG00000230943	6	6q21	long intergenic non-protein coding RNA 2541	ncRNA	LINC02541	long intergenic non-protein coding RNA 2541	O	-	20201124	-
9606	101927687	LOC101927687	-	-	-	2	2q33.1	uncharacterized LOC101927687	ncRNA	-	-	-	-	20201124	-
9606	101927688	SEPTIN4-AS1	-	SEPT4-AS1	HGNC:HGNC:51345|Ensembl:ENSG00000264672	17	17q22	SEPTIN4 antisense RNA 1	ncRNA	SEPTIN4-AS1	SEPTIN4 antisense RNA 1	O	SEPT4 antisense RNA 1	20201124	-
9606	101927689	PPIAP56	-	-	HGNC:HGNC:53680	18	18p11.21	peptidylprolyl isomerase A pseudogene 56	pseudo	PPIAP56	peptidylprolyl isomerase A pseudogene 56	O	-	20200313	-
9606	101927690	LOC101927690	-	-	Ensembl:ENSG00000258803	14	14q22.3	uncharacterized LOC101927690	ncRNA	-	-	-	-	20201124	-
9606	101927691	LOC101927691	-	-	-	6	6p25.3	uncharacterized LOC101927691	ncRNA	-	-	-	-	20201124	-
9606	101927692	LOC101927692	-	-	Ensembl:ENSG00000228484	10	10q25.3	uncharacterized LOC101927692	ncRNA	-	-	-	-	20201124	-
9606	101927693	ACSL6-AS1	-	-	HGNC:HGNC:40772	5	5q31.1	ACSL6 antisense RNA 1	ncRNA	ACSL6-AS1	ACSL6 antisense RNA 1	O	-	20201124	-
9606	101927694	LINC02368	-	-	HGNC:HGNC:53291|Ensembl:ENSG00000256659	12	12q24.32	long intergenic non-protein coding RNA 2368	ncRNA	LINC02368	long intergenic non-protein coding RNA 2368	O	-	20201124	-
9606	101927697	LINC02227	-	-	HGNC:HGNC:53096|Ensembl:ENSG00000276778	5	5q33.3	long intergenic non-protein coding RNA 2227	ncRNA	LINC02227	long intergenic non-protein coding RNA 2227	O	-	20201124	-
9606	101927698	DSCAS	-	-	HGNC:HGNC:51116|Ensembl:ENSG00000265888	18	18q12.1	DSC1/DSC2 antisense RNA	ncRNA	DSCAS	DSC1/DSC2 antisense RNA	O	-	20201124	-
9606	101927699	LOC101927699	-	-	-	10	10q11.22	uncharacterized LOC101927699	ncRNA	-	-	-	-	20201124	-
9606	101927700	LINC01524	-	-	HGNC:HGNC:51228|Ensembl:ENSG00000234948	20	20q13.2	long intergenic non-protein coding RNA 1524	ncRNA	LINC01524	long intergenic non-protein coding RNA 1524	O	-	20201124	-
9606	101927701	LINC01812	-	-	HGNC:HGNC:52616|Ensembl:ENSG00000237013	2	2p14	long intergenic non-protein coding RNA 1812	ncRNA	LINC01812	long intergenic non-protein coding RNA 1812	O	-	20201124	-
9606	101927702	LOC101927702	-	-	Ensembl:ENSG00000254718	14	14q23.1	uncharacterized LOC101927702	ncRNA	-	-	-	CTD-2184C24.2	20201124	-
9606	101927703	FOXCUT	-	LINC01379|TCONS_00011636	MIM:615976|HGNC:HGNC:50650	6	6p25.3	FOXC1 upstream transcript	ncRNA	FOXCUT	FOXC1 upstream transcript	O	FOXC1 promoter upstream transcript|FOXC1 upstream transcript (non-protein coding)|long intergenic non-protein coding RNA 1379	20201124	-
9606	101927704	MIR3663HG	-	-	HGNC:HGNC:50676|Ensembl:ENSG00000234474	10	10q25.3	MIR3663 host gene	ncRNA	MIR3663HG	MIR3663 host gene	O	MIR3663 host gene (non-protein coding)	20201124	-
9606	101927708	LOC101927708	-	-	Ensembl:ENSG00000255367	11	11p15.4	uncharacterized LOC101927708	ncRNA	-	-	-	-	20201124	-
9606	101927709	LOC101927709	-	-	-	2	2q14.2	uncharacterized LOC101927709	ncRNA	-	-	-	-	20201124	-
9606	101927711	LOC101927711	-	-	Ensembl:ENSG00000286774	1	1q42.2	uncharacterized LOC101927711	ncRNA	-	-	-	-	20201124	-
9606	101927712	LOC101927712	-	-	-	13	13q34	uncharacterized LOC101927712	ncRNA	-	-	-	-	20201124	-
9606	101927715	LINC01029	-	-	HGNC:HGNC:49015|Ensembl:ENSG00000265843	18	18q23	long intergenic non-protein coding RNA 1029	ncRNA	LINC01029	long intergenic non-protein coding RNA 1029	O	-	20201124	-
9606	101927717	GTF2IP8	-	-	HGNC:HGNC:51719	18	18p11.21	general transcription factor IIi pseudogene 8	pseudo	GTF2IP8	general transcription factor IIi pseudogene 8	O	-	20201124	-
9606	101927718	DSG1-AS1	-	-	HGNC:HGNC:51115|Ensembl:ENSG00000266729	18	18q12.1	DSG1 antisense RNA 1	ncRNA	DSG1-AS1	DSG1 antisense RNA 1	O	-	20201124	-
9606	101927720	ZNF793-AS1	-	-	HGNC:HGNC:51303|Ensembl:ENSG00000266916	19	19q13.12	ZNF793 antisense RNA 1 (head to head)	ncRNA	ZNF793-AS1	ZNF793 antisense RNA 1 (head to head)	O	-	20201124	-
9606	101927721	LNCPRESS1	-	-	HGNC:HGNC:52746|Ensembl:ENSG00000232301	7	7q22.1	lncRNA p53 regulated and ESC associated 1	ncRNA	LNCPRESS1	lncRNA p53 regulated and ESC associated 1	O	lncRNA p53 regulated and ESC specific 1	20201124	-
9606	101927722	LINC01644	-	LL22NC03-75H12.2	HGNC:HGNC:52431|Ensembl:ENSG00000218357	22	22q13.31	long intergenic non-protein coding RNA 1644	ncRNA	LINC01644	long intergenic non-protein coding RNA 1644	O	-	20201124	-
9606	101927723	LOC101927723	-	-	-	2	2p14	uncharacterized LOC101927723	ncRNA	-	-	-	-	20201124	-
9606	101927726	BEAN1-AS1	-	CTD-2258A20.5	HGNC:HGNC:51114|Ensembl:ENSG00000261656	16	16q21	BEAN1 antisense RNA 1	ncRNA	BEAN1-AS1	BEAN1 antisense RNA 1	O	-	20201124	-
9606	101927727	LOC101927727	-	-	Ensembl:ENSG00000262003	17	17p13.3	uncharacterized LOC101927727	ncRNA	-	-	-	-	20201124	-
9606	101927728	LINC01476	-	-	HGNC:HGNC:51117	17	17q22-q23.1	long intergenic non-protein coding RNA 1476	ncRNA	LINC01476	long intergenic non-protein coding RNA 1476	O	-	20201124	-
9606	101927729	LINC02322	-	-	HGNC:HGNC:53241|Ensembl:ENSG00000258556	14	14q23.1	long intergenic non-protein coding RNA 2322	ncRNA	LINC02322	long intergenic non-protein coding RNA 2322	O	CTD-2568P8.1	20201124	-
9606	101927730	LOC101927730	-	-	-	6	6p25.2	uncharacterized LOC101927730	ncRNA	-	-	-	-	20201124	-
9606	101927735	TMEM132D-AS2	-	-	HGNC:HGNC:53324|Ensembl:ENSG00000256699	12	12q24.33	TMEM132D antisense RNA 2	ncRNA	TMEM132D-AS2	TMEM132D antisense RNA 2	O	-	20201124	-
9606	101927740	LINC02202	-	-	HGNC:HGNC:53068|Ensembl:ENSG00000245812	5	5q33.3	long intergenic non-protein coding RNA 2202	ncRNA	LINC02202	long intergenic non-protein coding RNA 2202	O	-	20201124	-
9606	101927741	LOC101927741	-	-	Ensembl:ENSG00000287299	2	2q33.1	uncharacterized LOC101927741	ncRNA	-	-	-	-	20201124	-
9606	101927745	LOC101927745	-	-	Ensembl:ENSG00000229425	21	21q21.1	uncharacterized LOC101927745	ncRNA	-	-	-	-	20201124	-
9606	101927746	EMSLR	-	EMS	MIM:618575|HGNC:HGNC:54408	7	7q22.1	E2F1 mRNA stabilizing lncRNA	ncRNA	EMSLR	E2F1 mRNA stabilizing lncRNA	O	E2F1 mRNA stabilizing factor	20201124	-
9606	101927750	ATP6V1B1-AS1	-	-	HGNC:HGNC:51118|Ensembl:ENSG00000239322	2	2p13.3	ATP6V1B1 antisense RNA 1	ncRNA	ATP6V1B1-AS1	ATP6V1B1 antisense RNA 1	O	-	20201124	-
9606	101927751	LOC101927751	-	-	Ensembl:ENSG00000259583	15	15q26.3	uncharacterized LOC101927751	ncRNA	-	-	-	-	20201124	-
9606	101927752	LOC101927752	-	-	Ensembl:ENSG00000253982	8	8p23.3	uncharacterized LOC101927752	ncRNA	-	-	-	CTD-2336O2.1	20201124	-
9606	101927755	RNFT1-DT	-	-	HGNC:HGNC:51346|Ensembl:ENSG00000267302	17	17q23.1	RNFT1 divergent transcript	ncRNA	RNFT1-DT	RNFT1 divergent transcript	O	-	20201124	-
9606	101927756	LOC101927756	-	-	-	14	14q23.1	uncharacterized LOC101927756	ncRNA	-	-	-	-	20201124	-
9606	101927759	LOC101927759	-	-	-	6	6p25.2	uncharacterized LOC101927759	ncRNA	-	-	-	-	20201124	-
9606	101927760	LOC101927760	-	-	Ensembl:ENSG00000238276	10	10q26.11	uncharacterized LOC101927760	ncRNA	-	-	-	-	20201124	-
9606	101927761	TH2LCRR	-	TH2-LCR	HGNC:HGNC:40495|Ensembl:ENSG00000223442	5	5q31.1	T helper type 2 locus control region associated RNA	ncRNA	TH2LCRR	T helper type 2 locus control region associated RNA	O	-	20201124	-
9606	101927762	LOC101927762	-	-	Ensembl:ENSG00000229869	10	10p15.3	uncharacterized LOC101927762	ncRNA	-	-	-	-	20201124	-
9606	101927763	OLFM5P	-	-	HGNC:HGNC:51927	11	11p15.4	olfactomedin family member 5, pseudogene	pseudo	OLFM5P	olfactomedin family member 5, pseudogene	O	-	20201124	-
9606	101927764	LOC101927764	-	-	-	2	2q14.2	uncharacterized LOC101927764	ncRNA	-	-	-	-	20201124	-
9606	101927765	COA6-AS1	-	-	HGNC:HGNC:40825|Ensembl:ENSG00000231663	1	1q42.2	COA6 antisense RNA 1	ncRNA	COA6-AS1	COA6 antisense RNA 1	O	-	20201124	-
9606	101927766	LINC01847	-	-	HGNC:HGNC:52662|Ensembl:ENSG00000253311	5	5q33.3	long intergenic non-protein coding RNA 1847	ncRNA	LINC01847	long intergenic non-protein coding RNA 1847	O	-	20201124	-
9606	101927768	HDAC2-AS2	-	-	HGNC:HGNC:43590|Ensembl:ENSG00000228624	6	6q21-q22.1	HDAC2 and HS3ST5 antisense RNA 2	ncRNA	HDAC2-AS2	HDAC2 and HS3ST5 antisense RNA 2	O	-	20201124	-
9606	101927769	LOC101927769	-	-	Ensembl:ENSG00000226097	7	7p21.1	uncharacterized LOC101927769	ncRNA	-	-	-	-	20201124	-
9606	101927770	LOC101927770	-	-	-	20	20q13.2	uncharacterized LOC101927770	ncRNA	-	-	-	-	20201124	-
9606	101927774	LINC00824	-	LINC01263	HGNC:HGNC:50281	8	8q24.21	long intergenic non-protein coding RNA 824	ncRNA	LINC00824	long intergenic non-protein coding RNA 824	O	long intergenic non-protein coding RNA 1263	20201124	-
9606	101927777	SATB1-AS1	-	-	HGNC:HGNC:50687	3	3p24.3	SATB1 antisense RNA 1	ncRNA	SATB1-AS1	SATB1 antisense RNA 1	O	-	20201124	-
9606	101927780	LINC01303	-	-	HGNC:HGNC:50470|Ensembl:ENSG00000250548	14	14q23.1	long intergenic non-protein coding RNA 1303	ncRNA	LINC01303	long intergenic non-protein coding RNA 1303	O	-	20201124	-
9606	101927785	LOC101927785	-	-	-	9	9q22.2	ubiquitin-conjugating enzyme E2 variant 1 pseudogene	pseudo	-	-	-	-	20201124	-
9606	101927786	LOC101927786	-	-	-	12	12q24.33	uncharacterized LOC101927786	ncRNA	-	-	-	-	20201124	-
9606	101927787	LOC101927787	-	-	Ensembl:ENSG00000228044	1	1q42.3	uncharacterized LOC101927787	ncRNA	-	-	-	-	20201124	-
9606	101927788	LOC101927788	-	-	-	15	15q13.2	uncharacterized LOC101927788	protein-coding	-	-	-	-	20201124	-
9606	101927789	LOC101927789	-	-	-	11	11q13.1	FAU, ubiquitin like and ribosomal protein S30 fusion pseudogene	pseudo	-	-	-	putative ubiquitin-like protein FUBI-like protein ENSP00000310146	20201124	-
9606	101927790	LOC101927790	-	-	-	5	5q33.3	uncharacterized LOC101927790	ncRNA	-	-	-	-	20201124	-
9606	101927793	LOC101927793	-	-	Ensembl:ENSG00000259881	16	16q24.3	uncharacterized LOC101927793	ncRNA	-	-	-	-	20201124	-
9606	101927795	BZW1-AS1	-	-	HGNC:HGNC:40839|Ensembl:ENSG00000230408	2	2q33.1	BZW1 antisense RNA 1	ncRNA	BZW1-AS1	BZW1 antisense RNA 1	O	-	20201124	-
9606	101927796	LINC01441	-	-	HGNC:HGNC:50763|Ensembl:ENSG00000224008	20	20q13.2	long intergenic non-protein coding RNA 1441	ncRNA	LINC01441	long intergenic non-protein coding RNA 1441	O	-	20201124	-
9606	101927797	MIR548XHG	-	-	HGNC:HGNC:52006|Ensembl:ENSG00000224141	21	21q21.1	MIR548X host gene	ncRNA	MIR548XHG	MIR548X host gene	O	-	20201124	-
9606	101927798	LOC101927798	-	-	Ensembl:ENSG00000253165	8	8q24.22	uncharacterized LOC101927798	ncRNA	-	-	-	-	20201124	-
9606	101927801	LINC01823	-	-	HGNC:HGNC:52628|Ensembl:ENSG00000224655	2	2q14.3	long intergenic non-protein coding RNA 1823	ncRNA	LINC01823	long intergenic non-protein coding RNA 1823	O	-	20201124	-
9606	101927802	LINC00368	-	-	HGNC:HGNC:42690	13	13q34	long intergenic non-protein coding RNA 368	ncRNA	LINC00368	long intergenic non-protein coding RNA 368	O	-	20201124	-
9606	101927808	CLSTN2-AS1	-	-	HGNC:HGNC:49095|Ensembl:ENSG00000250433	3	3q23	CLSTN2 antisense RNA 1	ncRNA	CLSTN2-AS1	CLSTN2 antisense RNA 1	O	-	20201124	-
9606	101927809	COSMOC	-	-	HGNC:HGNC:51610|Ensembl:ENSG00000260552	18	18q12.2	cell fate and sterol metabolism associated divergent transcript of MOCOS	ncRNA	COSMOC	cell fate and sterol metabolism associated divergent transcript of MOCOS	O	-	20201124	-
9606	101927811	ITGB8-AS1	-	-	HGNC:HGNC:55257|Ensembl:ENSG00000271133	7	7p21.1	ITGB8 antisense RNA 1	ncRNA	ITGB8-AS1	ITGB8 antisense RNA 1	O	CTA-293F17.1	20201124	-
9606	101927813	HMMR-AS1	-	-	HGNC:HGNC:49149	5	5q34	HMMR antisense RNA 1	ncRNA	HMMR-AS1	HMMR antisense RNA 1	O	-	20201124	-
9606	101927814	LOC101927814	-	-	-	16	16p12.2	uncharacterized LOC101927814	ncRNA	-	-	-	-	20201124	-
9606	101927815	LOC101927815	-	-	Ensembl:ENSG00000254319|Ensembl:ENSG00000277526	8	8p23.2	uncharacterized LOC101927815	ncRNA	-	-	-	-	20201124	-
9606	101927817	LOC101927817	-	-	-	16	16q24.3	uncharacterized LOC101927817	ncRNA	-	-	-	-	20201124	-
9606	101927821	LINC01425	-	-	HGNC:HGNC:50733|Ensembl:ENSG00000233997	21	21q21.1	long intergenic non-protein coding RNA 1425	ncRNA	LINC01425	long intergenic non-protein coding RNA 1425	O	-	20201124	-
9606	101927822	LOC101927822	-	-	Ensembl:ENSG00000253593	8	8q24.22	uncharacterized LOC101927822	ncRNA	-	-	-	-	20201124	-
9606	101927823	LOC101927823	-	-	-	9	9q22.2	uncharacterized LOC101927823	ncRNA	-	-	-	-	20201124	-
9606	101927824	PFKP-DT	-	-	HGNC:HGNC:55177	10	10p15.2	PFKP divergent transcript	ncRNA	PFKP-DT	PFKP divergent transcript	O	-	20201124	-
9606	101927825	LOC101927825	-	-	Ensembl:ENSG00000282556	11	11p15.4	uncharacterized LOC101927825	ncRNA	-	-	-	-	20201124	-
9606	101927827	LOC101927827	-	-	Ensembl:ENSG00000229311	9	9p11.1	uncharacterized LOC101927827	ncRNA	-	-	-	-	20201124	-
9606	101927828	OVOL1-AS1	-	-	HGNC:HGNC:49319|Ensembl:ENSG00000255120	11	11q13.1	OVOL1 antisense RNA 1	ncRNA	OVOL1-AS1	OVOL1 antisense RNA 1	O	-	20201124	-
9606	101927829	LOC101927829	-	-	Ensembl:ENSG00000231304	3	3p24.3	uncharacterized LOC101927829	ncRNA	-	-	-	-	20201124	-
9606	101927830	LOC101927830	-	-	-	X	Xq28	uncharacterized LOC101927830	ncRNA	-	-	-	-	20201124	-
9606	101927832	PAQR9-AS1	-	-	HGNC:HGNC:50861|Ensembl:ENSG00000241570	3	3q23	PAQR9 antisense RNA 1	ncRNA	PAQR9-AS1	PAQR9 antisense RNA 1	O	-	20201124	-
9606	101927833	IFNL4P1	-	-	HGNC:HGNC:45090|Ensembl:ENSG00000272311	19	19q13.2	interferon lambda 4 pseudogene 1	pseudo	IFNL4P1	interferon lambda 4 pseudogene 1	O	-	20201124	-
9606	101927834	LOC101927834	-	-	-	2	2q14.3	uncharacterized LOC101927834	ncRNA	-	-	-	-	20201124	-
9606	101927835	LINC02143	-	-	HGNC:HGNC:53003	5	5q34	long intergenic non-protein coding RNA 2143	ncRNA	LINC02143	long intergenic non-protein coding RNA 2143	O	CTD-2313P7.1	20201124	-
9606	101927837	ATP6V0D1-DT	-	-	HGNC:HGNC:55268|Ensembl:ENSG00000270049	16	16q22.1	ATP6V0D1 divergent transcript	ncRNA	ATP6V0D1-DT	ATP6V0D1 divergent transcript	O	-	20201124	-
9606	101927839	LOC101927839	-	-	Ensembl:ENSG00000225084	17	17p13.3	uncharacterized LOC101927839	ncRNA	-	-	-	-	20201124	-
9606	101927840	LOC101927840	-	-	-	2	2q33.2	uncharacterized LOC101927840	ncRNA	-	-	-	-	20201124	-
9606	101927843	LINC01687	-	-	HGNC:HGNC:52474|Ensembl:ENSG00000233215	21	21q21.1	long intergenic non-protein coding RNA 1687	ncRNA	LINC01687	long intergenic non-protein coding RNA 1687	O	-	20201124	-
9606	101927844	LINC02801	-	-	HGNC:HGNC:54325|Ensembl:ENSG00000284240	1	1p22.3	long intergenic non-protein coding RNA 2801	ncRNA	LINC02801	long intergenic non-protein coding RNA 2801	O	-	20201124	-
9606	101927845	LOC101927845	-	-	Ensembl:ENSG00000251218	8	8q24.22	uncharacterized LOC101927845	ncRNA	-	-	-	-	20201124	-
9606	101927846	LOC101927846	-	-	-	15	15q11.2	uncharacterized LOC101927846	ncRNA	-	-	-	-	20201124	-
9606	101927847	LOC101927847	-	-	-	9	9q22.2	uncharacterized LOC101927847	ncRNA	-	-	-	-	20201124	-
9606	101927849	LINC02355	-	-	HGNC:HGNC:53277|Ensembl:ENSG00000248210	4	4q31.23	long intergenic non-protein coding RNA 2355	ncRNA	LINC02355	long intergenic non-protein coding RNA 2355	O	-	20201124	-
9606	101927851	LOC101927851	-	-	Ensembl:ENSG00000238005	1	1q42.3	uncharacterized LOC101927851	ncRNA	-	-	-	-	20201124	-
9606	101927854	THRB-AS2	-	-	HGNC:HGNC:54854	3	3p24.2	THRB antisense RNA 2	ncRNA	THRB-AS2	THRB antisense RNA 2	O	-	20201124	-
9606	101927855	LOC101927855	-	-	Ensembl:ENSG00000267131	17	17q23.2	uncharacterized LOC101927855	ncRNA	-	-	-	-	20201124	-
9606	101927857	LOC101927857	-	-	-	18	18q12.3	uncharacterized LOC101927857	ncRNA	-	-	-	-	20201124	-
9606	101927858	RNF32-AS1	-	-	HGNC:HGNC:40798|Ensembl:ENSG00000224903	7	7q36.3	RNF32 antisense RNA 1	ncRNA	RNF32-AS1	RNF32 antisense RNA 1	O	-	20201124	-
9606	101927859	FAM230G	-	-	HGNC:HGNC:52423	22	22q11.21	family with sequence similarity 230 member G	ncRNA	FAM230G	family with sequence similarity 230 member G	O	-	20201124	-
9606	101927861	LINC01293	-	-	HGNC:HGNC:50362	2	2p12	long intergenic non-protein coding RNA 1293	ncRNA	LINC01293	long intergenic non-protein coding RNA 1293	O	TCONS_00002938	20201124	-
9606	101927862	CTB-178M22.2	-	-	Ensembl:ENSG00000253978	5	5q34	uncharacterized LOC101927862	ncRNA	-	-	-	-	20201124	-
9606	101927863	LOC101927863	-	-	-	16	16q24.3	uncharacterized LOC101927863	ncRNA	-	-	-	-	20201124	-
9606	101927864	LOC101927864	-	-	-	17	17p13.3	uncharacterized LOC101927864	ncRNA	-	-	-	-	20201124	-
9606	101927865	MYOSLID-AS1	-	-	HGNC:HGNC:54063	2	2q33.3	MYOSLID antisense RNA 1	ncRNA	MYOSLID-AS1	MYOSLID antisense RNA 1	O	-	20201124	-
9606	101927866	LINC02010	-	-	HGNC:HGNC:52846|Ensembl:ENSG00000242671	3	3q24	long intergenic non-protein coding RNA 2010	ncRNA	LINC02010	long intergenic non-protein coding RNA 2010	O	-	20201124	-
9606	101927868	GRK5-IT1	-	-	HGNC:HGNC:49478	10	10q26.11	GRK5 intronic transcript 1	ncRNA	GRK5-IT1	GRK5 intronic transcript 1	O	GRK5 intronic transcript 1 (non-protein coding)	20201124	-
9606	101927869	LINC01689	-	-	HGNC:HGNC:52476|Ensembl:ENSG00000224832	21	21q21.2	long intergenic non-protein coding RNA 1689	ncRNA	LINC01689	long intergenic non-protein coding RNA 1689	O	-	20201124	-
9606	101927870	LOC101927870	-	-	Ensembl:ENSG00000234715	7	7q22.1	uncharacterized LOC101927870	ncRNA	-	-	-	CTB-107G13.1	20201124	-
9606	101927871	LOC101927871	-	-	-	1	1p22.2	uncharacterized LOC101927871	ncRNA	-	-	-	-	20201124	-
9606	101927872	LOC101927872	-	-	-	8	8q24.23	uncharacterized LOC101927872	ncRNA	-	-	-	-	20201124	-
9606	101927873	LINC01508	-	-	HGNC:HGNC:51190|Ensembl:ENSG00000231107	9	9q22.2	long intergenic non-protein coding RNA 1508	ncRNA	LINC01508	long intergenic non-protein coding RNA 1508	O	-	20201124	-
9606	101927876	LINC01654	-	-	HGNC:HGNC:52442|Ensembl:ENSG00000261781	1	1p36.13	long intergenic non-protein coding RNA 1654	ncRNA	LINC01654	long intergenic non-protein coding RNA 1654	O	-	20201124	-
9606	101927877	MARCHF10-DT	-	MARCH10-DT	HGNC:HGNC:52815|Ensembl:ENSG00000265000	17	17q23.2	MARCHF10 divergent transcript	ncRNA	MARCHF10-DT	MARCHF10 divergent transcript	O	MARCH10 divergent transcript	20201124	-
9606	101927879	LOC101927879	-	-	-	18	18q12.2	uncharacterized LOC101927879	ncRNA	-	-	-	-	20201124	-
9606	101927880	LINC02669	-	-	HGNC:HGNC:54155|Ensembl:ENSG00000233321	10	10p15.2	long intergenic non-protein coding RNA 2669	ncRNA	LINC02669	long intergenic non-protein coding RNA 2669	O	-	20201124	-
9606	101927881	LOC101927881	-	-	-	2	2q14.3	uncharacterized LOC101927881	ncRNA	-	-	-	-	20201124	-
9606	101927882	LOC101927882	-	-	-	12	12p13.31	uncharacterized LOC101927882	ncRNA	-	-	-	-	20201124	-
9606	101927884	EVA1A-AS	-	EVA1A-AS1	HGNC:HGNC:55283|Ensembl:ENSG00000231172	2	2p12	EVA1A antisense RNA	ncRNA	EVA1A-AS	EVA1A antisense RNA	O	-	20201124	-
9606	101927886	RFX5-AS1	-	GBAT2	HGNC:HGNC:40503	1	1q21.3	RFX5 antisense RNA 1	ncRNA	RFX5-AS1	RFX5 antisense RNA 1	O	glioblastoma multiforme-associated transcript 2	20201124	-
9606	101927888	LOC101927888	-	-	-	6	6p25.1	uncharacterized LOC101927888	ncRNA	-	-	-	-	20201124	-
9606	101927889	LINC01153	-	-	HGNC:HGNC:49495|Ensembl:ENSG00000227143	10	10q26.12	long intergenic non-protein coding RNA 1153	ncRNA	LINC01153	long intergenic non-protein coding RNA 1153	O	-	20201124	-
9606	101927890	LOC101927890	-	-	-	7	7p15.3	uncharacterized LOC101927890	ncRNA	-	-	-	-	20201124	-
9606	101927891	PKN2-AS1	-	-	HGNC:HGNC:50597|Ensembl:ENSG00000237505	1	1p22.2	PKN2 antisense RNA 1	ncRNA	PKN2-AS1	PKN2 antisense RNA 1	O	-	20201124	-
9606	101927895	EMC1-AS1	-	-	HGNC:HGNC:54050|Ensembl:ENSG00000230424	1	1p36.13	EMC1 antisense RNA 1	ncRNA	EMC1-AS1	EMC1 antisense RNA 1	O	-	20201124	-
9606	101927896	LOC101927896	-	-	-	2	2q37.2	uncharacterized LOC101927896	ncRNA	-	-	-	-	20201124	-
9606	101927897	LOC101927897	-	-	-	18	18q23	uncharacterized LOC101927897	ncRNA	-	-	-	-	20201124	-
9606	101927898	LOC101927898	-	-	-	17	17q23.3	uncharacterized LOC101927898	ncRNA	-	-	-	-	20201124	-
9606	101927900	LINC01477	-	-	HGNC:HGNC:51119|Ensembl:ENSG00000261715	18	18q12.3	long intergenic non-protein coding RNA 1477	ncRNA	LINC01477	long intergenic non-protein coding RNA 1477	O	-	20201124	-
9606	101927901	LINC02421	-	-	HGNC:HGNC:53351|Ensembl:ENSG00000255970	12	12q15	long intergenic non-protein coding RNA 2421	ncRNA	LINC02421	long intergenic non-protein coding RNA 2421	O	-	20201124	-
9606	101927902	LOC101927902	-	-	-	7	7q22.3	uncharacterized LOC101927902	ncRNA	-	-	-	-	20200313	-
9606	101927904	LINC02660	-	-	HGNC:HGNC:54146	10	10p15.1	long intergenic non-protein coding RNA 2660	ncRNA	LINC02660	long intergenic non-protein coding RNA 2660	O	-	20201124	-
9606	101927905	LINC02449	-	-	HGNC:HGNC:53381|Ensembl:ENSG00000215241	12	12p13.31	long intergenic non-protein coding RNA 2449	ncRNA	LINC02449	long intergenic non-protein coding RNA 2449	O	-	20201124	-
9606	101927907	LRRTM4-AS1	-	-	HGNC:HGNC:40889|Ensembl:ENSG00000234653	2	2p12	LRRTM4 antisense RNA 1	ncRNA	LRRTM4-AS1	LRRTM4 antisense RNA 1	O	-	20201124	-
9606	101927908	LOC101927908	-	-	Ensembl:ENSG00000253469	5	5q34	uncharacterized LOC101927908	ncRNA	-	-	-	-	20201124	-
9606	101927911	LOC101927911	-	-	Ensembl:ENSG00000262884	17	17p13.3	uncharacterized LOC101927911	ncRNA	-	-	-	-	20201124	-
9606	101927913	CDYL-AS1	-	-	HGNC:HGNC:40142	6	6p25.1	CDYL antisense RNA 1	ncRNA	CDYL-AS1	CDYL antisense RNA 1	O	-	20201124	-
9606	101927914	LOC101927914	-	-	Ensembl:ENSG00000234210	7	7q36.3	uncharacterized LOC101927914	ncRNA	-	-	-	-	20201124	-
9606	101927915	LOC101927915	-	-	-	8	8q24.23	uncharacterized LOC101927915	ncRNA	-	-	-	-	20201124	-
9606	101927917	TUB-AS1	-	-	HGNC:HGNC:51120|Ensembl:ENSG00000248332	11	11p15.4	TUB antisense RNA 1	ncRNA	TUB-AS1	TUB antisense RNA 1	O	-	20201124	-
9606	101927919	LOC101927919	-	-	-	6	6q22.1	uncharacterized LOC101927919	ncRNA	-	-	-	-	20201124	-
9606	101927921	LINC01478	-	-	HGNC:HGNC:51121|Ensembl:ENSG00000267337	18	18q12.3	long intergenic non-protein coding RNA 1478	ncRNA	LINC01478	long intergenic non-protein coding RNA 1478	O	-	20201124	-
9606	101927922	LINC01479	-	HRAT39	HGNC:HGNC:51123|Ensembl:ENSG00000255772	12	12q15	long intergenic non-protein coding RNA 1479	ncRNA	LINC01479	long intergenic non-protein coding RNA 1479	O	heart tissue-associated transcript 39	20201124	-
9606	101927923	LOC101927923	-	-	-	7	7q22.3	small integral membrane protein 12-like	pseudo	-	-	-	-	20201124	-
9606	101927924	LINC01856	-	-	HGNC:HGNC:52672|Ensembl:ENSG00000237574	2	2q21.1	long intergenic non-protein coding RNA 1856	ncRNA	LINC01856	long intergenic non-protein coding RNA 1856	O	-	20201124	-
9606	101927926	LINC01851	-	-	HGNC:HGNC:52667|Ensembl:ENSG00000233605	2	2p12	long intergenic non-protein coding RNA 1851	ncRNA	LINC01851	long intergenic non-protein coding RNA 1851	O	-	20201124	-
9606	101927931	LINC01480	-	-	HGNC:HGNC:51124|Ensembl:ENSG00000270164	19	19q13.2	long intergenic non-protein coding RNA 1480	ncRNA	LINC01480	long intergenic non-protein coding RNA 1480	O	-	20201124	-
9606	101927932	LOC101927932	-	-	-	20	20q13.32	uncharacterized LOC101927932	ncRNA	-	-	-	-	20201124	-
9606	101927934	LINC01843	-	-	HGNC:HGNC:52659|Ensembl:ENSG00000251169	5	5q31.1	long intergenic non-protein coding RNA 1843	ncRNA	LINC01843	long intergenic non-protein coding RNA 1843	O	-	20201124	-
9606	101927935	LOC101927935	-	-	-	9	9q22.31	uncharacterized LOC101927935	ncRNA	-	-	-	-	20201124	-
9606	101927936	RIC3-DT	-	-	HGNC:HGNC:54191	11	11p15.4	RIC3 divergent transcript	ncRNA	RIC3-DT	RIC3 divergent transcript	O	-	20201124	-
9606	101927942	LOC101927942	-	-	-	3	3q25.1	uncharacterized LOC101927942	ncRNA	-	-	-	-	20201124	-
9606	101927943	SETBP1-DT	-	-	HGNC:HGNC:54819	18	18q12.3	SETBP1 divergent transcript	ncRNA	SETBP1-DT	SETBP1 divergent transcript	O	-	20201124	-
9606	101927944	FAM53B-AS1	-	-	HGNC:HGNC:49499	10	10q26.13	FAM53B antisense RNA 1	ncRNA	FAM53B-AS1	FAM53B antisense RNA 1	O	-	20201124	-
9606	101927947	LOC101927947	-	-	-	4	4q31.3	uncharacterized LOC101927947	ncRNA	-	-	-	-	20201124	-
9606	101927948	LOC101927948	-	-	Ensembl:ENSG00000229494	2	2p12	uncharacterized LOC101927948	ncRNA	-	-	-	-	20201124	-
9606	101927949	LOC101927949	-	-	-	1	1q21.3	uncharacterized LOC101927949	ncRNA	-	-	-	-	20201124	-
9606	101927950	LOC101927950	-	-	Ensembl:ENSG00000270174	6	6p25.1	uncharacterized LOC101927950	ncRNA	-	-	-	-	20201124	-
9606	101927952	LOC101927952	-	-	-	1	1p22.2	uncharacterized LOC101927952	ncRNA	-	-	-	-	20201124	-
9606	101927953	C5orf66-AS1	-	Epist	HGNC:HGNC:49679|Ensembl:ENSG00000249082	5	5q31.1	C5orf66 antisense RNA 1	ncRNA	C5orf66-AS1	C5orf66 antisense RNA 1	O	esophagus epithelial intergenic specific transcript	20201124	-
9606	101927954	LOC101927954	-	-	-	9	9q22.31	uncharacterized LOC101927954	ncRNA	-	-	-	-	20201124	-
9606	101927957	LINC01572	-	-	HGNC:HGNC:51385|Ensembl:ENSG00000261008	16	16q22.2	long intergenic non-protein coding RNA 1572	ncRNA	LINC01572	long intergenic non-protein coding RNA 1572	O	-	20201124	-
9606	101927960	LOC101927960	-	-	-	2	2q34	uncharacterized LOC101927960	ncRNA	-	-	-	-	20201124	-
9606	101927961	LOC101927961	-	-	-	18	18q12.3	uncharacterized LOC101927961	ncRNA	-	-	-	-	20201124	-
9606	101927963	LOC101927963	-	-	-	8	8q24.3	uncharacterized LOC101927963	ncRNA	-	-	-	-	20201124	-
9606	101927964	LOC101927964	-	-	Ensembl:ENSG00000236990	10	10p15.1	uncharacterized LOC101927964	ncRNA	-	-	-	-	20201124	-
9606	101927966	LOC101927966	-	-	-	12	12p13.31	uncharacterized LOC101927966	ncRNA	-	-	-	-	20201124	-
9606	101927967	LOC101927967	-	-	-	2	2p12	uncharacterized LOC101927967	ncRNA	-	-	-	-	20201124	-
9606	101927969	SLIT3-AS2	-	-	HGNC:HGNC:40551	5	5q34	SLIT3 antisense RNA 2	ncRNA	SLIT3-AS2	SLIT3 antisense RNA 2	O	CTC-558O2.1	20201124	-
9606	101927971	LOC101927971	-	-	-	14	14q24.1	uncharacterized LOC101927971	ncRNA	-	-	-	-	20201124	-
9606	101927972	LOC101927972	-	-	Ensembl:ENSG00000269985	6	6p25.1	uncharacterized LOC101927972	ncRNA	-	-	-	-	20201124	-
9606	101927973	LINC01695	-	-	HGNC:HGNC:52483|Ensembl:ENSG00000236532	21	21q21.3	long intergenic non-protein coding RNA 1695	ncRNA	LINC01695	long intergenic non-protein coding RNA 1695	O	-	20201124	-
9606	101927974	LOC101927974	-	-	Ensembl:ENSG00000241764	7	7q22.3	uncharacterized LOC101927974	ncRNA	-	-	-	-	20201124	-
9606	101927975	LOC101927975	-	-	-	1	1p22.2	uncharacterized LOC101927975	ncRNA	-	-	-	-	20201124	-
9606	101927978	LOC101927978	-	-	-	16	16q22.2-q22.3	uncharacterized LOC101927978	ncRNA	-	-	-	-	20201124	-
9606	101927979	CAMTA2-AS1	-	-	HGNC:HGNC:55342	17	17p13.2	CAMTA2 antisense RNA 1	ncRNA	CAMTA2-AS1	CAMTA2 antisense RNA 1	O	-	20201124	-
9606	101927980	SLC14A2-AS1	-	-	HGNC:HGNC:51125	18	18q12.3	SLC14A2 antisense RNA 1	ncRNA	SLC14A2-AS1	SLC14A2 antisense RNA 1	O	-	20201124	-
9606	101927983	EDRF1-AS1	-	-	HGNC:HGNC:49501|Ensembl:ENSG00000236991	10	10q26.2	EDRF1 antisense RNA 1	ncRNA	EDRF1-AS1	EDRF1 antisense RNA 1	O	-	20201124	-
9606	101927984	LOC101927984	-	-	-	2	2p11.2	uncharacterized LOC101927984	pseudo	-	-	-	-	20201124	-
9606	101927987	CTNNA2-AS1	-	-	HGNC:HGNC:40165	2	2p12	CTNNA2 antisense RNA 1	ncRNA	CTNNA2-AS1	CTNNA2 antisense RNA 1	O	-	20201124	-
9606	101927988	LINC01527	-	lnc-SPRR2D-1	HGNC:HGNC:51266|Ensembl:ENSG00000224308	1	1q21.3	long intergenic non-protein coding RNA 1527	ncRNA	LINC01527	long intergenic non-protein coding RNA 1527	O	-	20201124	-
9606	101927989	ZNF516-AS1	-	-	HGNC:HGNC:55324|Ensembl:ENSG00000265778	18	18q23	ZNF516 antisense RNA 1	ncRNA	ZNF516-AS1	ZNF516 antisense RNA 1	O	-	20201213	-
9606	101927990	TRDN-AS1	-	HRAT13	HGNC:HGNC:40592	6	6q22.31	TRDN antisense RNA 1	ncRNA	TRDN-AS1	TRDN antisense RNA 1	O	heart tissue-associated transcript 13	20201124	-
9606	101927992	LINC01213	-	-	HGNC:HGNC:49648|Ensembl:ENSG00000244541	3	3q25.1	long intergenic non-protein coding RNA 1213	ncRNA	LINC01213	long intergenic non-protein coding RNA 1213	O	-	20201124	-
9606	101927993	LOC101927993	-	-	Ensembl:ENSG00000223446	9	9q22.31	uncharacterized LOC101927993	ncRNA	-	-	-	-	20201124	-
9606	101927994	LINC01087	-	-	HGNC:HGNC:49144|Ensembl:ENSG00000224559	2	2q21.1	long intergenic non-protein coding RNA 1087	ncRNA	LINC01087	long intergenic non-protein coding RNA 1087	O	-	20201124	-
9606	101927995	LOC101927995	-	-	-	3	3p24.1	uncharacterized LOC101927995	ncRNA	-	-	-	-	20201124	-
9606	101927997	LOC101927997	-	-	-	8	8p23.1	proline-rich protein 23D1-like	pseudo	-	-	-	-	20201124	-
9606	101927999	LOC101927999	-	-	-	16	16q24.3	putative uncharacterized protein FLJ44672	pseudo	-	-	-	-	20201124	-
9606	101928000	ZNF232-AS1	-	-	HGNC:HGNC:40623|Ensembl:ENSG00000234327	17	17p13.2	ZNF232 antisense RNA 1	ncRNA	ZNF232-AS1	ZNF232 antisense RNA 1	O	-	20201124	-
9606	101928001	PRKCA-AS1	-	-	HGNC:HGNC:51347	17	17q24.2	PRKCA antisense RNA 1	ncRNA	PRKCA-AS1	PRKCA antisense RNA 1	O	-	20201124	-
9606	101928002	LOC101928002	-	-	Ensembl:ENSG00000247131	12	12q15	uncharacterized LOC101928002	ncRNA	-	-	-	-	20201124	-
9606	101928004	LOC101928004	-	-	-	6	6p25.1	uncharacterized LOC101928004	ncRNA	-	-	-	-	20201124	-
9606	101928005	LOC101928005	-	-	-	5	5q31.2	uncharacterized LOC101928005	ncRNA	-	-	-	-	20201124	-
9606	101928007	LOC101928007	-	-	-	4	4q32.1	uncharacterized LOC101928007	ncRNA	-	-	-	-	20201124	-
9606	101928008	LOC101928008	-	-	Ensembl:ENSG00000255476	11	11p15.4	uncharacterized LOC101928008	ncRNA	-	-	-	-	20201124	-
9606	101928009	LOC101928009	-	-	Ensembl:ENSG00000229699	1	1q21.3	uncharacterized LOC101928009	ncRNA	-	-	-	-	20201124	-
9606	101928010	LOC101928010	-	-	-	14	14q24.2	histone deacetylase complex subunit SAP25 pseudogene	pseudo	-	-	-	-	20201124	-
9606	101928012	LOC101928012	-	-	Ensembl:ENSG00000223646	7	7q31.1	uncharacterized LOC101928012	ncRNA	-	-	-	-	20201124	-
9606	101928014	LOC101928014	-	-	-	9	9q22.31	uncharacterized LOC101928014	ncRNA	-	-	-	-	20201124	-
9606	101928015	LINC01985	-	-	HGNC:HGNC:52816|Ensembl:ENSG00000227260	3	3p24.1	long intergenic non-protein coding RNA 1985	ncRNA	LINC01985	long intergenic non-protein coding RNA 1985	O	-	20201124	-
9606	101928016	LOC101928016	-	-	-	8	8p23.1	adenylate kinase isoenzyme 6 pseudogene	pseudo	-	-	-	-	20201124	-
9606	101928020	KANSL1L-AS1	-	-	HGNC:HGNC:41139	2	2q34	KANSL1L antisense RNA 1	ncRNA	KANSL1L-AS1	KANSL1L antisense RNA 1	O	-	20201124	-
9606	101928021	HELZ-AS1	-	-	HGNC:HGNC:55319	17	17q24.2	HELZ antisense RNA 1	ncRNA	HELZ-AS1	HELZ antisense RNA 1	O	-	20201124	-
9606	101928022	LINC01214	-	-	HGNC:HGNC:49650	3	3q25.1	long intergenic non-protein coding RNA 1214	ncRNA	LINC01214	long intergenic non-protein coding RNA 1214	O	-	20201124	-
9606	101928030	LOC101928030	-	-	-	12	12p13.31	uncharacterized LOC101928030	ncRNA	-	-	-	-	20201124	-
9606	101928031	LINC01809	-	-	HGNC:HGNC:52612|Ensembl:ENSG00000232548	2	2p11.2	long intergenic non-protein coding RNA 1809	ncRNA	LINC01809	long intergenic non-protein coding RNA 1809	O	-	20201124	-
9606	101928032	LOC101928032	-	-	-	X|Y	X;Y	uncharacterized LOC101928032	ncRNA	-	-	-	-	20201124	-
9606	101928033	KCNIP1-OT1	-	CTD-2270F17.1	HGNC:HGNC:40320|Ensembl:ENSG00000253647	5	5q35.1	KCNIP1 overlapping transcript 1	ncRNA	KCNIP1-OT1	KCNIP1 overlapping transcript 1	O	-	20201124	-
9606	101928034	LOC101928034	-	-	-	1	1q21.3	uncharacterized LOC101928034	ncRNA	-	-	-	-	20201124	-
9606	101928035	PSMD7-DT	-	-	HGNC:HGNC:53056|Ensembl:ENSG00000261404	16	16q23.1	PSMD7 divergent transcript	ncRNA	PSMD7-DT	PSMD7 divergent transcript	O	-	20201124	-
9606	101928036	HRAT17	-	-	Ensembl:ENSG00000234520	7	7q31.1	heart tissue-associated transcript 17	ncRNA	-	-	-	-	20201124	-
9606	101928037	LOC101928037	-	-	-	8	8q24.3	uncharacterized LOC101928037	ncRNA	-	-	-	-	20201124	-
9606	101928039	LOC101928039	-	-	-	15	15q11.2	uncharacterized LOC101928039	ncRNA	-	-	-	-	20201124	-
9606	101928040	BARX1-DT	-	BARX1-AS1	HGNC:HGNC:50673|Ensembl:ENSG00000235601	9	9q22.32	BARX1 divergent transcript	ncRNA	BARX1-DT	BARX1 divergent transcript	O	BARX1 antisense RNA 1 (head to head)	20201124	-
9606	101928041	LOC101928041	-	-	-	22	22p11.2	ankyrin repeat domain-containing protein 20A2-like	pseudo	-	-	-	-	20201124	-
9606	101928042	LOC101928042	-	-	-	15	15q13.3	uncharacterized LOC101928042	ncRNA	-	-	-	-	20201124	-
9606	101928043	LINC01635	-	-	HGNC:HGNC:52422|Ensembl:ENSG00000228397	1	1p36.12	long intergenic non-protein coding RNA 1635	ncRNA	LINC01635	long intergenic non-protein coding RNA 1635	O	-	20201124	-
9606	101928044	LOC101928044	-	-	-	17	17p13.2	zinc finger CCHC domain-containing protein 9 pseudogene	pseudo	-	-	-	-	20201124	-
9606	101928045	LOC101928045	-	-	-	17	17q24.2	uncharacterized LOC101928045	ncRNA	-	-	-	-	20201124	-
9606	101928046	LOC101928046	-	-	-	14	14q24.2	uncharacterized LOC101928046	ncRNA	-	-	-	-	20201124	-
9606	101928047	LOC101928047	-	-	-	6	6p25.1	uncharacterized LOC101928047	ncRNA	-	-	-	-	20201124	-
9606	101928048	LOC101928048	-	-	-	20	20q13.33	uncharacterized LOC101928048	ncRNA	-	-	-	-	20201124	-
9606	101928051	LOC101928051	-	-	-	10	10p15.1	uncharacterized LOC101928051	ncRNA	-	-	-	-	20201124	-
9606	101928052	LOC101928052	-	-	Ensembl:ENSG00000249419	4	4q32.2	uncharacterized LOC101928052	ncRNA	-	-	-	-	20201124	-
9606	101928053	LOC101928053	-	-	Ensembl:ENSG00000246308	11	11p15.4	uncharacterized LOC101928053	ncRNA	-	-	-	-	20201124	-
9606	101928055	LOC101928055	-	-	-	X|Y	X;Y	uncharacterized LOC101928055	ncRNA	-	-	-	-	20201124	-
9606	101928058	LOC101928058	-	-	Ensembl:ENSG00000253764	8	8p23.3	uncharacterized LOC101928058	ncRNA	-	-	-	-	20201124	-
9606	101928059	LOC101928059	-	-	Ensembl:ENSG00000284738	1	1q21.3	uncharacterized LOC101928059	ncRNA	-	-	-	-	20201124	-
9606	101928062	PRANCR	-	CNOT2-DT|LINC01481	MIM:619085|HGNC:HGNC:51126|Ensembl:ENSG00000257815	12	12q15	progenitor renewal associated non-coding RNA	ncRNA	PRANCR	progenitor renewal associated non-coding RNA	O	CNOT2 divergent transcript|long intergenic non-protein coding RNA 1481	20201124	-
9606	101928063	ZNF230-DT	-	-	HGNC:HGNC:55316|Ensembl:ENSG00000266921	19	19q13.31	ZNF230 divergent transcript	ncRNA	ZNF230-DT	ZNF230 divergent transcript	O	-	20201124	-
9606	101928067	LINC01945	-	-	HGNC:HGNC:52769	2	2q21.2	long intergenic non-protein coding RNA 1945	ncRNA	LINC01945	long intergenic non-protein coding RNA 1945	O	-	20201124	-
9606	101928068	LOC101928068	-	-	-	1	1q44	uncharacterized LOC101928068	ncRNA	-	-	-	-	20201124	-
9606	101928069	LOC101928069	-	-	Ensembl:ENSG00000255517	11	11q13.2	uncharacterized LOC101928069	ncRNA	-	-	-	CTD-3074O7.5	20201124	-
9606	101928075	LOC101928075	-	-	Ensembl:ENSG00000245466	14	14q24.2	uncharacterized LOC101928075	ncRNA	-	-	-	CTD-2540L5.6	20201124	-
9606	101928076	LOC101928076	-	-	-	6	6p24.3	uncharacterized LOC101928076	ncRNA	-	-	-	-	20201124	-
9606	101928077	LOC101928077	-	-	-	7	7p15.2	uncharacterized LOC101928077	ncRNA	-	-	-	-	20201124	-
9606	101928078	LOC101928078	-	-	-	21	21q22.11	histone demethylase UTY-like	pseudo	-	-	-	-	20201124	-
9606	101928079	SLC44A3-AS1	-	LINC01057|XLOC_000303	HGNC:HGNC:49057|Ensembl:ENSG00000224081	1	1p21.3	SLC44A3 antisense RNA 1	ncRNA	SLC44A3-AS1	SLC44A3 antisense RNA 1	O	long intergenic non-protein coding RNA 1057	20201124	-
9606	101928080	LOC101928080	-	-	-	10	10p15.1	uncharacterized LOC101928080	ncRNA	-	-	-	-	20201124	-
9606	101928081	LOC101928081	-	-	-	4	4q32.2	uncharacterized LOC101928081	ncRNA	-	-	-	-	20201124	-
9606	101928084	LOC101928084	-	-	-	2	2q34	uncharacterized LOC101928084	ncRNA	-	-	-	-	20201124	-
9606	101928085	ERICH6-AS1	-	-	HGNC:HGNC:41205|Ensembl:ENSG00000240137	3	3q25.1	ERICH6 antisense RNA 1	ncRNA	ERICH6-AS1	ERICH6 antisense RNA 1	O	-	20201124	-
9606	101928087	LOC101928087	-	-	Ensembl:ENSG00000277332	8	8q24.3	uncharacterized LOC101928087	ncRNA	-	-	-	-	20201124	-
9606	101928089	SMYD3-AS1	-	-	HGNC:HGNC:40708	1	1q44	SMYD3 antisense RNA 1	ncRNA	SMYD3-AS1	SMYD3 antisense RNA 1	O	-	20201124	-
9606	101928092	LOC101928092	-	-	-	X|Y	X;Y	uncharacterized LOC101928092	ncRNA	-	-	-	-	20201124	-
9606	101928093	LOC101928093	-	-	Ensembl:ENSG00000253295	5	5q35.1	uncharacterized LOC101928093	ncRNA	-	-	-	-	20201124	-
9606	101928095	LOC101928095	-	-	-	8	8p23.1	uncharacterized LOC101928095	ncRNA	-	-	-	-	20201124	-
9606	101928096	LOC101928096	-	-	-	6	6q22.32	uncharacterized LOC101928096	ncRNA	-	-	-	-	20201124	-
9606	101928098	ALG14-AS1	-	-	HGNC:HGNC:41192|Ensembl:ENSG00000230427	1	1p21.3	ALG14 antisense RNA 1	ncRNA	ALG14-AS1	ALG14 antisense RNA 1	O	-	20201124	-
9606	101928099	PCAT7	-	PCAN-R2	HGNC:HGNC:48824	9	9q22.32	prostate cancer associated transcript 7	ncRNA	PCAT7	prostate cancer associated transcript 7	O	prostate cancer associated transcript 7 (non-protein coding)|prostate cancer-associated noncoding RNA 2	20201124	-
9606	101928100	KLRK1-AS1	-	-	HGNC:HGNC:54868|Ensembl:ENSG00000245648	12	12p13.2	KLRK1 antisense RNA 1	ncRNA	KLRK1-AS1	KLRK1 antisense RNA 1	O	-	20201124	-
9606	101928101	IL6R-AS1	-	-	HGNC:HGNC:53716|Ensembl:ENSG00000228013	1	1q21.3	IL6R antisense RNA 1	ncRNA	IL6R-AS1	IL6R antisense RNA 1	O	RP11-350G8.5	20201124	-
9606	101928103	SNHG31	-	-	HGNC:HGNC:54196|Ensembl:ENSG00000229267	2	2q35	small nucleolar RNA host gene 31	ncRNA	SNHG31	small nucleolar RNA host gene 31	O	-	20201124	-
9606	101928104	LINC01482	-	-	HGNC:HGNC:51128|Ensembl:ENSG00000267659	17	17q24.2	long intergenic non-protein coding RNA 1482	ncRNA	LINC01482	long intergenic non-protein coding RNA 1482	O	-	20201124	-
9606	101928105	LOC101928105	-	-	-	3	3q25.1	uncharacterized LOC101928105	ncRNA	-	-	-	-	20201124	-
9606	101928106	LINC02522	-	-	HGNC:HGNC:53541	6	6p24.3	long intergenic non-protein coding RNA 2522	ncRNA	LINC02522	long intergenic non-protein coding RNA 2522	O	-	20201124	-
9606	101928107	LOC101928107	-	-	Ensembl:ENSG00000226527	21	21q22.11	uncharacterized LOC101928107	ncRNA	-	-	-	-	20201124	-
9606	101928108	LY6L	-	-	HGNC:HGNC:52284|Ensembl:ENSG00000261667	8	8q24.3	lymphocyte antigen 6 family member L	protein-coding	LY6L	lymphocyte antigen 6 family member L	O	lymphocyte antigen 6L|lymphocyte antigen 6 complex locus protein L	20201124	-
9606	101928111	HDAC4-AS1	-	-	HGNC:HGNC:54064|Ensembl:ENSG00000222020	2	2q37.3	HDAC4 antisense RNA 1	ncRNA	HDAC4-AS1	HDAC4 antisense RNA 1	O	-	20201124	-
9606	101928113	ST3GAL5-AS1	-	-	HGNC:HGNC:51129	2	2p11.2	ST3GAL5 antisense RNA 1 (head to head)	ncRNA	ST3GAL5-AS1	ST3GAL5 antisense RNA 1 (head to head)	O	-	20201124	-
9606	101928114	LINC01811	-	-	HGNC:HGNC:52615|Ensembl:ENSG00000226320	3	3p22.3	long intergenic non-protein coding RNA 1811	ncRNA	LINC01811	long intergenic non-protein coding RNA 1811	O	-	20201124	-
9606	101928118	LOC101928118	-	-	Ensembl:ENSG00000226026	1	1p21.3	uncharacterized LOC101928118	ncRNA	-	-	-	-	20201124	-
9606	101928119	LOC101928119	-	-	-	9	9q22.32	uncharacterized LOC101928119	ncRNA	-	-	-	-	20201124	-
9606	101928120	LOC101928120	-	-	-	1	1q21.3	uncharacterized LOC101928120	ncRNA	-	-	-	-	20201124	-
9606	101928122	LINC01483	-	-	HGNC:HGNC:51130|Ensembl:ENSG00000227517	17	17q24.3	long intergenic non-protein coding RNA 1483	ncRNA	LINC01483	long intergenic non-protein coding RNA 1483	O	-	20201124	-
9606	101928123	LOC101928123	-	-	-	14	14q24.2	uncharacterized LOC101928123	ncRNA	-	-	-	-	20201124	-
9606	101928126	LOC101928126	-	-	-	21	21q22.11	uncharacterized LOC101928126	ncRNA	-	-	-	-	20201124	-
9606	101928128	LOC101928128	-	-	-	X	Xq21.1	uncharacterized LOC101928128	ncRNA	-	-	-	-	20201124	-
9606	101928131	LOC101928131	-	-	-	4	4q32.3	uncharacterized LOC101928131	ncRNA	-	-	-	-	20201124	-
9606	101928132	LINC02683	-	-	HGNC:HGNC:54179|Ensembl:ENSG00000254438	11	11p15.2	long intergenic non-protein coding RNA 2683	ncRNA	LINC02683	long intergenic non-protein coding RNA 2683	O	-	20201124	-
9606	101928134	RYR3-DT	-	-	HGNC:HGNC:51417|Ensembl:ENSG00000259446	15	15q13.3	RYR3 divergent transcript	ncRNA	RYR3-DT	RYR3 divergent transcript	O	TCONS_l2_00009005	20201124	-
9606	101928135	LOC101928135	-	-	-	3	3p22.3	uncharacterized LOC101928135	ncRNA	-	-	-	-	20201124	-
9606	101928136	LINC01484	-	-	HGNC:HGNC:51136|Ensembl:ENSG00000253686	5	5q35.2	long intergenic non-protein coding RNA 1484	ncRNA	LINC01484	long intergenic non-protein coding RNA 1484	O	CTB-43E15.3	20201124	-
9606	101928137	LINC02444	-	-	HGNC:HGNC:53376|Ensembl:ENSG00000258123	12	12q21.1	long intergenic non-protein coding RNA 2444	ncRNA	LINC02444	long intergenic non-protein coding RNA 2444	O	-	20201124	-
9606	101928138	LINC01486	-	-	HGNC:HGNC:51137|Ensembl:ENSG00000256560	12	12q24.11	long intergenic non-protein coding RNA 1486	ncRNA	LINC01486	long intergenic non-protein coding RNA 1486	O	TCONS_00021407	20201124	-
9606	101928140	PTPRK-AS1	-	-	HGNC:HGNC:40484	6	6q22.33	PTPRK antisense RNA 1	ncRNA	PTPRK-AS1	PTPRK antisense RNA 1	O	-	20201124	-
9606	101928141	LINC01028	-	TCONS_00025127	HGNC:HGNC:49014|Ensembl:ENSG00000267603	17	17q24.3	long intergenic non-protein coding RNA 1028	ncRNA	LINC01028	long intergenic non-protein coding RNA 1028	O	-	20201124	-
9606	101928142	AADACL2-AS1	-	-	HGNC:HGNC:50301	3	3q25.1	AADACL2 antisense RNA 1	ncRNA	AADACL2-AS1	AADACL2 antisense RNA 1	O	-	20201124	-
9606	101928143	LOC101928143	-	-	Ensembl:ENSG00000284930	14	14q24.3	uncharacterized LOC101928143	ncRNA	-	-	-	-	20201124	-
9606	101928144	LINC02837	-	-	HGNC:HGNC:54371|Ensembl:ENSG00000264464	18	18q21.1	long intergenic non-protein coding RNA 2837	ncRNA	LINC02837	long intergenic non-protein coding RNA 2837	O	-	20201124	-
9606	101928145	LOC101928145	-	-	-	19	19q13.32	paraneoplastic antigen-like protein 8B	pseudo	-	-	-	-	20201124	-
9606	101928146	LOC101928146	-	-	-	6	6p24.3	uncharacterized LOC101928146	ncRNA	-	-	-	-	20201124	-
9606	101928147	FAM243A	-	C21orf140	HGNC:HGNC:39602|Ensembl:ENSG00000222018	21	21q22.12	family with sequence similarity 243 member A	protein-coding	FAM243A	family with sequence similarity 243 member A	O	protein FAM243A|uncharacterized protein C21orf140	20201124	-
9606	101928149	LOC101928149	-	-	-	2	2p24.2	nascent polypeptide associated complex subunit alpha pseudogene	pseudo	-	-	-	nascent polypeptide-associated complex alpha subunit pseudogene	20201124	-
9606	101928150	LINC02648	-	-	HGNC:HGNC:54132	10	10p14	long intergenic non-protein coding RNA 2648	ncRNA	LINC02648	long intergenic non-protein coding RNA 2648	O	-	20201124	-
9606	101928151	LINC01179	-	-	HGNC:HGNC:49556|Ensembl:ENSG00000249500	4	4q32.3	long intergenic non-protein coding RNA 1179	ncRNA	LINC01179	long intergenic non-protein coding RNA 1179	O	-	20201124	-
9606	101928152	LOC101928152	-	-	-	2	2p11.2	uncharacterized LOC101928152	ncRNA	-	-	-	-	20201124	-
9606	101928153	ITGA9-AS1	-	-	HGNC:HGNC:49668|Ensembl:ENSG00000235257	3	3p22.2	ITGA9 antisense RNA 1	ncRNA	ITGA9-AS1	ITGA9 antisense RNA 1	O	-	20201124	-
9606	101928154	LINC01485	-	-	HGNC:HGNC:51138|Ensembl:ENSG00000254211	5	5q35.2	long intergenic non-protein coding RNA 1485	ncRNA	LINC01485	long intergenic non-protein coding RNA 1485	O	CTB-43E15.4	20201124	-
9606	101928156	LOC101928156	-	-	-	2	2q35	uncharacterized LOC101928156	ncRNA	-	-	-	-	20201124	-
9606	101928158	LAMA5-AS1	-	-	HGNC:HGNC:40334|Ensembl:ENSG00000228812	20	20q13.33	LAMA5 antisense RNA 1	ncRNA	LAMA5-AS1	LAMA5 antisense RNA 1	O	-	20201124	-
9606	101928160	LOC101928160	-	-	Ensembl:ENSG00000181135	8	8q24.3	uncharacterized LOC101928160	ncRNA	-	-	-	-	20201124	-
9606	101928161	NCKAP5-AS2	-	-	HGNC:HGNC:54065|Ensembl:ENSG00000226953	2	2q21.2	NCKAP5 antisense RNA 2	ncRNA	NCKAP5-AS2	NCKAP5 antisense RNA 2	O	-	20201124	-
9606	101928162	LINC02366	-	-	HGNC:HGNC:53289|Ensembl:ENSG00000256888	12	12p13.2	long intergenic non-protein coding RNA 2366	ncRNA	LINC02366	long intergenic non-protein coding RNA 2366	O	-	20201124	-
9606	101928163	LOC101928163	-	-	-	1	1p36.12	uncharacterized LOC101928163	ncRNA	-	-	-	-	20201124	-
9606	101928165	CASC17	-	LINC00600	HGNC:HGNC:43911|Ensembl:ENSG00000260785	17	17q24.3	cancer susceptibility 17	ncRNA	CASC17	cancer susceptibility 17	O	cancer susceptibility 17 (non-protein coding)|cancer susceptibility candidate 17 (non-protein coding)|long intergenic non-protein coding RNA 600	20201124	-
9606	101928166	LOC101928166	-	-	-	3	3q25.1	uncharacterized LOC101928166	ncRNA	-	-	-	-	20201124	-
9606	101928167	LINC01917	-	-	HGNC:HGNC:52736|Ensembl:ENSG00000260433	18	18q21.2	long intergenic non-protein coding RNA 1917	ncRNA	LINC01917	long intergenic non-protein coding RNA 1917	O	-	20201124	-
9606	101928168	LOC101928168	-	-	Ensembl:ENSG00000285412	7	7p14.3	uncharacterized LOC101928168	ncRNA	-	-	-	-	20201124	-
9606	101928169	LINC01650	-	-	HGNC:HGNC:52437	1	1p21.3	long intergenic non-protein coding RNA 1650	ncRNA	LINC01650	long intergenic non-protein coding RNA 1650	O	-	20201124	-
9606	101928173	LINC01943	-	-	HGNC:HGNC:52767	2	2p11.2	long intergenic non-protein coding RNA 1943	ncRNA	LINC01943	long intergenic non-protein coding RNA 1943	O	-	20201124	-
9606	101928174	LOC101928174	-	-	Ensembl:ENSG00000250007	15	15q14	uncharacterized LOC101928174	ncRNA	-	-	-	-	20201124	-
9606	101928176	LINC01411	-	-	HGNC:HGNC:50703|Ensembl:ENSG00000249306	5	5q35.2	long intergenic non-protein coding RNA 1411	ncRNA	LINC01411	long intergenic non-protein coding RNA 1411	O	RP11-267A15.1	20201124	-
9606	101928177	LOC101928177	-	-	-	1	1q23.1	uncharacterized LOC101928177	ncRNA	-	-	-	-	20201124	-
9606	101928180	LOC101928180	-	-	-	2	2q35	uncharacterized LOC101928180	ncRNA	-	-	-	-	20201124	-
9606	101928185	NCKAP5-AS1	-	-	HGNC:HGNC:41246|Ensembl:ENSG00000233729	2	2q21.2	NCKAP5 antisense RNA 1	ncRNA	NCKAP5-AS1	NCKAP5 antisense RNA 1	O	-	20201124	-
9606	101928188	LOC101928188	-	-	-	16	16p11.2	uncharacterized LOC101928188	ncRNA	-	-	-	-	20201124	-
9606	101928190	LINC01487	-	-	HGNC:HGNC:51139|Ensembl:ENSG00000241336	3	3q25.2	long intergenic non-protein coding RNA 1487	ncRNA	LINC01487	long intergenic non-protein coding RNA 1487	O	-	20201124	-
9606	101928191	LOC101928191	-	-	-	6	6p24.2	uncharacterized LOC101928191	ncRNA	-	-	-	-	20201124	-
9606	101928193	LOC101928193	-	-	-	9	9q34.2	uncharacterized LOC101928193	protein-coding	-	-	-	uncharacterized protein LOC101928193	20201124	-
9606	101928195	LOC101928195	-	-	-	9	9q21.11	methylenetetrahydrofolate dehydrogenase (NADP+ dependent) 1 like pseudogene	pseudo	-	-	-	monofunctional C1-tetrahydrofolate synthase, mitochondrial-like	20201124	-
9606	101928196	LOC101928196	-	-	-	2	2p24.1	uncharacterized LOC101928196	ncRNA	-	-	-	-	20201124	-
9606	101928198	LOC101928198	-	-	Ensembl:ENSG00000198948	4	-	uncharacterized LOC101928198	ncRNA	-	-	-	-	20201209	-
9606	101928200	MRGPRF-AS1	-	-	HGNC:HGNC:51140|Ensembl:ENSG00000256508	11	11q13.3	MRGPRF antisense RNA 1	ncRNA	MRGPRF-AS1	MRGPRF antisense RNA 1	O	-	20201124	-
9606	101928201	LOC101928201	-	-	Ensembl:ENSG00000236513	X	Xp22.32	uncharacterized LOC101928201	ncRNA	-	-	-	-	20201124	-
9606	101928202	LOC101928202	-	-	-	1	1q23.1	SLAM family member 5	ncRNA	-	-	-	-	20201124	-
9606	101928203	LINC02125	-	-	HGNC:HGNC:52982|Ensembl:ENSG00000250514	16	16q23.1	long intergenic non-protein coding RNA 2125	ncRNA	LINC02125	long intergenic non-protein coding RNA 2125	O	-	20201124	-
9606	101928205	LINC02097	-	-	HGNC:HGNC:52948|Ensembl:ENSG00000226101	17	17q24.3	long intergenic non-protein coding RNA 2097	ncRNA	LINC02097	long intergenic non-protein coding RNA 2097	O	-	20201124	-
9606	101928211	LOC101928211	-	-	-	7	7q31.33	uncharacterized LOC101928211	ncRNA	-	-	-	-	20201124	-
9606	101928212	LOC101928212	-	-	-	21	21q22.3	uncharacterized LOC101928212	protein-coding	-	-	-	uncharacterized protein LOC101928212	20201124	-
9606	101928214	LOC101928214	-	-	-	2	2p11.2	uncharacterized LOC101928214	ncRNA	-	-	-	-	20201124	-
9606	101928215	LOC101928215	-	-	-	16	16p11.2	uncharacterized LOC101928215	ncRNA	-	-	-	-	20201124	-
9606	101928216	LOC101928216	-	-	-	1	1p36.11	uncharacterized LOC101928216	ncRNA	-	-	-	-	20201124	-
9606	101928217	LOC101928217	-	-	-	4	4p16.3	uncharacterized LOC101928217	ncRNA	-	-	-	-	20201124	-
9606	101928219	LOC101928219	-	-	-	1	1p21.3	uncharacterized LOC101928219	ncRNA	-	-	-	-	20201124	-
9606	101928222	LOC101928222	-	-	Ensembl:ENSG00000227210	2	2p24.1	uncharacterized LOC101928222	ncRNA	-	-	-	-	20201124	-
9606	101928223	LINC01612	-	-	HGNC:HGNC:51837|Ensembl:ENSG00000250266	4	4q33	long intergenic non-protein coding RNA 1612	ncRNA	LINC01612	long intergenic non-protein coding RNA 1612	O	RP11-789C1.1|TCONS_00008319	20201124	-
9606	101928226	LYPD9P	-	-	HGNC:HGNC:53735	1	1q44	LY6/PLAUR domain containing 9, pseudogene	pseudo	LYPD9P	LY6/PLAUR domain containing 9, pseudogene	O	-	20201124	-
9606	101928227	LINC02345	-	-	HGNC:HGNC:53267|Ensembl:ENSG00000259225	15	15q14	long intergenic non-protein coding RNA 2345	ncRNA	LINC02345	long intergenic non-protein coding RNA 2345	O	-	20201124	-
9606	101928228	LOC101928228	-	-	Ensembl:ENSG00000236120	X	Xp22.32	uncharacterized LOC101928228	ncRNA	-	-	-	-	20201124	-
9606	101928230	LOC101928230	-	-	-	16	16q23.2	uncharacterized LOC101928230	ncRNA	-	-	-	-	20201124	-
9606	101928231	CT69	-	-	HGNC:HGNC:37196|Ensembl:ENSG00000231971	6	6q23.2	cancer/testis associated transcript 69	ncRNA	CT69	cancer/testis associated transcript 69	O	cancer/testis antigen 69	20201124	-
9606	101928232	LINC01280	-	-	HGNC:HGNC:50336	2	2q35	long intergenic non-protein coding RNA 1280	ncRNA	LINC01280	long intergenic non-protein coding RNA 1280	O	-	20201124	-
9606	101928233	LINC01671	-	-	HGNC:HGNC:52459|Ensembl:ENSG00000225431	21	21q22.3	long intergenic non-protein coding RNA 1671	ncRNA	LINC01671	long intergenic non-protein coding RNA 1671	O	-	20201124	-
9606	101928234	LOC101928234	-	-	-	3	3p22.2	uncharacterized LOC101928234	ncRNA	-	-	-	-	20201124	-
9606	101928235	PIK3R5-DT	-	CTB-41I6.1|CTB-41I6.2	HGNC:HGNC:55321	17	17p13.1	PIK3R5 divergent transcript	ncRNA	PIK3R5-DT	PIK3R5 divergent transcript	O	-	20201124	-
9606	101928236	LOC101928236	-	-	-	3	3q25.31-q25.32	uncharacterized LOC101928236	ncRNA	-	-	-	-	20201124	-
9606	101928237	LOC101928237	-	-	-	4	4p16.2	uncharacterized LOC101928237	ncRNA	-	-	-	-	20201124	-
9606	101928238	ZNF426-DT	-	-	HGNC:HGNC:53777|Ensembl:ENSG00000278611	19	19p13.2	ZNF426 divergent transcript	ncRNA	ZNF426-DT	ZNF426 divergent transcript	O	CTC-543D15.8	20201124	-
9606	101928241	LINC01787	-	-	HGNC:HGNC:52576|Ensembl:ENSG00000231987	1	1p21.3	long intergenic non-protein coding RNA 1787	ncRNA	LINC01787	long intergenic non-protein coding RNA 1787	O	-	20201124	-
9606	101928242	TMEM30BP1	-	-	HGNC:HGNC:55058	X	Xq24	TMEM30B pseudogene 1	pseudo	TMEM30BP1	TMEM30B pseudogene 1	O	cell cycle control protein 50B-like|transmembrane protein 30B pseudogene	20201124	-
9606	101928243	DARS1-AS1	-	DARS-AS1	HGNC:HGNC:40170|Ensembl:ENSG00000231890	2	2q21.3	DARS1 antisense RNA 1	ncRNA	DARS1-AS1	DARS1 antisense RNA 1	O	DARS antisense RNA 1	20201124	-
9606	101928244	TESC-AS1	-	-	HGNC:HGNC:51142	12	12q24.22	TESC antisense RNA 1 (head to head)	ncRNA	TESC-AS1	TESC antisense RNA 1 (head to head)	O	-	20201124	-
9606	101928248	LINC01229	-	-	HGNC:HGNC:49682|Ensembl:ENSG00000260876	16	16q23.2	long intergenic non-protein coding RNA 1229	ncRNA	LINC01229	long intergenic non-protein coding RNA 1229	O	TCONS_00024480	20201124	-
9606	101928251	LOC101928251	-	-	Ensembl:ENSG00000264985	17	17q25.1	uncharacterized LOC101928251	ncRNA	-	-	-	-	20201124	-
9606	101928253	LOC101928253	-	-	Ensembl:ENSG00000225102	6	6p24.1	uncharacterized LOC101928253	ncRNA	-	-	-	-	20201124	-
9606	101928254	LOC101928254	-	-	Ensembl:ENSG00000219445	7	7q31.33	uncharacterized LOC101928254	ncRNA	-	-	-	-	20201124	-
9606	101928255	LOC101928255	-	-	-	21	21q22.3	uncharacterized LOC101928255	ncRNA	-	-	-	-	20201124	-
9606	101928256	UBE2Q2P10	-	-	HGNC:HGNC:49518	8	8q21.3	ubiquitin conjugating enzyme E2 Q2 pseudogene 10	pseudo	UBE2Q2P10	ubiquitin conjugating enzyme E2 Q2 pseudogene 10	O	ubiquitin conjugating enzyme E2Q family member 2 pseudogene 10	20201124	-
9606	101928257	LOC101928257	-	-	-	7	7p12.1	uncharacterized LOC101928257	ncRNA	-	-	-	-	20201124	-
9606	101928259	PHKA1-AS1	-	-	HGNC:HGNC:40446|Ensembl:ENSG00000231944	X	Xq13.1	PHKA1 antisense RNA 1	ncRNA	PHKA1-AS1	PHKA1 antisense RNA 1	O	PHKA1 antisense RNA 1 (non-protein coding)	20201124	-
9606	101928263	LOC101928263	-	-	-	3	3p22.2	uncharacterized LOC101928263	ncRNA	-	-	-	-	20201124	-
9606	101928264	LOC101928264	-	-	-	1	1q23.2	uncharacterized LOC101928264	ncRNA	-	-	-	-	20201124	-
9606	101928266	LOC101928266	-	-	Ensembl:ENSG00000262966	17	17p13.1	uncharacterized LOC101928266	ncRNA	-	-	-	-	20201124	-
9606	101928268	LOC101928268	-	-	-	7	7p14.3	uncharacterized LOC101928268	protein-coding	-	-	-	uncharacterized protein LOC101928268	20201124	-
9606	101928269	LOC101928269	-	-	-	21	21q22.12	uncharacterized LOC101928269	ncRNA	-	-	-	-	20201124	-
9606	101928270	LINC01708	-	-	HGNC:HGNC:52496|Ensembl:ENSG00000224445	1	1p21.2	long intergenic non-protein coding RNA 1708	ncRNA	LINC01708	long intergenic non-protein coding RNA 1708	O	-	20201124	-
9606	101928271	LINC02850	-	-	HGNC:HGNC:54386|Ensembl:ENSG00000236436	2	2p24.1	long intergenic non-protein coding RNA 2850	ncRNA	LINC02850	long intergenic non-protein coding RNA 2850	O	-	20201124	-
9606	101928272	LOC101928272	-	-	-	10	10p14	uncharacterized LOC101928272	ncRNA	-	-	-	-	20201124	-
9606	101928273	LOC101928273	-	-	-	2	2q22.1	uncharacterized LOC101928273	ncRNA	-	-	-	-	20201124	-
9606	101928274	LOC101928274	-	-	-	12	12q24.23	uncharacterized LOC101928274	ncRNA	-	-	-	-	20201124	-
9606	101928276	LINC01227	-	-	HGNC:HGNC:49680|Ensembl:ENSG00000260737	16	16q23.2	long intergenic non-protein coding RNA 1227	ncRNA	LINC01227	long intergenic non-protein coding RNA 1227	O	-	20201124	-
9606	101928277	LOC101928277	-	-	-	6	6q23.2-q23.3	uncharacterized LOC101928277	ncRNA	-	-	-	-	20201124	-
9606	101928278	LOC101928278	-	-	-	2	2q35	uncharacterized LOC101928278	ncRNA	-	-	-	-	20201124	-
9606	101928279	LOC101928279	-	-	-	4	4p16.2	uncharacterized LOC101928279	ncRNA	-	-	-	-	20201124	-
9606	101928280	LINC02549	-	-	HGNC:HGNC:53584|Ensembl:ENSG00000226497	6	6q12	long intergenic non-protein coding RNA 2549	ncRNA	LINC02549	long intergenic non-protein coding RNA 2549	O	-	20201124	-
9606	101928283	LOC101928283	-	-	Ensembl:ENSG00000224897	7	7q31.33	uncharacterized LOC101928283	ncRNA	-	-	-	-	20201124	-
9606	101928284	PDE9A-AS1	-	-	HGNC:HGNC:40440	21	21q22.3	PDE9A antisense RNA 1	ncRNA	PDE9A-AS1	PDE9A antisense RNA 1	O	-	20201124	-
9606	101928287	LINC01285	-	-	HGNC:HGNC:50344|Ensembl:ENSG00000203650	X	Xq24	long intergenic non-protein coding RNA 1285	ncRNA	LINC01285	long intergenic non-protein coding RNA 1285	O	-	20201124	-
9606	101928288	LINC02504	-	-	HGNC:HGNC:53493|Ensembl:ENSG00000248339	4	4q34.1	long intergenic non-protein coding RNA 2504	ncRNA	LINC02504	long intergenic non-protein coding RNA 2504	O	-	20201124	-
9606	101928290	PLBD1-AS1	-	-	HGNC:HGNC:51143|Ensembl:ENSG00000256751	12	12p13.1-p12.3	PLBD1 antisense RNA 1	ncRNA	PLBD1-AS1	PLBD1 antisense RNA 1	O	-	20201124	-
9606	101928292	LINC01488	-	BRCAT8	MIM:617696|HGNC:HGNC:51144	11	11q13.3	long intergenic non-protein coding RNA 1488	ncRNA	LINC01488	long intergenic non-protein coding RNA 1488	O	breast cancer-associated transcript 8	20201124	-
9606	101928295	LOC101928295	-	-	Ensembl:ENSG00000268686	19	19q13.33	uncharacterized LOC101928295	ncRNA	-	-	-	-	20201124	-
9606	101928296	LOC101928296	-	-	-	8	8q22.2	ATP synthase-coupling factor 6, mitochondrial-like	pseudo	-	-	-	-	20201124	-
9606	101928298	LINC02670	-	-	HGNC:HGNC:54156|Ensembl:ENSG00000224788	10	10p14	long intergenic non-protein coding RNA 2670	ncRNA	LINC02670	long intergenic non-protein coding RNA 2670	O	-	20201124	-
9606	101928300	LOC101928300	-	-	-	12	12q24.31	uncharacterized LOC101928300	ncRNA	-	-	-	-	20201124	-
9606	101928303	ZPLD2P	-	-	HGNC:HGNC:54510|Ensembl:ENSG00000236155	1	1p36.11	zona pellucida like domain containing 2, pseudogene	ncRNA	ZPLD2P	zona pellucida like domain containing 2, pseudogene	O	-	20201124	-
9606	101928304	LOC101928304	-	-	Ensembl:ENSG00000232310	6	6q23.2	uncharacterized LOC101928304	ncRNA	-	-	-	-	20201124	-
9606	101928306	LOC101928306	-	-	-	4	4p16.2	uncharacterized LOC101928306	ncRNA	-	-	-	-	20201124	-
9606	101928307	LOC101928307	-	-	-	6	6q12	uncharacterized LOC101928307	ncRNA	-	-	-	-	20201124	-
9606	101928309	LINC02530	-	-	HGNC:HGNC:53556|Ensembl:ENSG00000234015	6	6p24.1	long intergenic non-protein coding RNA 2530	ncRNA	LINC02530	long intergenic non-protein coding RNA 2530	O	-	20201124	-
9606	101928311	LINC01668	-	-	HGNC:HGNC:52456|Ensembl:ENSG00000283051	21	21q22.3	long intergenic non-protein coding RNA 1668	ncRNA	LINC01668	long intergenic non-protein coding RNA 1668	O	-	20201124	-
9606	101928314	GALNTL6-AS1	-	-	HGNC:HGNC:54079	4	4q34.1	GALNTL6 antisense RNA 1	ncRNA	GALNTL6-AS1	GALNTL6 antisense RNA 1	O	-	20201124	-
9606	101928316	LINC02859	-	-	HGNC:HGNC:54399	11	11p14.1	long intergenic non-protein coding RNA 2859	ncRNA	LINC02859	long intergenic non-protein coding RNA 2859	O	LncRNA-LOC101928316	20201124	-
9606	101928317	LOC101928317	-	-	-	12	12p13.1	uncharacterized LOC101928317	ncRNA	-	-	-	-	20201124	-
9606	101928322	CELF2-DT	-	-	HGNC:HGNC:54157	10	10p14	CELF2 divergent transript	ncRNA	CELF2-DT	CELF2 divergent transript	O	-	20201124	-
9606	101928323	LOC101928323	-	-	-	3	3p22.1	uncharacterized LOC101928323	ncRNA	-	-	-	-	20201124	-
9606	101928324	DHDDS-AS1	-	-	HGNC:HGNC:40925	1	1p36.11	DHDDS antisense RNA 1	ncRNA	DHDDS-AS1	DHDDS antisense RNA 1	O	-	20201124	-
9606	101928326	LOC101928326	-	-	-	6	6q23.3	uncharacterized LOC101928326	ncRNA	-	-	-	-	20201124	-
9606	101928327	LINC01921	-	-	HGNC:HGNC:52740	2	2q35	long intergenic non-protein coding RNA 1921	ncRNA	LINC01921	long intergenic non-protein coding RNA 1921	O	-	20201124	-
9606	101928331	LOC101928331	-	-	-	6	6p23	uncharacterized LOC101928331	ncRNA	-	-	-	-	20201124	-
9606	101928333	GRM8-AS1	-	-	HGNC:HGNC:40268|Ensembl:ENSG00000236340	7	7q31.33	GRM8 antisense RNA 1	ncRNA	GRM8-AS1	GRM8 antisense RNA 1	O	-	20201124	-
9606	101928334	LOC101928334	-	-	-	1	1p21.2	uncharacterized LOC101928334	ncRNA	-	-	-	-	20201124	-
9606	101928335	LOC101928335	-	-	Ensembl:ENSG00000236064	X	Xq22.3	uncharacterized LOC101928335	ncRNA	-	-	-	-	20201124	-
9606	101928336	LOC101928336	-	-	Ensembl:ENSG00000230392	X	Xq24	uncharacterized LOC101928336	ncRNA	-	-	-	-	20201124	-
9606	101928337	PTCSC2	-	-	HGNC:HGNC:44086|Ensembl:ENSG00000236130	9	9q22.33	papillary thyroid carcinoma susceptibility candidate 2	ncRNA	PTCSC2	papillary thyroid carcinoma susceptibility candidate 2	O	papillary thyroid carcinoma susceptibility candidate 2 (non-protein coding)	20201124	-
9606	101928338	LOC101928338	-	-	-	11	11p14.1	uncharacterized LOC101928338	ncRNA	-	-	-	-	20201124	-
9606	101928340	LINC01489	-	-	HGNC:HGNC:51145	12	12p12.3	long intergenic non-protein coding RNA 1489	ncRNA	LINC01489	long intergenic non-protein coding RNA 1489	O	-	20201124	-
9606	101928343	LOC101928343	-	-	-	17	17q25.1	uncharacterized LOC101928343	ncRNA	-	-	-	CTD-2006K23.1	20201124	-
9606	101928344	LOC101928344	-	-	-	19	19p13.3	uncharacterized LOC101928344	ncRNA	-	-	-	-	20201124	-
9606	101928345	PABPC1L2B-AS1	-	-	HGNC:HGNC:50345|Ensembl:ENSG00000226725	X	Xq13.1-q13.2	PABPC1L2B antisense RNA 1 (head to head)	ncRNA	PABPC1L2B-AS1	PABPC1L2B antisense RNA 1 (head to head)	O	-	20201124	-
9606	101928346	KDM2B-DT	-	-	HGNC:HGNC:53287	12	12q24.31	KDM2B divergent transcript	ncRNA	KDM2B-DT	KDM2B divergent transcript	O	-	20201124	-
9606	101928347	LOC101928347	-	-	-	2	2p11.2	uncharacterized LOC101928347	ncRNA	-	-	-	-	20201124	-
9606	101928350	LOC101928350	-	-	-	17	17p12	uncharacterized LOC101928350	ncRNA	-	-	-	-	20201124	-
9606	101928351	LOC101928351	-	-	-	3	3q25.33	uncharacterized LOC101928351	ncRNA	-	-	-	-	20201124	-
9606	101928352	LOC101928352	-	-	-	14	14q24.3	uncharacterized LOC101928352	ncRNA	-	-	-	-	20201124	-
9606	101928353	EVADR	-	-	-	6	6q13	uncharacterized LOC101928353	ncRNA	-	-	-	endogenous retroviral-associated adenocarcinoma RNA	20201124	-
9606	101928354	LOC101928354	-	-	-	6	6p23	uncharacterized LOC101928354	ncRNA	-	-	-	-	20201124	-
9606	101928357	LOC101928357	-	-	-	7	7q31.33	uncharacterized LOC101928357	ncRNA	-	-	-	-	20201124	-
9606	101928358	LOC101928358	-	-	-	X	Xq22.3	uncharacterized LOC101928358	ncRNA	-	-	-	-	20201124	-
9606	101928359	LOC101928359	-	-	Ensembl:ENSG00000287776	X	Xq25	uncharacterized LOC101928359	ncRNA	-	-	-	-	20201124	-
9606	101928361	LOC101928361	-	-	-	2	2q22.3	uncharacterized LOC101928361	ncRNA	-	-	-	-	20201124	-
9606	101928362	LOC101928362	-	-	-	12	12p12.3	uncharacterized LOC101928362	ncRNA	-	-	-	-	20201124	-
9606	101928363	EHD4-AS1	-	-	HGNC:HGNC:51418|Ensembl:ENSG00000259883	15	15q15.1	EHD4 antisense RNA 1	ncRNA	EHD4-AS1	EHD4 antisense RNA 1	O	-	20201124	-
9606	101928368	LOC101928368	-	-	-	21	21q22.13	uncharacterized LOC101928368	ncRNA	-	-	-	-	20201124	-
9606	101928369	LOC101928369	-	-	-	21	21q22.3	uncharacterized LOC101928369	ncRNA	-	-	-	-	20201124	-
9606	101928370	LOC101928370	-	-	-	1	1p21.2	uncharacterized LOC101928370	ncRNA	-	-	-	-	20201124	-
9606	101928371	LOC101928371	-	-	Ensembl:ENSG00000225420	2	2p11.2	uncharacterized LOC101928371	ncRNA	-	-	-	-	20201124	-
9606	101928372	LOC101928372	-	-	Ensembl:ENSG00000198358	1	1q23.3	uncharacterized LOC101928372	ncRNA	-	-	-	-	20201124	-
9606	101928373	LOC101928373	-	-	-	6	6q23.3	uncharacterized LOC101928373	ncRNA	-	-	-	-	20201124	-
9606	101928376	IL12A-AS1	-	ILAS1-AS1	HGNC:HGNC:49094|Ensembl:ENSG00000244040	3	3q25.33	IL12A antisense RNA 1	ncRNA	IL12A-AS1	IL12A antisense RNA 1	O	CTD-2049J23.2	20201124	-
9606	101928377	LOC101928377	-	-	-	14	14q24.3	uncharacterized LOC101928377	ncRNA	-	-	-	-	20201124	-
9606	101928378	PTOV1-AS2	-	-	HGNC:HGNC:51284	19	19q13.33	PTOV1 antisense RNA 2	ncRNA	PTOV1-AS2	PTOV1 antisense RNA 2	O	-	20201124	-
9606	101928380	LOC101928380	-	-	-	X	Xq13.2	uncharacterized LOC101928380	ncRNA	-	-	-	-	20201124	-
9606	101928381	LOC101928381	-	-	-	9	9q21.11	uncharacterized LOC101928381	ncRNA	-	-	-	-	20201124	-
9606	101928383	LOC101928383	-	-	-	4	4q34.1	uncharacterized LOC101928383	ncRNA	-	-	-	-	20201124	-
9606	101928384	LOC101928384	-	-	-	9	9q34.2	uncharacterized LOC101928384	ncRNA	-	-	-	-	20201124	-
9606	101928385	LOC101928385	-	-	-	11	11p13	uncharacterized LOC101928385	ncRNA	-	-	-	-	20201124	-
9606	101928386	LOC101928386	-	-	Ensembl:ENSG00000232377	2	2q22.3	uncharacterized LOC101928386	ncRNA	-	-	-	-	20201124	-
9606	101928387	LOC101928387	-	-	-	12	12p12.3	uncharacterized LOC101928387	ncRNA	-	-	-	-	20201124	-
9606	101928388	PLA2G4E-AS1	-	-	HGNC:HGNC:51419|Ensembl:ENSG00000246740	15	15q15.1	PLA2G4E antisense RNA 1	ncRNA	PLA2G4E-AS1	PLA2G4E antisense RNA 1	O	-	20201124	-
9606	101928389	LOC101928389	-	-	Ensembl:ENSG00000235834	X	Xp22.13	uncharacterized LOC101928389	ncRNA	-	-	-	-	20201124	-
9606	101928391	LOC101928391	-	-	-	1	1p36.11	uncharacterized LOC101928391	ncRNA	-	-	-	-	20201124	-
9606	101928392	LOC101928392	-	-	Ensembl:ENSG00000261285	16	16q23.3	uncharacterized LOC101928392	ncRNA	-	-	-	-	20201124	-
9606	101928397	FAM131B-AS1	-	-	HGNC:HGNC:55208	7	7q34	FAM131B antisense RNA 1	ncRNA	FAM131B-AS1	FAM131B antisense RNA 1	O	-	20201124	-
9606	101928398	LOC101928398	-	-	Ensembl:ENSG00000287082	21	21q22.2	uncharacterized LOC101928398	ncRNA	-	-	-	-	20201124	-
9606	101928399	LINC01679	-	TCONS_00029157	HGNC:HGNC:52469|Ensembl:ENSG00000237989	21	21q22.3	long intergenic non-protein coding RNA 1679	ncRNA	LINC01679	long intergenic non-protein coding RNA 1679	O	-	20201124	-
9606	101928401	LOC101928401	-	-	Ensembl:ENSG00000233288	7	7p11.2	uncharacterized LOC101928401	ncRNA	-	-	-	-	20201124	-
9606	101928402	LOC101928402	-	-	Ensembl:ENSG00000232412	X	Xq25	uncharacterized LOC101928402	ncRNA	-	-	-	-	20201222	-
9606	101928403	EIF2AK3-DT	-	-	HGNC:HGNC:54066|Ensembl:ENSG00000234028	2	2p11.2	EIF2AK3 divergent transcript	ncRNA	EIF2AK3-DT	EIF2AK3 divergent transcript	O	-	20201214	-
9606	101928404	RGS5-AS1	-	-	HGNC:HGNC:40504|Ensembl:ENSG00000232892	1	1q23.3	RGS5 antisense RNA 1	ncRNA	RGS5-AS1	RGS5 antisense RNA 1	O	-	20201124	-
9606	101928405	LINC02023	-	-	HGNC:HGNC:52858|Ensembl:ENSG00000239205	3	3q26.1	long intergenic non-protein coding RNA 2023	ncRNA	LINC02023	long intergenic non-protein coding RNA 2023	O	-	20201124	-
9606	101928406	LINC02543	-	-	HGNC:HGNC:53577	6	6p22.3	long intergenic non-protein coding RNA 2543	ncRNA	LINC02543	long intergenic non-protein coding RNA 2543	O	-	20201124	-
9606	101928409	LOC101928409	-	-	-	4	4q34.1	uncharacterized LOC101928409	ncRNA	-	-	-	-	20201124	-
9606	101928414	LOC101928414	-	-	Ensembl:ENSG00000259520	15	15q21.1	uncharacterized LOC101928414	ncRNA	-	-	-	-	20201124	-
9606	101928415	LOC101928415	-	-	Ensembl:ENSG00000286724	X	Xp22.13	uncharacterized LOC101928415	ncRNA	-	-	-	-	20201124	-
9606	101928416	LOC101928416	-	-	Ensembl:ENSG00000255916	12	12q24.33	uncharacterized LOC101928416	ncRNA	-	-	-	-	20201124	-
9606	101928417	LOC101928417	-	-	Ensembl:ENSG00000260832	16	16q23.3	uncharacterized LOC101928417	ncRNA	-	-	-	-	20201124	-
9606	101928418	MYOCD-AS1	-	-	HGNC:HGNC:40750|Ensembl:ENSG00000227274	17	17p12	MYOCD antisense RNA 1	ncRNA	MYOCD-AS1	MYOCD antisense RNA 1	O	-	20201124	-
9606	101928419	LOC101928419	-	-	-	5	5q11.2	uncharacterized LOC101928419	ncRNA	-	-	-	-	20201124	-
9606	101928420	LINC01490	-	-	HGNC:HGNC:51146|Ensembl:ENSG00000257741	12	12q21.31	long intergenic non-protein coding RNA 1490	ncRNA	LINC01490	long intergenic non-protein coding RNA 1490	O	-	20201124	-
9606	101928421	LOC101928421	-	-	-	7	7p14.2	uncharacterized LOC101928421	ncRNA	-	-	-	-	20201124	-
9606	101928424	LOC101928424	-	-	Ensembl:ENSG00000255337	11	11q22.2	uncharacterized LOC101928424	ncRNA	-	-	-	-	20201124	-
9606	101928425	SHISA5P2	-	-	HGNC:HGNC:54993	X	Xq13.2	SHISA5 pseudogene 2	pseudo	SHISA5P2	SHISA5 pseudogene 2	O	protein shisa-5 pseudogene|shisa family member 5 pseudogene	20201124	-
9606	101928429	LOC101928429	-	-	-	6	6q23.3	uncharacterized LOC101928429	ncRNA	-	-	-	-	20201124	-
9606	101928433	ATXN1-AS1	-	-	HGNC:HGNC:40515	6	6p22.3	ATXN1 antisense RNA 1	ncRNA	ATXN1-AS1	ATXN1 antisense RNA 1	O	-	20201124	-
9606	101928435	LINC01700	-	-	HGNC:HGNC:52488|Ensembl:ENSG00000232837	21	21q22.2	long intergenic non-protein coding RNA 1700	ncRNA	LINC01700	long intergenic non-protein coding RNA 1700	O	-	20201124	-
9606	101928436	LOC101928436	-	-	Ensembl:ENSG00000224613	1	1p21.1	uncharacterized LOC101928436	ncRNA	-	-	-	-	20201124	-
9606	101928437	LOC101928437	-	-	-	X	Xq23	uncharacterized LOC101928437	ncRNA	-	-	-	-	20201124	-
9606	101928438	LOC101928438	-	-	Ensembl:ENSG00000237461	9	9q22.33-q31.1	uncharacterized LOC101928438	ncRNA	-	-	-	-	20201124	-
9606	101928440	FBXO3-DT	-	FBXO3-AS1	HGNC:HGNC:51147|Ensembl:ENSG00000254508	11	11p13	FBXO3 divergent transcript	ncRNA	FBXO3-DT	FBXO3 divergent transcript	O	FBXO3 antisense RNA 1 (head to head)	20201124	-
9606	101928441	LOC101928441	-	-	Ensembl:ENSG00000256321	12	12p12.1	uncharacterized LOC101928441	ncRNA	-	-	-	-	20201124	-
9606	101928442	LINC01491	-	-	HGNC:HGNC:51148	15	15q21.1	long intergenic non-protein coding RNA 1491	ncRNA	LINC01491	long intergenic non-protein coding RNA 1491	O	-	20201124	-
9606	101928443	LINC02753	-	-	HGNC:HGNC:54273|Ensembl:ENSG00000248844	11	11q13.3	long intergenic non-protein coding RNA 2753	ncRNA	LINC02753	long intergenic non-protein coding RNA 2753	O	-	20201124	-
9606	101928445	RUFY1-AS1	-	-	HGNC:HGNC:40903|Ensembl:ENSG00000244945	5	5q35.3	RUFY1 antisense RNA 1	ncRNA	RUFY1-AS1	RUFY1 antisense RNA 1	O	-	20201124	-
9606	101928446	LOC101928446	-	-	Ensembl:ENSG00000260862	16	16q23.3	uncharacterized LOC101928446	ncRNA	-	-	-	-	20201124	-
9606	101928447	LOC101928447	-	-	-	17	17q25.1	uncharacterized LOC101928447	ncRNA	-	-	-	-	20201124	-
9606	101928448	C5orf67	-	-	HGNC:HGNC:51252	5	5q11.2	chromosome 5 putative open reading frame 67	ncRNA	C5orf67	chromosome 5 putative open reading frame 67	O	Uncharacterized protein C5orf67	20201124	-
9606	101928449	LINC02426	-	-	HGNC:HGNC:53357|Ensembl:ENSG00000257747	12	12q21.31	long intergenic non-protein coding RNA 2426	ncRNA	LINC02426	long intergenic non-protein coding RNA 2426	O	-	20201124	-
9606	101928450	LOC101928450	-	-	-	19	19p13.3	uncharacterized LOC101928450	ncRNA	-	-	-	-	20201124	-
9606	101928451	LOC101928451	-	-	-	7	7q32.1	uncharacterized LOC101928451	ncRNA	-	-	-	-	20201124	-
9606	101928453	LOC101928453	-	-	-	10	10p13	uncharacterized LOC101928453	ncRNA	-	-	-	-	20201124	-
9606	101928455	LINC01412	-	-	HGNC:HGNC:50704	2	2q22.3	long intergenic non-protein coding RNA 1412	ncRNA	LINC01412	long intergenic non-protein coding RNA 1412	O	-	20201124	-
9606	101928460	LINC01756	-	-	HGNC:HGNC:52545|Ensembl:ENSG00000230523	1	1p35.3	long intergenic non-protein coding RNA 1756	ncRNA	LINC01756	long intergenic non-protein coding RNA 1756	O	-	20201124	-
9606	101928461	MAP3K5-AS1	-	-	HGNC:HGNC:40358|Ensembl:ENSG00000234263	6	6q23.3	MAP3K5 antisense RNA 1	ncRNA	MAP3K5-AS1	MAP3K5 antisense RNA 1	O	-	20201124	-
9606	101928462	LOC101928462	-	-	-	14	14q31.1	uncharacterized LOC101928462	ncRNA	-	-	-	-	20201124	-
9606	101928463	LOC101928463	-	-	-	6	6p22.3	uncharacterized LOC101928463	ncRNA	-	-	-	-	20201124	-
9606	101928464	ZNF433-AS1	-	-	HGNC:HGNC:53776|Ensembl:ENSG00000219665	19	19p13.2	ZNF433 and ZNF878 antisense RNA 1	ncRNA	ZNF433-AS1	ZNF433 and ZNF878 antisense RNA 1	O	-	20201124	-
9606	101928465	LOC101928465	-	-	-	20	20q13.33	uncharacterized LOC101928465	ncRNA	-	-	-	-	20201124	-
9606	101928466	LOC101928466	-	-	-	7	7q35	uncharacterized LOC101928466	ncRNA	-	-	-	-	20201124	-
9606	101928469	MIR325HG	-	MIR384HG	HGNC:HGNC:50346|Ensembl:ENSG00000280870	X	Xq13.3-q21.1	MIR325 host gene	ncRNA	MIR325HG	MIR325 host gene	O	MIR325 host gene (non-protein coding)	20201124	-
9606	101928470	TMEM246-AS1	-	-	HGNC:HGNC:51191|Ensembl:ENSG00000225376	9	9q31.1	TMEM246 antisense RNA 1	ncRNA	TMEM246-AS1	TMEM246 antisense RNA 1	O	-	20201124	-
9606	101928471	SOX5-AS1	-	-	HGNC:HGNC:53311|Ensembl:ENSG00000256120	12	12p12.1	SOX5 antisense RNA 1	ncRNA	SOX5-AS1	SOX5 antisense RNA 1	O	-	20201124	-
9606	101928472	LOC101928472	-	-	-	15	15q21.1	uncharacterized LOC101928472	ncRNA	-	-	-	-	20201124	-
9606	101928473	LOC101928473	-	-	-	11	11q13.3	uncharacterized LOC101928473	ncRNA	-	-	-	-	20201124	-
9606	101928474	LOC101928474	-	-	-	16	16q24.1	uncharacterized LOC101928474	ncRNA	-	-	-	-	20201124	-
9606	101928475	LOC101928475	-	-	Ensembl:ENSG00000232058	17	17p12	uncharacterized LOC101928475	ncRNA	-	-	-	-	20201124	-
9606	101928476	LINC01676	-	-	HGNC:HGNC:52464|Ensembl:ENSG00000230768	1	1p21.1	long intergenic non-protein coding RNA 1676	ncRNA	LINC01676	long intergenic non-protein coding RNA 1676	O	-	20201124	-
9606	101928477	LOC101928477	-	-	-	11	11q22.2	uncharacterized LOC101928477	ncRNA	-	-	-	-	20201124	-
9606	101928478	LINC02269	-	-	HGNC:HGNC:53184|Ensembl:ENSG00000250708	4	4q34.1	long intergenic non-protein coding RNA 2269	ncRNA	LINC02269	long intergenic non-protein coding RNA 2269	O	-	20201124	-
9606	101928483	NALT1	-	LINC01573|MIR4674HG|NALT|TCONS_l2_00029132	HGNC:HGNC:51192	9	9q34.3	NOTCH1 associated lncRNA in T cell acute lymphoblastic leukemia 1	ncRNA	NALT1	NOTCH1 associated lncRNA in T cell acute lymphoblastic leukemia 1	O	MIR4674 host gene (non-protein coding)|MIR4674HG, LINC01573|NOTCH1 associated long non-coding RNA in pediatric T-ALL|long intergenic non-protein coding RNA 1573	20201124	-
9606	101928484	LINC01363	-	RBSG4	HGNC:HGNC:50598|Ensembl:ENSG00000231605	1	1q24.1	long intergenic non-protein coding RNA 1363	ncRNA	LINC01363	long intergenic non-protein coding RNA 1363	O	-	20201124	-
9606	101928487	LOC101928487	-	-	-	2	2q35	uncharacterized LOC101928487	ncRNA	-	-	-	-	20201124	-
9606	101928489	LOC101928489	-	-	Ensembl:ENSG00000231652	6	6q13	uncharacterized LOC101928489	ncRNA	-	-	-	-	20201124	-
9606	101928491	LOC101928491	-	-	-	6	6p22.3	uncharacterized LOC101928491	ncRNA	-	-	-	-	20201124	-
9606	101928492	OR2A1-AS1	-	-	HGNC:HGNC:49168	7	7q35	OR2A1 antisense RNA 1	ncRNA	OR2A1-AS1	OR2A1 antisense RNA 1	O	-	20201124	-
9606	101928495	LOC101928495	-	-	Ensembl:ENSG00000237208	X	Xq25	uncharacterized LOC101928495	ncRNA	-	-	-	-	20201124	-
9606	101928496	LINC01492	-	-	HGNC:HGNC:51149|Ensembl:ENSG00000225564	9	9q31.1	long intergenic non-protein coding RNA 1492	ncRNA	LINC01492	long intergenic non-protein coding RNA 1492	O	-	20201124	-
9606	101928499	LOC101928499	-	-	-	15	15q21.3	uncharacterized LOC101928499	ncRNA	-	-	-	-	20201124	-
9606	101928502	LOC101928502	-	-	-	16	16q24.1	uncharacterized LOC101928502	ncRNA	-	-	-	-	20201124	-
9606	101928504	LOC101928504	-	-	-	14	14q31.1	uncharacterized LOC101928504	ncRNA	-	-	-	CTD-2506P8.6	20201124	-
9606	101928505	LOC101928505	-	-	-	5	5q11.2	uncharacterized LOC101928505	ncRNA	-	-	-	-	20201124	-
9606	101928507	LOC101928507	-	-	-	7	7p11.2	putative uncharacterized protein FLJ46235	pseudo	-	-	-	-	20201124	-
9606	101928508	LOC101928508	-	-	-	X	Xq21.33	zinc finger Ran-binding domain-containing protein 2 pseudogene	pseudo	-	-	-	-	20201124	-
9606	101928509	LINC02268	-	-	HGNC:HGNC:53183|Ensembl:ENSG00000248174	4	4q34.1	long intergenic non-protein coding RNA 2268	ncRNA	LINC02268	long intergenic non-protein coding RNA 2268	O	-	20201124	-
9606	101928510	LOC101928510	-	-	-	11	11p13	uncharacterized LOC101928510	ncRNA	-	-	-	-	20201124	-
9606	101928512	LOC101928512	-	-	-	1	1q24.2	uncharacterized LOC101928512	ncRNA	-	-	-	-	20201124	-
9606	101928513	CATIP-AS1	-	-	HGNC:HGNC:41080|Ensembl:ENSG00000225062	2	2q35	CATIP antisense RNA 1	ncRNA	CATIP-AS1	CATIP antisense RNA 1	O	-	20201124	-
9606	101928514	LINC02080	-	-	HGNC:HGNC:52928|Ensembl:ENSG00000267065	17	17q25.1-q25.2	long intergenic non-protein coding RNA 2080	ncRNA	LINC02080	long intergenic non-protein coding RNA 2080	O	-	20201124	-
9606	101928516	LOC101928516	-	-	Ensembl:ENSG00000223786	6	6q13	uncharacterized LOC101928516	ncRNA	-	-	-	-	20201124	-
9606	101928517	LOC101928517	-	-	Ensembl:ENSG00000269072	19	19q13.41	uncharacterized LOC101928517	ncRNA	-	-	-	-	20201124	-
9606	101928519	LOC101928519	-	-	-	6	6p22.3	uncharacterized LOC101928519	ncRNA	-	-	-	-	20201124	-
9606	101928521	PDE6B-AS1	-	-	HGNC:HGNC:40438|Ensembl:ENSG00000242686	4	4p16.3	PDE6B antisense RNA 1	ncRNA	PDE6B-AS1	PDE6B antisense RNA 1	O	-	20201124	-
9606	101928523	LOC101928523	-	-	Ensembl:ENSG00000285483	9	9q31.1	uncharacterized LOC101928523	ncRNA	-	-	-	-	20201124	-
9606	101928524	LOC101928524	-	-	-	10	10p13	uncharacterized LOC101928524	ncRNA	-	-	-	-	20200822	-
9606	101928525	LOC101928525	-	-	Ensembl:ENSG00000226706	9	9q34.3	uncharacterized LOC101928525	ncRNA	-	-	-	-	20201124	-
9606	101928526	LOC101928526	-	-	-	2	2q23.1	uncharacterized LOC101928526	ncRNA	-	-	-	-	20201124	-
9606	101928527	PIGBOS1	-	HP06981	MIM:618809|HGNC:HGNC:50696|Ensembl:ENSG00000225973	15	15q21.3	PIGB opposite strand 1	protein-coding	PIGBOS1	PIGB opposite strand 1	O	protein PIGBOS1|PIGB opposite strand protein 1	20201124	-
9606	101928529	LOC101928529	-	-	-	3	3p21.31	uncharacterized LOC101928529	ncRNA	-	-	-	-	20201124	-
9606	101928530	LOC101928530	-	-	Ensembl:ENSG00000236617	12	12q24.33	uncharacterized LOC101928530	ncRNA	-	-	-	-	20201124	-
9606	101928532	LOC101928532	-	-	Ensembl:ENSG00000250915	4	4p16.1	uncharacterized LOC101928532	ncRNA	-	-	-	-	20201124	-
9606	101928535	LOC101928535	-	-	Ensembl:ENSG00000254811	11	11q22.3	uncharacterized LOC101928535	ncRNA	-	-	-	-	20201124	-
9606	101928536	LINC01493	-	-	HGNC:HGNC:51150|Ensembl:ENSG00000254562	11	11p12	long intergenic non-protein coding RNA 1493	ncRNA	LINC01493	long intergenic non-protein coding RNA 1493	O	-	20201124	-
9606	101928537	LINC01494	-	-	HGNC:HGNC:51152|Ensembl:ENSG00000228135	2	2q35	long intergenic non-protein coding RNA 1494	ncRNA	LINC01494	long intergenic non-protein coding RNA 1494	O	-	20201124	-
9606	101928539	LINC02225	-	-	HGNC:HGNC:53094|Ensembl:ENSG00000249584	5	5q11.2	long intergenic non-protein coding RNA 2225	ncRNA	LINC02225	long intergenic non-protein coding RNA 2225	O	-	20201124	-
9606	101928540	LOC101928540	-	-	-	6	6q14.1	uncharacterized LOC101928540	ncRNA	-	-	-	-	20201124	-
9606	101928543	LOC101928543	-	-	-	19	19p13.3	uncharacterized LOC101928543	ncRNA	-	-	-	-	20201124	-
9606	101928545	SEPTIN7-DT	-	SEPT7-AS1|SEPTIN7-AS1	HGNC:HGNC:51153	7	7p14.2	SEPTIN7 divergent transcript	ncRNA	SEPTIN7-DT	SEPTIN7 divergent transcript	O	SEPT7 antisense RNA 1 (head to head)	20201124	-
9606	101928548	LOC101928548	-	-	-	4	4p16.3	uncharacterized LOC101928548	protein-coding	-	-	-	uncharacterized protein LOC101928548	20201124	-
9606	101928550	SMC2-DT	-	SMC2-AS1	HGNC:HGNC:50827|Ensembl:ENSG00000270332	9	9q31.1	SMC2 divergent transcript	ncRNA	SMC2-DT	SMC2 divergent transcript	O	SMC2 antisense RNA 1 (head to head)	20201124	-
9606	101928551	LOC101928551	-	-	-	4	4q34.1	uncharacterized LOC101928551	ncRNA	-	-	-	-	20201124	-
9606	101928553	LOC101928553	-	-	-	2	2q23.1	uncharacterized LOC101928553	ncRNA	-	-	-	-	20201124	-
9606	101928554	LOC101928554	-	-	-	12	12p12.1	uncharacterized LOC101928554	ncRNA	-	-	-	-	20201124	-
9606	101928555	LINC01537	-	-	HGNC:HGNC:51301|Ensembl:ENSG00000227467	11	11q13.4	long intergenic non-protein coding RNA 1537	ncRNA	LINC01537	long intergenic non-protein coding RNA 1537	O	-	20201124	-
9606	101928556	LOC101928556	-	-	-	16	16p11.2	uncharacterized LOC101928556	ncRNA	-	-	-	-	20201124	-
9606	101928557	LOC101928557	-	-	Ensembl:ENSG00000270159	16	16q24.1	uncharacterized LOC101928557	ncRNA	-	-	-	-	20201124	-
9606	101928559	LINC01467	-	-	HGNC:HGNC:50911|Ensembl:ENSG00000258977	14	14q31.1	long intergenic non-protein coding RNA 1467	ncRNA	LINC01467	long intergenic non-protein coding RNA 1467	O	-	20201124	-
9606	101928561	LOC101928561	-	-	-	11	11q22.3	uncharacterized LOC101928561	ncRNA	-	-	-	-	20201124	-
9606	101928563	LOC101928563	-	-	-	11	11p12	uncharacterized LOC101928563	ncRNA	-	-	-	-	20201124	-
9606	101928565	LOC101928565	-	-	Ensembl:ENSG00000228697	1	1q24.2	uncharacterized LOC101928565	ncRNA	-	-	-	-	20201124	-
9606	101928566	TBC1D3P6	-	-	HGNC:HGNC:43568	1	1p36.13	TBC1 domain family member 3 pseudogene 6	pseudo	TBC1D3P6	TBC1 domain family member 3 pseudogene 6	O	-	20200624	-
9606	101928567	LINC02087	-	-	HGNC:HGNC:52938	17	17p12	long intergenic non-protein coding RNA 2087	ncRNA	LINC02087	long intergenic non-protein coding RNA 2087	O	-	20201124	-
9606	101928569	LINC02101	-	-	HGNC:HGNC:52956|Ensembl:ENSG00000248132	5	5q11.2	long intergenic non-protein coding RNA 2101	ncRNA	LINC02101	long intergenic non-protein coding RNA 2101	O	CTD-2037L6.2	20201124	-
9606	101928570	LOC101928570	-	-	-	6	6q14.1	uncharacterized LOC101928570	ncRNA	-	-	-	-	20201124	-
9606	101928571	ZNF649-AS1	-	-	HGNC:HGNC:51285|Ensembl:ENSG00000268095	19	19q13.41	ZNF649 antisense RNA 1	ncRNA	ZNF649-AS1	ZNF649 antisense RNA 1	O	-	20201124	-
9606	101928572	LOC101928572	-	-	-	19	19p13.3	uncharacterized LOC101928572	ncRNA	-	-	-	-	20201124	-
9606	101928573	LOC101928573	-	-	-	6	6p22.3	uncharacterized LOC101928573	ncRNA	-	-	-	-	20201124	-
9606	101928574	LOC101928574	-	-	-	19	-	uncharacterized LOC101928574	ncRNA	-	-	-	-	20200625	-
9606	101928576	LOC101928576	-	-	-	21	21p12	uncharacterized LOC101928576	ncRNA	-	-	-	-	20201124	-
9606	101928578	RAP2C-AS1	-	-	HGNC:HGNC:40957|Ensembl:ENSG00000232160	X	Xq26.2	RAP2C antisense RNA 1	ncRNA	RAP2C-AS1	RAP2C antisense RNA 1	O	-	20201124	-
9606	101928580	P4HA3-AS1	-	-	HGNC:HGNC:53160|Ensembl:ENSG00000246211	11	11q13.4	P4HA3 antisense RNA 1	ncRNA	P4HA3-AS1	P4HA3 antisense RNA 1	O	-	20201124	-
9606	101928582	LOC101928582	-	-	-	16	16q24.1	uncharacterized LOC101928582	ncRNA	-	-	-	-	20201124	-
9606	101928583	SLC7A14-AS1	-	-	HGNC:HGNC:54092|Ensembl:ENSG00000285051	3	3q26.2	SLC7A14 antisense RNA 1	ncRNA	SLC7A14-AS1	SLC7A14 antisense RNA 1	O	-	20201124	-
9606	101928589	LOC101928589	-	-	-	X	Xq23	uncharacterized LOC101928589	protein-coding	-	-	-	uncharacterized protein LOC101928589	20201124	-
9606	101928590	LOC101928590	-	-	Ensembl:ENSG00000249106	4	4q34.2	uncharacterized LOC101928590	ncRNA	-	-	-	-	20201124	-
9606	101928591	LINC02745	-	-	HGNC:HGNC:54263	11	11p12	long intergenic non-protein coding RNA 2745	ncRNA	LINC02745	long intergenic non-protein coding RNA 2745	O	-	20201124	-
9606	101928592	LOC101928592	-	-	-	3	3p21.31	zinc finger protein OZF-like	protein-coding	-	-	-	zinc finger protein OZF-like	20201124	-
9606	101928595	LOC101928595	-	-	-	16	16p11.2	uncharacterized LOC101928595	ncRNA	-	-	-	-	20201124	-
9606	101928596	LOC101928596	-	-	Ensembl:ENSG00000237707	1	1q24.2	uncharacterized LOC101928596	ncRNA	-	-	-	-	20201124	-
9606	101928597	ZNF84-DT	-	-	HGNC:HGNC:53355|Ensembl:ENSG00000246394	12	12q24.33	ZNF84 divergent transcript	ncRNA	ZNF84-DT	ZNF84 divergent transcript	O	-	20201124	-
9606	101928599	LINC02301	-	-	HGNC:HGNC:53220|Ensembl:ENSG00000258743	14	14q31.1	long intergenic non-protein coding RNA 2301	ncRNA	LINC02301	long intergenic non-protein coding RNA 2301	O	-	20201124	-
9606	101928600	LINC02108	-	-	HGNC:HGNC:52963|Ensembl:ENSG00000250127	5	5q11.2	long intergenic non-protein coding RNA 2108	ncRNA	LINC02108	long intergenic non-protein coding RNA 2108	O	CTD-2117L12.1	20201124	-
9606	101928601	MEI4	-	-	MIM:618417|HGNC:HGNC:43638|Ensembl:ENSG00000269964	6	6q14.1	meiotic double-stranded break formation protein 4	protein-coding	MEI4	meiotic double-stranded break formation protein 4	O	meiosis-specific protein MEI4|meiosis-specific 4 homolog|meiosis-specific protein MEI4-like	20201124	-
9606	101928602	LINC01775	-	-	HGNC:HGNC:52565|Ensembl:ENSG00000267201	19	19p13.3	long intergenic non-protein coding RNA 1775	ncRNA	LINC01775	long intergenic non-protein coding RNA 1775	O	-	20201124	-
9606	101928603	ARMH2	-	C6orf229	HGNC:HGNC:49394|Ensembl:ENSG00000260286	6	6p22.3	armadillo like helical domain containing 2	protein-coding	ARMH2	armadillo like helical domain containing 2	O	armadillo-like helical domain-containing protein 2|uncharacterized protein C6orf229	20201124	-
9606	101928604	ZBTB46-AS1	-	-	HGNC:HGNC:40753	20	20q13.33	ZBTB46 antisense RNA 1	ncRNA	ZBTB46-AS1	ZBTB46 antisense RNA 1	O	-	20201124	-
9606	101928605	ARHGEF35-AS1	-	-	HGNC:HGNC:41292	7	7q35	ARHGEF35 antisense RNA 1	ncRNA	ARHGEF35-AS1	ARHGEF35 antisense RNA 1	O	-	20201124	-
9606	101928607	TRPM2-AS	-	TRPM2-AS1	HGNC:HGNC:50758	21	21q22.3	TRPM2 antisense RNA	ncRNA	TRPM2-AS	TRPM2 antisense RNA	O	-	20201124	-
9606	101928608	LOC101928608	-	-	-	9	9q21.11	uncharacterized LOC101928608	ncRNA	-	-	-	-	20201124	-
9606	101928610	PPIAP62	-	-	HGNC:HGNC:53686	2	2p16.3	peptidylprolyl isomerase A pseudogene 62	pseudo	PPIAP62	peptidylprolyl isomerase A pseudogene 62	O	-	20200313	-
9606	101928611	LINC01413	-	-	HGNC:HGNC:50705|Ensembl:ENSG00000260172	15	15q21.3	long intergenic non-protein coding RNA 1413	ncRNA	LINC01413	long intergenic non-protein coding RNA 1413	O	-	20201124	-
9606	101928612	HSPC324	-	-	-	9	9q34.3	uncharacterized LOC101928612	ncRNA	-	-	-	-	20201124	-
9606	101928614	LINC02189	-	-	HGNC:HGNC:53051|Ensembl:ENSG00000260026	16	16q24.1	long intergenic non-protein coding RNA 2189	ncRNA	LINC02189	long intergenic non-protein coding RNA 2189	O	-	20201124	-
9606	101928616	LINC00354	-	-	HGNC:HGNC:42672|Ensembl:ENSG00000226903	13	13q34	long intergenic non-protein coding RNA 354	ncRNA	LINC00354	long intergenic non-protein coding RNA 354	O	-	20201124	-
9606	101928617	LOC101928617	-	-	-	12	12q21.33	uncharacterized LOC101928617	ncRNA	-	-	-	-	20201124	-
9606	101928618	LOC101928618	-	-	Ensembl:ENSG00000261184	7	7p14.2	uncharacterized LOC101928618	ncRNA	-	-	-	-	20201124	-
9606	101928622	LOC101928622	-	-	Ensembl:ENSG00000250954	4	4p15.1	uncharacterized LOC101928622	ncRNA	-	-	-	-	20201124	-
9606	101928626	LOC101928626	-	-	Ensembl:ENSG00000230021	1	1p36.33	uncharacterized LOC101928626	ncRNA	-	-	-	-	20201124	-
9606	101928627	LOC101928627	-	-	Ensembl:ENSG00000226484	X	Xp21.1	uncharacterized LOC101928627	ncRNA	-	-	-	-	20201124	-
9606	101928628	LOC101928628	-	-	-	1	1q24.2	uncharacterized LOC101928628	ncRNA	-	-	-	-	20201124	-
9606	101928630	SMIM15-AS1	-	CTC-436P18.1	HGNC:HGNC:41293	5	5q12.1	SMIM15 antisense RNA 1	ncRNA	SMIM15-AS1	SMIM15 antisense RNA 1	O	-	20201124	-
9606	101928631	LOC101928631	-	-	-	19	19p13.3	uncharacterized LOC101928631	ncRNA	-	-	-	-	20201124	-
9606	101928636	LOC101928636	-	-	-	3	3p21.31	uncharacterized LOC101928636	ncRNA	-	-	-	-	20201124	-
9606	101928638	LINC02692	-	C9orf141|PRR31	HGNC:HGNC:18147	9	9q34.3	long intergenic non-protein coding RNA 2692	ncRNA	LINC02692	long intergenic non-protein coding RNA 2692	O	proline rich 31|proline-rich protein 31	20201124	-
9606	101928646	ARNTL2-AS1	-	-	HGNC:HGNC:49892|Ensembl:ENSG00000245311	12	12p11.23	ARNTL2 antisense RNA 1	ncRNA	ARNTL2-AS1	ARNTL2 antisense RNA 1	O	-	20201124	-
9606	101928649	CTC-338M12.4	-	-	Ensembl:ENSG00000233937	5	5q35.3	uncharacterized LOC101928649	ncRNA	-	-	-	-	20201124	-
9606	101928650	GORAB-AS1	-	-	HGNC:HGNC:54051	1	1q24.2	GORAB antisense RNA 1	ncRNA	GORAB-AS1	GORAB antisense RNA 1	O	-	20201124	-
9606	101928651	LOC101928651	-	-	Ensembl:ENSG00000248529	5	5q12.1	uncharacterized LOC101928651	ncRNA	-	-	-	-	20201124	-
9606	101928656	LINC01099	-	-	HGNC:HGNC:49222|Ensembl:ENSG00000251504	4	4q34.3	long intergenic non-protein coding RNA 1099	ncRNA	LINC01099	long intergenic non-protein coding RNA 1099	O	-	20201124	-
9606	101928658	LOC101928658	-	-	-	4	4q12	uncharacterized LOC101928658	ncRNA	-	-	-	-	20201124	-
9606	101928659	C16orf95-DT	-	-	HGNC:HGNC:55269|Ensembl:ENSG00000270006	16	16q24.2	C16orf95 divergent transcript	ncRNA	C16orf95-DT	C16orf95 divergent transcript	O	-	20201124	-
9606	101928661	LOC101928661	-	-	Ensembl:ENSG00000237468	6	6q24.3	uncharacterized LOC101928661	ncRNA	-	-	-	-	20201124	-
9606	101928663	LOC101928663	-	-	-	6	6p22.2	uncharacterized LOC101928663	ncRNA	-	-	-	-	20201124	-
9606	101928669	LOC101928669	-	-	-	3	-	uncharacterized LOC101928669	ncRNA	-	-	-	-	20201124	-
9606	101928673	PRDX6-AS1	-	-	HGNC:HGNC:54870|Ensembl:ENSG00000203739	1	1q25.1	PRDX6 antisense RNA 1	ncRNA	PRDX6-AS1	PRDX6 antisense RNA 1	O	-	20201124	-
9606	101928674	SOCS3-DT	-	-	HGNC:HGNC:52799|Ensembl:ENSG00000266970	17	17q25.3	SOCS3 divergent transcript	ncRNA	SOCS3-DT	SOCS3 divergent transcript	O	-	20201124	-
9606	101928675	LOC101928675	-	-	-	7	7p12.1	putative uncharacterized protein FLJ44672	pseudo	-	-	-	-	20201124	-
9606	101928677	ETDA	-	-	HGNC:HGNC:53449|Ensembl:ENSG00000238210	X	Xq26.3	embryonic testis differentiation homolog A	protein-coding	ETDA	embryonic testis differentiation homolog A	O	embryonic testis differentiation homolog A	20201124	-
9606	101928679	LINC02500	-	-	HGNC:HGNC:53488	4	4q34.3	long intergenic non-protein coding RNA 2500	ncRNA	LINC02500	long intergenic non-protein coding RNA 2500	O	-	20201124	-
9606	101928682	LOC101928682	-	-	Ensembl:ENSG00000261697	16	16q24.2	uncharacterized LOC101928682	ncRNA	-	-	-	-	20201124	-
9606	101928684	LINC01209	-	-	HGNC:HGNC:49640|Ensembl:ENSG00000228308	3	3q26.32	long intergenic non-protein coding RNA 1209	ncRNA	LINC01209	long intergenic non-protein coding RNA 1209	O	-	20201124	-
9606	101928685	NACAP8	-	NACAP3	HGNC:HGNC:49490	12	12q22	NACA pseudogene 8	pseudo	NACAP8	NACA pseudogene 8	O	NACA pseudogene 3|nascent polypeptide associated complex alpha subunit pseudogene 3|nascent-polypeptide-associated complex alpha polypeptide pseudogene 3	20201124	-
9606	101928687	LNCAROD	-	A-ROD|LINC01468|lnc-MBL2-4	HGNC:HGNC:50913|Ensembl:ENSG00000231131	10	10q21.1	lncRNA activating regulator of DKK1	ncRNA	LNCAROD	lncRNA activating regulator of DKK1	O	Activating Regulator of DKK1|long intergenic non-protein coding RNA 1468	20201124	-
9606	101928688	LOC101928688	-	-	-	7	7p14.1	uncharacterized LOC101928688	ncRNA	-	-	-	-	20201124	-
9606	101928689	LINC01424	-	-	HGNC:HGNC:40558	21	21q22.3	long intergenic non-protein coding RNA 1424	ncRNA	LINC01424	long intergenic non-protein coding RNA 1424	O	-	20201124	-
9606	101928692	LOC101928692	-	-	-	X	Xp11.21	uncharacterized LOC101928692	ncRNA	-	-	-	-	20201124	-
9606	101928694	LIPC-AS1	-	-	HGNC:HGNC:52294|Ensembl:ENSG00000259293	15	15q21.3	LIPC antisense RNA 1	ncRNA	LIPC-AS1	LIPC antisense RNA 1	O	-	20201124	-
9606	101928696	RABGAP1L-AS1	-	-	HGNC:HGNC:41057|Ensembl:ENSG00000229531	1	1q25.1	RABGAP1L antisense RNA 1	ncRNA	RABGAP1L-AS1	RABGAP1L antisense RNA 1	O	-	20201124	-
9606	101928697	LOC101928697	-	-	-	13	13q12.11	uncharacterized LOC101928697	ncRNA	-	-	-	-	20201124	-
9606	101928698	LINC01070	-	-	HGNC:HGNC:49110|Ensembl:ENSG00000260102	13	13q34	long intergenic non-protein coding RNA 1070	ncRNA	LINC01070	long intergenic non-protein coding RNA 1070	O	-	20201124	-
9606	101928700	CNTNAP2-AS1	-	-	HGNC:HGNC:40657|Ensembl:ENSG00000236795	7	7q35	CNTNAP2 antisense RNA 1	ncRNA	CNTNAP2-AS1	CNTNAP2 antisense RNA 1	O	-	20201124	-
9606	101928701	LOC101928701	-	-	Ensembl:ENSG00000287925	10	10p13	uncharacterized LOC101928701	ncRNA	-	-	-	-	20201124	-
9606	101928705	LOC101928705	-	-	-	12	12p11.22	uncharacterized LOC101928705	ncRNA	-	-	-	-	20201124	-
9606	101928707	CD2BP2-DT	-	-	HGNC:HGNC:53029|Ensembl:ENSG00000260219	16	16p11.2	CD2BP2 divergent transcript	ncRNA	CD2BP2-DT	CD2BP2 divergent transcript	O	-	20201124	-
9606	101928708	LOC101928708	-	-	Ensembl:ENSG00000261095	16	16q24.2	uncharacterized LOC101928708	ncRNA	-	-	-	-	20201124	-
9606	101928710	SCAT1	-	LINC02081|XLOC_012582	HGNC:HGNC:52930|Ensembl:ENSG00000267123	17	17q25.3	S-phase cancer associated transcript 1	ncRNA	SCAT1	S-phase cancer associated transcript 1	O	long intergenic non-protein coding RNA 2081	20201124	-
9606	101928711	LOC101928711	-	-	-	3	3q26.32	uncharacterized LOC101928711	ncRNA	-	-	-	-	20201124	-
9606	101928715	TPT1P10	-	-	HGNC:HGNC:49301	10	10q21.1	tumor protein, translationally-controlled 1 pseudogene 10	pseudo	TPT1P10	tumor protein, translationally-controlled 1 pseudogene 10	O	-	20201124	-
9606	101928716	SUGCT-AS1	-	-	HGNC:HGNC:40745	7	7p14.1	SUGCT antisense RNA 1	ncRNA	SUGCT-AS1	SUGCT antisense RNA 1	O	-	20201124	-
9606	101928718	LOC101928718	-	-	Ensembl:ENSG00000284830	1	1p13.2	uncharacterized LOC101928718	ncRNA	-	-	-	-	20201124	-
9606	101928720	LINC01509	-	PRCAT37	HGNC:HGNC:51193	9	9q31.2	long intergenic non-protein coding RNA 1509	ncRNA	LINC01509	long intergenic non-protein coding RNA 1509	O	prostate cancer-associated transcript 37	20201124	-
9606	101928721	LOC101928721	-	-	Ensembl:ENSG00000247810	4	4p14	uncharacterized LOC101928721	ncRNA	-	-	-	-	20201124	-
9606	101928725	LOC101928725	-	-	Ensembl:ENSG00000245975	15	15q21.3	uncharacterized LOC101928725	ncRNA	-	-	-	-	20201124	-
9606	101928728	LOC101928728	-	-	Ensembl:ENSG00000260063	1	1p36.11	uncharacterized LOC101928728	ncRNA	-	-	-	-	20201124	-
9606	101928730	LOC101928730	-	-	-	13	13q34	uncharacterized LOC101928730	ncRNA	-	-	-	-	20201124	-
9606	101928731	LOC101928731	-	-	Ensembl:ENSG00000258274	12	12q22	uncharacterized LOC101928731	ncRNA	-	-	-	-	20201124	-
9606	101928733	LOC101928733	-	-	Ensembl:ENSG00000228151	7	7q36.1	uncharacterized LOC101928733	ncRNA	-	-	-	-	20201124	-
9606	101928734	WWC2-AS1	-	-	HGNC:HGNC:41041|Ensembl:ENSG00000251128	4	4q35.1	WWC2 antisense RNA 1	ncRNA	WWC2-AS1	WWC2 antisense RNA 1	O	WWC2 antisense RNA 1 (non-protein coding)	20201124	-
9606	101928735	LOC101928735	-	-	-	12	12p11.22	uncharacterized LOC101928735	ncRNA	-	-	-	-	20201124	-
9606	101928736	MIR762HG	-	-	HGNC:HGNC:51386|Ensembl:ENSG00000260083	16	16p11.2	MIR762 host gene	ncRNA	MIR762HG	MIR762 host gene	O	MIR762 host gene (non-protein coding)	20201124	-
9606	101928737	ZCCHC14-DT	-	-	HGNC:HGNC:52996|Ensembl:ENSG00000288568	16	16q24.2	ZCCHC14 divergent transcript	ncRNA	ZCCHC14-DT	ZCCHC14 divergent transcript	O	-	20201213	-
9606	101928738	LINC01978	-	-	HGNC:HGNC:52806|Ensembl:ENSG00000262188	17	17q25.3	long intergenic non-protein coding RNA 1978	ncRNA	LINC01978	long intergenic non-protein coding RNA 1978	O	-	20201124	-
9606	101928739	LOC101928739	-	-	Ensembl:ENSG00000229102	3	3q26.32	uncharacterized LOC101928739	ncRNA	-	-	-	-	20201124	-
9606	101928741	LINC02065	-	-	HGNC:HGNC:52910	5	5q12.3	long intergenic non-protein coding RNA 2065	ncRNA	LINC02065	long intergenic non-protein coding RNA 2065	O	CTD-2016O11.1	20201124	-
9606	101928743	LOC101928743	-	-	Ensembl:ENSG00000287050	6	6p22.2	uncharacterized LOC101928743	ncRNA	-	-	-	-	20201124	-
9606	101928744	LINC01450	-	-	HGNC:HGNC:50792|Ensembl:ENSG00000232458	7	7p14.1	long intergenic non-protein coding RNA 1450	ncRNA	LINC01450	long intergenic non-protein coding RNA 1450	O	-	20201124	-
9606	101928745	LL21NC02-21A1.1	-	-	-	21	21q22.3	uncharacterized LL21NC02-21A1.1	ncRNA	-	-	-	-	20201124	-
9606	101928748	LOC101928748	-	-	Ensembl:ENSG00000236461	9	9q33.1	uncharacterized LOC101928748	ncRNA	-	-	-	-	20201124	-
9606	101928751	LINC01657	-	-	HGNC:HGNC:52445|Ensembl:ENSG00000224718	1	1q25.1	long intergenic non-protein coding RNA 1657	ncRNA	LINC01657	long intergenic non-protein coding RNA 1657	O	-	20201124	-
9606	101928752	LINC01043	-	-	HGNC:HGNC:49031|Ensembl:ENSG00000260343	13	13q34	long intergenic non-protein coding RNA 1043	ncRNA	LINC01043	long intergenic non-protein coding RNA 1043	O	-	20201124	-
9606	101928755	LOC101928755	-	-	-	7	7p11.2	putative uncharacterized protein FLJ44672	pseudo	-	-	-	-	20201124	-
9606	101928760	LOC101928760	-	-	-	4	4q12	uncharacterized LOC101928760	ncRNA	-	-	-	-	20201124	-
9606	101928762	LOC101928762	-	-	-	16	16p11.2	uncharacterized LOC101928762	ncRNA	-	-	-	-	20201124	-
9606	101928764	LOC101928764	-	-	-	13	13q12.11	coiled-coil domain-containing protein 144B	protein-coding	-	-	-	uncharacterized protein LOC101928764	20201124	-
9606	101928765	LINC01807	-	-	HGNC:HGNC:52610|Ensembl:ENSG00000232023	2	2q36.3	long intergenic non-protein coding RNA 1807	ncRNA	LINC01807	long intergenic non-protein coding RNA 1807	O	-	20201124	-
9606	101928766	LINC01979	-	-	HGNC:HGNC:52807|Ensembl:ENSG00000262585	17	17q25.3	long intergenic non-protein coding RNA 1979	ncRNA	LINC01979	long intergenic non-protein coding RNA 1979	O	-	20201124	-
9606	101928767	LINC02328	-	-	HGNC:HGNC:53248|Ensembl:ENSG00000258733	14	14q31.3	long intergenic non-protein coding RNA 2328	ncRNA	LINC02328	long intergenic non-protein coding RNA 2328	O	CTD-2341M24.1	20201124	-
9606	101928768	LOC101928768	-	-	-	5	5p15.33	uncharacterized LOC101928768	ncRNA	-	-	-	-	20201124	-
9606	101928769	LINC02229	-	-	HGNC:HGNC:53098	5	5q12.3	long intergenic non-protein coding RNA 2229	ncRNA	LINC02229	long intergenic non-protein coding RNA 2229	O	-	20201124	-
9606	101928770	LINC01526	-	Lnc-FAM46A-1	HGNC:HGNC:51265|Ensembl:ENSG00000224995	6	6q14.1	long intergenic non-protein coding RNA 1526	ncRNA	LINC01526	long intergenic non-protein coding RNA 1526	O	-	20201124	-
9606	101928773	LINC01449	-	-	HGNC:HGNC:50791|Ensembl:ENSG00000224017	7	7p14.1	long intergenic non-protein coding RNA 1449	ncRNA	LINC01449	long intergenic non-protein coding RNA 1449	O	-	20201124	-
9606	101928775	LOC101928775	-	-	-	9	9q33.1	uncharacterized LOC101928775	ncRNA	-	-	-	-	20201124	-
9606	101928776	LINC01258	-	-	HGNC:HGNC:49898|Ensembl:ENSG00000249534	4	4p14	long intergenic non-protein coding RNA 1258	ncRNA	LINC01258	long intergenic non-protein coding RNA 1258	O	-	20201124	-
9606	101928778	LINC01741	-	-	HGNC:HGNC:52529|Ensembl:ENSG00000236720	1	1q25.2	long intergenic non-protein coding RNA 1741	ncRNA	LINC01741	long intergenic non-protein coding RNA 1741	O	-	20201124	-
9606	101928781	TMEM26-AS1	-	-	HGNC:HGNC:51209	10	10q21.2	TMEM26 antisense RNA 1	ncRNA	TMEM26-AS1	TMEM26 antisense RNA 1	O	-	20201124	-
9606	101928782	LOC101928782	-	-	Ensembl:ENSG00000224865	7	7q32.3	uncharacterized LOC101928782	ncRNA	-	-	-	-	20201124	-
9606	101928784	RORA-AS1	-	-	HGNC:HGNC:51410|Ensembl:ENSG00000245534	15	15q22.2	RORA antisense RNA 1	ncRNA	RORA-AS1	RORA antisense RNA 1	O	-	20201124	-
9606	101928786	LOC101928786	-	-	-	9	9q34.3	uncharacterized LOC101928786	ncRNA	-	-	-	-	20201124	-
9606	101928788	ARL4AP5	-	-	HGNC:HGNC:52374	6	6q25.1	ADP ribosylation factor like GTPase 4A pseudogene 5	pseudo	ARL4AP5	ADP ribosylation factor like GTPase 4A pseudogene 5	O	ADP-ribosylation factor-like protein 4A	20201124	-
9606	101928790	PEX5L-AS2	-	-	HGNC:HGNC:41252|Ensembl:ENSG00000244302	3	3q26.33	PEX5L antisense RNA 2	ncRNA	PEX5L-AS2	PEX5L antisense RNA 2	O	PEX5L antisense RNA 2 (non-protein coding)	20201124	-
9606	101928791	LINC01147	-	-	HGNC:HGNC:49468	14	14q31.3	long intergenic non-protein coding RNA 1147	ncRNA	LINC01147	long intergenic non-protein coding RNA 1147	O	-	20201124	-
9606	101928794	MAST4-AS1	-	-	HGNC:HGNC:40865	5	5q12.3	MAST4 antisense RNA 1	ncRNA	MAST4-AS1	MAST4 antisense RNA 1	O	MAST4 antisense RNA 1 (non-protein coding)	20201124	-
9606	101928795	LINC01448	-	-	HGNC:HGNC:50790|Ensembl:ENSG00000238284	7	7p14.1	long intergenic non-protein coding RNA 1448	ncRNA	LINC01448	long intergenic non-protein coding RNA 1448	O	-	20201124	-
9606	101928796	LOC101928796	-	-	-	21	21q22.3	uncharacterized LOC101928796	ncRNA	-	-	-	-	20201124	-
9606	101928797	LOC101928797	-	-	Ensembl:ENSG00000233569	9	9q33.1	uncharacterized LOC101928797	ncRNA	-	-	-	-	20201124	-
9606	101928804	LOC101928804	-	-	-	19	19q13.42	uncharacterized LOC101928804	ncRNA	-	-	-	-	20201124	-
9606	101928807	LOC101928807	-	-	-	7	7q32.3	uncharacterized LOC101928807	ncRNA	-	-	-	-	20201124	-
9606	101928808	LOC101928808	-	-	-	X	Xq27.3	uncharacterized LOC101928808	ncRNA	-	-	-	-	20201124	-
9606	101928809	SDAD1-AS1	-	-	HGNC:HGNC:41106|Ensembl:ENSG00000245928	4	4q21.1	SDAD1 antisense RNA 1	ncRNA	SDAD1-AS1	SDAD1 antisense RNA 1	O	-	20201124	-
9606	101928812	LINC02696	-	-	HGNC:HGNC:54210|Ensembl:ENSG00000254427	11	11p11.2	long intergenic non-protein coding RNA 2696	ncRNA	LINC02696	long intergenic non-protein coding RNA 2696	O	-	20201124	-
9606	101928813	LINC02757	-	-	HGNC:HGNC:54277	11	11q13.5	long intergenic non-protein coding RNA 2757	ncRNA	LINC02757	long intergenic non-protein coding RNA 2757	O	-	20201124	-
9606	101928816	LOC101928816	-	-	-	2	2q37.1	uncharacterized LOC101928816	ncRNA	-	-	-	-	20201124	-
9606	101928817	LOC101928817	-	-	-	14	14q32.11	uncharacterized LOC101928817	ncRNA	-	-	-	-	20201124	-
9606	101928819	LOC101928819	-	-	-	5	5q13.1	uncharacterized LOC101928819	ncRNA	-	-	-	-	20201124	-
9606	101928820	LINC02535	-	-	HGNC:HGNC:53569|Ensembl:ENSG00000234155	6	6q14.3	long intergenic non-protein coding RNA 2535	ncRNA	LINC02535	long intergenic non-protein coding RNA 2535	O	-	20201124	-
9606	101928823	LINC02763	-	-	HGNC:HGNC:54282|Ensembl:ENSG00000254968	11	11q23.1	long intergenic non-protein coding RNA 2763	ncRNA	LINC02763	long intergenic non-protein coding RNA 2763	O	-	20201124	-
9606	101928824	LOC101928824	-	-	-	22	22q11.21	uncharacterized LOC101928824	ncRNA	-	-	-	-	20201124	-
9606	101928827	ELOCP33	-	TCEB1P33	HGNC:HGNC:49174	4	4p14	elongin C pseudogene 33	pseudo	ELOCP33	elongin C pseudogene 33	O	transcription elongation factor B (SIII), polypeptide 1 pseudogene 33|transcription elongation factor B subunit 1 pseudogene 33	20200624	-
9606	101928832	LOC101928832	-	-	-	X	Xq27.3	uncharacterized LOC101928832	ncRNA	-	-	-	-	20201124	-
9606	101928833	LOC101928833	-	-	-	X	Xq27.1	uncharacterized LOC101928833	ncRNA	-	-	-	-	20201124	-
9606	101928834	LOC101928834	-	-	Ensembl:ENSG00000233968	10	10p12.31	uncharacterized LOC101928834	ncRNA	-	-	-	-	20201124	-
9606	101928836	CAMTA1-AS1	-	-	HGNC:HGNC:40856	1	1p36.23	CAMTA1 antisense RNA 1	ncRNA	CAMTA1-AS1	CAMTA1 antisense RNA 1	O	-	20201124	-
9606	101928837	LOC101928837	-	-	Ensembl:ENSG00000255100	11	11q13.5	uncharacterized LOC101928837	ncRNA	-	-	-	-	20201124	-
9606	101928840	PWRN3	-	-	HGNC:HGNC:49131|Ensembl:ENSG00000259905	15	15q11.2	Prader-Willi region non-protein coding RNA 3	ncRNA	PWRN3	Prader-Willi region non-protein coding RNA 3	O	-	20201124	-
9606	101928841	LOC101928841	-	-	-	13	13q34	collagen alpha-1(II) chain-like	protein-coding	-	-	-	uncharacterized protein LOC101928841	20201124	-
9606	101928842	LOC101928842	-	-	-	6	6q14.3	uncharacterized LOC101928842	ncRNA	-	-	-	-	20201124	-
9606	101928844	LOC101928844	-	-	Ensembl:ENSG00000267709	19	19p13.3	uncharacterized LOC101928844	ncRNA	-	-	-	-	20201124	-
9606	101928845	LINC01842	-	-	HGNC:HGNC:52656|Ensembl:ENSG00000267147	19	19p13.12	long intergenic non-protein coding RNA 1842	ncRNA	LINC01842	long intergenic non-protein coding RNA 1842	O	CTC-548K16.1	20201124	-
9606	101928846	HIPK1-AS1	-	-	HGNC:HGNC:50576|Ensembl:ENSG00000235527	1	1p13.2	HIPK1 antisense RNA 1	ncRNA	HIPK1-AS1	HIPK1 antisense RNA 1	O	-	20201124	-
9606	101928847	LOC101928847	-	-	Ensembl:ENSG00000247416	11	11q23.2	uncharacterized LOC101928847	ncRNA	-	-	-	-	20201124	-
9606	101928849	LOC101928849	-	-	-	9	9q33.1	uncharacterized LOC101928849	ncRNA	-	-	-	-	20201124	-
9606	101928850	LOC101928850	-	-	Ensembl:ENSG00000259530	15	15q22.2	uncharacterized LOC101928850	ncRNA	-	-	-	-	20201124	-
9606	101928851	LINC02380	-	-	HGNC:HGNC:53303|Ensembl:ENSG00000248505	4	4q12	long intergenic non-protein coding RNA 2380	ncRNA	LINC02380	long intergenic non-protein coding RNA 2380	O	-	20201124	-
9606	101928855	LOC101928855	-	-	Ensembl:ENSG00000262833	17	17q25.3	uncharacterized LOC101928855	ncRNA	-	-	-	-	20201124	-
9606	101928856	LOC101928856	-	-	-	3	3q26.33	uncharacterized LOC101928856	ncRNA	-	-	-	-	20201124	-
9606	101928857	CTD-3080P12.3	-	-	Ensembl:ENSG00000249201	5	5p15.33	uncharacterized LOC101928857	ncRNA	-	-	-	-	20201124	-
9606	101928858	LOC101928858	-	-	Ensembl:ENSG00000249364	5	5q13.1	uncharacterized LOC101928858	ncRNA	-	-	-	-	20201124	-
9606	101928859	LOC101928859	-	-	-	10	10q21.3	uncharacterized LOC101928859	ncRNA	-	-	-	-	20201124	-
9606	101928861	LOC101928861	-	-	-	7	7q33	uncharacterized LOC101928861	ncRNA	-	-	-	-	20201124	-
9606	101928863	LOC101928863	-	-	-	X	Xq27.3	uncharacterized LOC101928863	ncRNA	-	-	-	-	20201124	-
9606	101928864	LOC101928864	-	-	-	4	4q21.1	uncharacterized LOC101928864	ncRNA	-	-	-	-	20201124	-
9606	101928865	LINC02728	-	-	HGNC:HGNC:54245|Ensembl:ENSG00000251323	11	11q14.1	long intergenic non-protein coding RNA 2728	ncRNA	LINC02728	long intergenic non-protein coding RNA 2728	O	-	20201124	-
9606	101928866	LOC101928866	-	-	-	1	1q25.2	uncharacterized LOC101928866	ncRNA	-	-	-	-	20201124	-
9606	101928868	LOC101928868	-	-	Ensembl:ENSG00000287260	6	6q25.2	uncharacterized LOC101928868	ncRNA	-	-	-	-	20201124	-
9606	101928869	GABRG3-AS1	-	-	HGNC:HGNC:40249|Ensembl:ENSG00000228740	15	15q12	GABRG3 antisense RNA 1	ncRNA	GABRG3-AS1	GABRG3 antisense RNA 1	O	-	20201124	-
9606	101928875	LOC101928875	-	-	-	11	11q23.2	uncharacterized LOC101928875	ncRNA	-	-	-	-	20201124	-
9606	101928877	LINC02436	-	-	HGNC:HGNC:53368|Ensembl:ENSG00000250754	4	4q35.1	long intergenic non-protein coding RNA 2436	ncRNA	LINC02436	long intergenic non-protein coding RNA 2436	O	-	20201124	-
9606	101928879	LOC101928879	-	-	-	4	4q12	COMM domain-containing protein 5-like	protein-coding	-	-	-	COMM domain-containing protein 5-like	20201124	-
9606	101928880	LINC02182	-	LA16c-444G7.2	HGNC:HGNC:53044|Ensembl:ENSG00000260420	16	16q24.2	long intergenic non-protein coding RNA 2182	ncRNA	LINC02182	long intergenic non-protein coding RNA 2182	O	-	20201124	-
9606	101928881	LOC101928881	-	-	Ensembl:ENSG00000222001	2	2q37.1	uncharacterized LOC101928881	ncRNA	-	-	-	-	20201124	-
9606	101928882	LOC101928882	-	-	Ensembl:ENSG00000285336	3	3q26.33	uncharacterized LOC101928882	ncRNA	-	-	-	-	20201124	-
9606	101928885	LINC02198	-	-	HGNC:HGNC:53064	5	5q13.1	long intergenic non-protein coding RNA 2198	ncRNA	LINC02198	long intergenic non-protein coding RNA 2198	O	-	20201124	-
9606	101928886	LINC01864	-	-	HGNC:HGNC:52683|Ensembl:ENSG00000267522	19	19q13.43	long intergenic non-protein coding RNA 1864	ncRNA	LINC01864	long intergenic non-protein coding RNA 1864	O	-	20201124	-
9606	101928887	LINC02671	-	-	HGNC:HGNC:54158|Ensembl:ENSG00000224714	10	10q21.3	long intergenic non-protein coding RNA 2671	ncRNA	LINC02671	long intergenic non-protein coding RNA 2671	O	-	20201124	-
9606	101928891	LINC01637	-	-	HGNC:HGNC:52424|Ensembl:ENSG00000237476	22	22q11.21	long intergenic non-protein coding RNA 1637	ncRNA	LINC01637	long intergenic non-protein coding RNA 1637	O	-	20201124	-
9606	101928893	LOC101928893	-	-	-	4	4q21.21	uncharacterized LOC101928893	ncRNA	-	-	-	-	20201124	-
9606	101928894	LOC101928894	-	-	Ensembl:ENSG00000255314	11	11p11.2	uncharacterized LOC101928894	ncRNA	-	-	-	-	20201124	-
9606	101928895	LINC01786	-	-	HGNC:HGNC:52575	1	1p36.33	long intergenic non-protein coding RNA 1786	ncRNA	LINC01786	long intergenic non-protein coding RNA 1786	O	-	20201124	-
9606	101928896	LOC101928896	-	-	Ensembl:ENSG00000255084	11	11q14.1	uncharacterized LOC101928896	ncRNA	-	-	-	-	20201124	-
9606	101928902	LOC101928902	-	-	-	8	8q24.3	uncharacterized LOC101928902	ncRNA	-	-	-	-	20201124	-
9606	101928904	NPM1P30	-	-	HGNC:HGNC:45209|Ensembl:ENSG00000228219	10	10p12.31	nucleophosmin 1 pseudogene 30	pseudo	NPM1P30	nucleophosmin 1 pseudogene 30	O	nucleophosmin 1 (nucleolar phosphoprotein B23, numatrin) pseudogene 30|nucleophosmin-like	20201124	-
9606	101928906	LOC101928906	-	-	-	9	9p11.2	uncharacterized LOC101928906	ncRNA	-	-	-	-	20201124	-
9606	101928907	LOC101928907	-	-	-	15	15q22.2	uncharacterized LOC101928907	ncRNA	-	-	-	-	20201124	-
9606	101928909	LOC101928909	-	-	Ensembl:ENSG00000259163	14	14q32.11	uncharacterized LOC101928909	ncRNA	-	-	-	-	20201124	-
9606	101928911	LOC101928911	-	-	-	6	6q15	uncharacterized LOC101928911	ncRNA	-	-	-	-	20201124	-
9606	101928912	LOC101928912	-	-	-	12	12q23.1	uncharacterized LOC101928912	ncRNA	-	-	-	-	20201124	-
9606	101928913	LINC01515	-	-	HGNC:HGNC:51210	10	10q21.3	long intergenic non-protein coding RNA 1515	ncRNA	LINC01515	long intergenic non-protein coding RNA 1515	O	-	20201124	-
9606	101928917	HSFX3	-	-	HGNC:HGNC:52395|Ensembl:ENSG00000283697	X	Xq28	heat shock transcription factor family, X-linked member 3	protein-coding	HSFX3	heat shock transcription factor family, X-linked member 3	O	heat shock transcription factor, X-linked member 3|heat shock transcription factor, X-linked-like	20201124	-
9606	101928919	LINC02489	-	-	HGNC:HGNC:53470	11	11p11.2	long intergenic non-protein coding RNA 2489	ncRNA	LINC02489	long intergenic non-protein coding RNA 2489	O	-	20201124	-
9606	101928922	LINC00463	-	AMER2-AS1	HGNC:HGNC:42813|Ensembl:ENSG00000234056	13	13q12.13	long intergenic non-protein coding RNA 463	ncRNA	LINC00463	long intergenic non-protein coding RNA 463	O	AMER2 antisense RNA 1 (head to head)|TCONS_l2_00007499	20201124	-
9606	101928923	LOC101928923	-	-	-	6	6q25.3	uncharacterized LOC101928923	ncRNA	-	-	-	-	20201124	-
9606	101928924	LOC101928924	-	-	Ensembl:ENSG00000249295	5	5q13.2	uncharacterized LOC101928924	ncRNA	-	-	-	-	20201124	-
9606	101928929	LOC101928929	-	-	-	4	4q35.1	uncharacterized LOC101928929	ncRNA	-	-	-	-	20201124	-
9606	101928931	SEMA3B-AS1	-	-	HGNC:HGNC:49096|Ensembl:ENSG00000232352	3	3p21.31	SEMA3B antisense RNA 1 (head to head)	ncRNA	SEMA3B-AS1	SEMA3B antisense RNA 1 (head to head)	O	-	20201124	-
9606	101928932	LOC101928932	-	-	Ensembl:ENSG00000237419	9	9q34.3	uncharacterized LOC101928932	ncRNA	-	-	-	-	20201124	-
9606	101928933	LOC101928933	-	-	-	1	1q25.2	uncharacterized LOC101928933	ncRNA	-	-	-	-	20201124	-
9606	101928936	LOC101928936	-	-	-	6	6q15	uncharacterized LOC101928936	ncRNA	-	-	-	-	20201124	-
9606	101928937	LOC101928937	-	-	Ensembl:ENSG00000258039	12	12q23.1	uncharacterized LOC101928937	ncRNA	-	-	-	-	20201124	-
9606	101928940	LOC101928940	-	-	Ensembl:ENSG00000256195	11	11q23.2	uncharacterized LOC101928940	ncRNA	-	-	-	-	20201124	-
9606	101928941	RHOXF1P1	-	TCONS_00017086|lncRHOXF1	MIM:300973|HGNC:HGNC:51580|Ensembl:ENSG00000234493	X	Xq24	Rhox homeobox family member 1 pseudogene 1	pseudo	RHOXF1P1	Rhox homeobox family member 1 pseudogene 1	O	-	20201124	-
9606	101928942	PRKG2-AS1	-	-	HGNC:HGNC:40478|Ensembl:ENSG00000251059	4	4q21.21	PRKG2 antisense RNA 1	ncRNA	PRKG2-AS1	PRKG2 antisense RNA 1	O	-	20201124	-
9606	101928943	MADD-AS1	-	-	HGNC:HGNC:40354|Ensembl:ENSG00000256746	11	11p11.2	MADD antisense RNA 1	ncRNA	MADD-AS1	MADD antisense RNA 1	O	-	20201124	-
9606	101928944	LINC02720	-	-	HGNC:HGNC:54237|Ensembl:ENSG00000255178	11	11q14.1	long intergenic non-protein coding RNA 2720	ncRNA	LINC02720	long intergenic non-protein coding RNA 2720	O	-	20201124	-
9606	101928948	LOC101928948	-	-	-	4	4p16.1	collagen alpha-1(I) chain-like	pseudo	-	-	-	-	20201124	-
9606	101928952	LOC101928952	-	-	Ensembl:ENSG00000271143	1	1p13.1	serine palmitoyltransferase small subunit A pseudogene	pseudo	-	-	-	-	20201124	-
9606	101928953	LOC101928953	-	-	-	8	8q24.3	uncharacterized LOC101928953	ncRNA	-	-	-	-	20201124	-
9606	101928957	LOC101928957	-	-	-	14	14q32.12	uncharacterized LOC101928957	ncRNA	-	-	-	-	20201124	-
9606	101928959	LOC101928959	-	-	-	12	12q23.1	probable ribosome biogenesis protein RLP24 pseudogene	pseudo	-	-	-	-	20201124	-
9606	101928960	LOC101928960	-	-	-	19	19p12	BCL2/adenovirus E1B 19 kDa protein-interacting protein 3-like	pseudo	-	-	-	-	20201124	-
9606	101928961	LOC101928961	-	-	-	10	10q21.3	uncharacterized LOC101928961	ncRNA	-	-	-	-	20201124	-
9606	101928963	HNRNPD-DT	-	-	HGNC:HGNC:55205|Ensembl:ENSG00000272677	4	4q21.22	HNRNPD divergent transcript	ncRNA	HNRNPD-DT	HNRNPD divergent transcript	O	-	20201124	-
9606	101928969	RHOXF1-AS1	-	-	HGNC:HGNC:51582|Ensembl:ENSG00000258545	X	Xq24	RHOXF1 antisense RNA 1	ncRNA	RHOXF1-AS1	RHOXF1 antisense RNA 1	O	-	20201124	-
9606	101928971	LINC01262	-	TCONS_l2_00021807	HGNC:HGNC:50275|Ensembl:ENSG00000250739	4	4q35.2	long intergenic non-protein coding RNA 1262	ncRNA	LINC01262	long intergenic non-protein coding RNA 1262	O	-	20201124	-
9606	101928972	LOC101928972	-	-	-	15	15q22.2	uncharacterized LOC101928972	ncRNA	-	-	-	-	20201124	-
9606	101928973	LINC01732	-	-	HGNC:HGNC:52520|Ensembl:ENSG00000237292	1	1q25.3	long intergenic non-protein coding RNA 1732	ncRNA	LINC01732	long intergenic non-protein coding RNA 1732	O	-	20201124	-
9606	101928977	LOC101928977	-	-	-	1	1p13.1	uncharacterized LOC101928977	ncRNA	-	-	-	-	20201124	-
9606	101928978	LOC101928978	-	-	Ensembl:ENSG00000250546	4	4q21.23	uncharacterized LOC101928978	ncRNA	-	-	-	-	20201124	-
9606	101928979	LINC01719	-	-	HGNC:HGNC:52506	1	1q21.1	long intergenic non-protein coding RNA 1719	ncRNA	LINC01719	long intergenic non-protein coding RNA 1719	O	-	20201124	-
9606	101928982	ZFP28-DT	-	-	HGNC:HGNC:55297|Ensembl:ENSG00000267421	19	19q13.43	ZFP28 divergent transcript	ncRNA	ZFP28-DT	ZFP28 divergent transcript	O	-	20201124	-
9606	101928985	LOC101928985	-	-	-	11	11q23.3	uncharacterized LOC101928985	ncRNA	-	-	-	-	20201124	-
9606	101928988	LOC101928988	-	-	Ensembl:ENSG00000259351	15	15q22.31	uncharacterized LOC101928988	ncRNA	-	-	-	-	20201124	-
9606	101928989	MIR4300HG	-	-	HGNC:HGNC:52003|Ensembl:ENSG00000245832	11	11q14.1	MIR4300 host gene	ncRNA	MIR4300HG	MIR4300 host gene	O	-	20201124	-
9606	101928991	CCDC92B	-	-	HGNC:HGNC:52279	17	17p13.3	coiled-coil domain containing 92B	protein-coding	CCDC92B	coiled-coil domain containing 92B	O	coiled-coil domain containing 92B	20201124	-
9606	101928992	LINC02069	-	-	HGNC:HGNC:52915|Ensembl:ENSG00000229433	3	3q27.1	long intergenic non-protein coding RNA 2069	ncRNA	LINC02069	long intergenic non-protein coding RNA 2069	O	-	20201124	-
9606	101928994	LOC101928994	-	-	Ensembl:ENSG00000229261	10	10q22.1	uncharacterized LOC101928994	ncRNA	-	-	-	-	20201124	-
9606	101928995	LINC01649	-	-	HGNC:HGNC:52436|Ensembl:ENSG00000228127	1	1p13.1	long intergenic non-protein coding RNA 1649	ncRNA	LINC01649	long intergenic non-protein coding RNA 1649	O	-	20201124	-
9606	101928999	IQCF5-AS1	-	-	HGNC:HGNC:41297|Ensembl:ENSG00000235455	3	3p21.2	IQCF5 antisense RNA 1	ncRNA	IQCF5-AS1	IQCF5 antisense RNA 1	O	IQCF5 antisense RNA 1 (non-protein coding)	20201124	-
9606	101929000	LOC101929000	-	-	-	16	16q12.2	golgin subfamily A member 6-like protein 1	pseudo	-	-	-	-	20201124	-
9606	101929002	LINC02287	-	-	HGNC:HGNC:53204|Ensembl:ENSG00000258499	14	14q32.12	long intergenic non-protein coding RNA 2287	ncRNA	LINC02287	long intergenic non-protein coding RNA 2287	O	-	20201124	-
9606	101929003	LOC101929003	-	-	-	5	5p15.33	uncharacterized LOC101929003	ncRNA	-	-	-	-	20201124	-
9606	101929004	LOC101929004	-	-	Ensembl:ENSG00000288009	6	6q15	uncharacterized LOC101929004	ncRNA	-	-	-	-	20201124	-
9606	101929006	LOC101929006	-	-	Ensembl:ENSG00000197171	6	6p22.1	uncharacterized LOC101929006	ncRNA	-	-	-	-	20201124	-
9606	101929007	LOC101929007	-	-	-	19	19p12	WAS/WASL-interacting protein family member 1	ncRNA	-	-	-	-	20201124	-
9606	101929008	GTF2IP13	-	-	HGNC:HGNC:51725	7	7p12.3	general transcription factor IIi pseudogene 13	pseudo	GTF2IP13	general transcription factor IIi pseudogene 13	O	-	20201124	-
9606	101929010	SIRPG-AS1	-	-	HGNC:HGNC:51229|Ensembl:ENSG00000237914	20	20p13	SIRPG antisense RNA 1	ncRNA	SIRPG-AS1	SIRPG antisense RNA 1	O	-	20201124	-
9606	101929011	LINC02702	-	-	HGNC:HGNC:54217|Ensembl:ENSG00000237937	11	11q23.3	long intergenic non-protein coding RNA 2702	ncRNA	LINC02702	long intergenic non-protein coding RNA 2702	O	-	20201124	-
9606	101929013	PRR23D3P	-	-	HGNC:HGNC:54637	8	8p23.1	proline rich 23 domain containing 3, pseudogene	pseudo	PRR23D3P	proline rich 23 domain containing 3, pseudogene	O	-	20201124	-
9606	101929014	LOC101929014	-	-	-	9	9q33.3	uncharacterized LOC101929014	ncRNA	-	-	-	-	20201124	-
9606	101929018	LOC101929018	-	-	-	3	3q27.2	uncharacterized LOC101929018	ncRNA	-	-	-	-	20201124	-
9606	101929019	LINC02270	-	-	HGNC:HGNC:53185|Ensembl:ENSG00000251210	4	4p15.33	long intergenic non-protein coding RNA 2270	ncRNA	LINC02270	long intergenic non-protein coding RNA 2270	O	-	20201124	-
9606	101929021	LOC101929021	-	-	-	10	10q22.1	uncharacterized LOC101929021	ncRNA	-	-	-	-	20201124	-
9606	101929022	LOC101929022	-	-	Ensembl:ENSG00000234387	7	7q11.21	uncharacterized LOC101929022	ncRNA	-	-	-	-	20201124	-
9606	101929023	LINC01762	-	-	HGNC:HGNC:52552|Ensembl:ENSG00000233154	1	1p13.1	long intergenic non-protein coding RNA 1762	ncRNA	LINC01762	long intergenic non-protein coding RNA 1762	O	-	20201124	-
9606	101929025	LINC01516	-	-	HGNC:HGNC:51211|Ensembl:ENSG00000231422	10	10p12.1	long intergenic non-protein coding RNA 1516	ncRNA	LINC01516	long intergenic non-protein coding RNA 1516	O	-	20201124	-
9606	101929026	ZACNP1	-	-	HGNC:HGNC:51915	4	4q25	zinc activated ion channel pseudogene 1	pseudo	ZACNP1	zinc activated ion channel pseudogene 1	O	zinc activated ligand-gated ion channel pseudogene 1	20201124	-
9606	101929027	LINC02387	-	-	HGNC:HGNC:53313|Ensembl:ENSG00000256232	12	12p11.21	long intergenic non-protein coding RNA 2387	ncRNA	LINC02387	long intergenic non-protein coding RNA 2387	O	-	20201124	-
9606	101929028	LOC101929028	-	-	-	8	8p22	uncharacterized LOC101929028	ncRNA	-	-	-	-	20201124	-
9606	101929031	LOC101929031	-	-	-	16	16p11.2	uncharacterized LOC101929031	ncRNA	-	-	-	-	20201124	-
9606	101929034	LINC02116	-	-	HGNC:HGNC:52971|Ensembl:ENSG00000250417	5	5p15.33	long intergenic non-protein coding RNA 2116	ncRNA	LINC02116	long intergenic non-protein coding RNA 2116	O	CTD-2194D22.2	20201124	-
9606	101929043	DLG2-AS2	-	-	HGNC:HGNC:40179	11	11q14.1	DLG2 antisense RNA 2	ncRNA	DLG2-AS2	DLG2 antisense RNA 2	O	-	20201124	-
9606	101929045	LOC101929045	-	-	-	17	-	uncharacterized LOC101929045	ncRNA	-	-	-	-	20201124	-
9606	101929048	LOC101929048	-	-	-	4	4p15.33	uncharacterized LOC101929048	ncRNA	-	-	-	-	20201124	-
9606	101929050	LOC101929050	-	-	-	7	7q11.21	uncharacterized LOC101929050	ncRNA	-	-	-	-	20201124	-
9606	101929052	LINC00836	-	-	HGNC:HGNC:44915|Ensembl:ENSG00000280809	10	10p12.1	long intergenic non-protein coding RNA 836	ncRNA	LINC00836	long intergenic non-protein coding RNA 836	O	-	20201124	-
9606	101929053	LOC101929053	-	-	-	12	12p13.2	ubiquitin-conjugating enzyme E2 variant 1 pseudogene	pseudo	-	-	-	-	20201124	-
9606	101929054	LOC101929054	-	-	Ensembl:ENSG00000243224	3	3p21.2	uncharacterized LOC101929054	ncRNA	-	-	-	-	20201124	-
9606	101929056	IRX4-AS1	-	-	HGNC:HGNC:40305	5	5p15.33	IRX4 antisense RNA 1	ncRNA	IRX4-AS1	IRX4 antisense RNA 1	O	CTD-2194D22.3	20201124	-
9606	101929057	LOC101929057	-	-	-	6	6q15	uncharacterized LOC101929057	ncRNA	-	-	-	-	20201124	-
9606	101929058	LOC101929058	-	-	Ensembl:ENSG00000257860	12	12q23.2	uncharacterized LOC101929058	ncRNA	-	-	-	-	20201124	-
9606	101929059	ZIM2-AS1	-	ZIM2as	HGNC:HGNC:51304|Ensembl:ENSG00000286125	19	19q13.43	ZIM2 antisense RNA 1	ncRNA	ZIM2-AS1	ZIM2 antisense RNA 1	O	-	20201124	-
9606	101929064	MAPK10-AS1	-	-	HGNC:HGNC:40359|Ensembl:ENSG00000250062	4	4q21.3	MAPK10 antisense RNA 1	ncRNA	MAPK10-AS1	MAPK10 antisense RNA 1	O	-	20201124	-
9606	101929066	LOC101929066	-	-	Ensembl:ENSG00000245281	8	8p22	uncharacterized LOC101929066	ncRNA	-	-	-	-	20201124	-
9606	101929069	LINC01633	-	GS1-120K12.4	HGNC:HGNC:52420	1	1q25.3	long intergenic non-protein coding RNA 1633	ncRNA	LINC01633	long intergenic non-protein coding RNA 1633	O	-	20201124	-
9606	101929071	LINC01182	-	-	HGNC:HGNC:49564|Ensembl:ENSG00000250634	4	4p15.33	long intergenic non-protein coding RNA 1182	ncRNA	LINC01182	long intergenic non-protein coding RNA 1182	O	-	20201124	-
9606	101929072	MICA-AS1	-	-	HGNC:HGNC:53631	6	6p21.33	MICA antisense RNA 1	ncRNA	MICA-AS1	MICA antisense RNA 1	O	-	20201124	-
9606	101929073	LOC101929073	-	-	Ensembl:ENSG00000226304	10	10p12.1	uncharacterized LOC101929073	ncRNA	-	-	-	-	20201124	-
9606	101929074	PIK3CD-AS2	-	-	HGNC:HGNC:51334|Ensembl:ENSG00000231789	1	1p36.22	PIK3CD antisense RNA 2	ncRNA	PIK3CD-AS2	PIK3CD antisense RNA 2	O	-	20201217	-
9606	101929076	LOC101929076	-	-	Ensembl:ENSG00000245719	15	15q23	uncharacterized LOC101929076	ncRNA	-	-	-	-	20201124	-
9606	101929077	LINC02334	-	-	HGNC:HGNC:53254	13	13q13.3	long intergenic non-protein coding RNA 2334	ncRNA	LINC02334	long intergenic non-protein coding RNA 2334	O	-	20201124	-
9606	101929080	LINC02292	-	-	HGNC:HGNC:53208|Ensembl:ENSG00000258630	14	14q32.13	long intergenic non-protein coding RNA 2292	ncRNA	LINC02292	long intergenic non-protein coding RNA 2292	O	-	20201124	-
9606	101929081	CTD-2194D22.4	-	-	Ensembl:ENSG00000249326	5	5p15.33	uncharacterized LOC101929081	ncRNA	-	-	-	-	20201124	-
9606	101929082	LINC01333	-	-	HGNC:HGNC:50539|Ensembl:ENSG00000249343	5	5q13.3	long intergenic non-protein coding RNA 1333	ncRNA	LINC01333	long intergenic non-protein coding RNA 1333	O	CTD-2275D24.2	20201124	-
9606	101929083	CASC6	-	-	HGNC:HGNC:49076	6	6q15	cancer susceptibility 6	ncRNA	CASC6	cancer susceptibility 6	O	cancer susceptibility 6 (non-protein coding)|cancer susceptibility candidate 6 (non-protein coding)	20201124	-
9606	101929084	LINC02401	-	-	HGNC:HGNC:53328|Ensembl:ENSG00000257762	12	12q23.3	long intergenic non-protein coding RNA 2401	ncRNA	LINC02401	long intergenic non-protein coding RNA 2401	O	-	20201124	-
9606	101929086	LINC01447	-	-	HGNC:HGNC:50783|Ensembl:ENSG00000236078	7	7p12.3	long intergenic non-protein coding RNA 1447	ncRNA	LINC01447	long intergenic non-protein coding RNA 1447	O	-	20201124	-
9606	101929087	LOC101929087	-	-	-	7	7q36.2	small ubiquitin-related modifier 2 pseudogene	pseudo	-	-	-	-	20201124	-
9606	101929088	LOC101929088	-	-	-	7	7q11.21	uncharacterized LOC101929088	ncRNA	-	-	-	-	20201124	-
9606	101929089	LOC101929089	-	-	Ensembl:ENSG00000255435	11	11q23.3	uncharacterized LOC101929089	ncRNA	-	-	-	-	20201124	-
9606	101929091	LOC101929091	-	-	-	12	12p11.23	enoyl-CoA hydratase domain containing 2 pseudogene	pseudo	-	-	-	enoyl-CoA hydratase domain-containing protein 2, mitochondrial pseudogene	20201124	-
9606	101929093	LINC01350	-	GS1-204I12.1	HGNC:HGNC:50575|Ensembl:ENSG00000228309	1	1q25.3	long intergenic non-protein coding RNA 1350	ncRNA	LINC01350	long intergenic non-protein coding RNA 1350	O	-	20201124	-
9606	101929095	C1QTNF7-AS1	-	-	HGNC:HGNC:40683|Ensembl:ENSG00000249252	4	4p15.32	C1QTNF7 antisense RNA 1	ncRNA	C1QTNF7-AS1	C1QTNF7 antisense RNA 1	O	-	20201124	-
9606	101929098	LOC101929098	-	-	-	20	20p13	uncharacterized LOC101929098	ncRNA	-	-	-	-	20201124	-
9606	101929099	LOC101929099	-	-	Ensembl:ENSG00000236137	1	1p13.1	uncharacterized LOC101929099	ncRNA	-	-	-	-	20201124	-
9606	101929104	LOC101929104	-	-	-	11	11q14.2	mitochondrial import receptor subunit TOM22 homolog pseudogene	pseudo	-	-	-	-	20201124	-
9606	101929105	LOC101929105	-	-	-	17	17p11.2	uncharacterized LOC101929105	pseudo	-	-	-	-	20201124	-
9606	101929106	LOC101929106	-	-	Ensembl:ENSG00000198491	3	3q27.3	uncharacterized LOC101929106	ncRNA	-	-	-	-	20201124	-
9606	101929107	LOC101929107	-	-	-	14	14q32.13	uncharacterized LOC101929107	ncRNA	-	-	-	-	20201124	-
9606	101929109	LOC101929109	-	-	Ensembl:ENSG00000249713	5	5q13.3	uncharacterized LOC101929109	ncRNA	-	-	-	-	20201124	-
9606	101929110	CASC18	-	-	HGNC:HGNC:49463|Ensembl:ENSG00000257859	12	12q23.3	cancer susceptibility 18	ncRNA	CASC18	cancer susceptibility 18	O	cancer susceptibility 18 (non-protein coding)|cancer susceptibility candidate 18 (non-protein coding)	20201124	-
9606	101929111	LINC01149	-	-	HGNC:HGNC:39757|Ensembl:ENSG00000230174	6	6p21.33	long intergenic non-protein coding RNA 1149	ncRNA	LINC01149	long intergenic non-protein coding RNA 1149	O	XXbac-BPG181B23.4	20201129	-
9606	101929114	LOC101929114	-	-	-	7	7q11.21	uncharacterized LOC101929114	ncRNA	-	-	-	-	20201124	-
9606	101929116	LOC101929116	-	-	Ensembl:ENSG00000288537	9	9q33.3	uncharacterized LOC101929116	ncRNA	-	-	-	-	20201124	-
9606	101929117	LOC101929117	-	-	-	10	10p12.1	uncharacterized LOC101929117	ncRNA	-	-	-	-	20201124	-
9606	101929120	LINC01351	-	-	HGNC:HGNC:50577	1	1q31.1	long intergenic non-protein coding RNA 1351	ncRNA	LINC01351	long intergenic non-protein coding RNA 1351	O	-	20201124	-
9606	101929121	LINC00437	-	TCONS_00021639	HGNC:HGNC:42772	13	13q13.3	long intergenic non-protein coding RNA 437	ncRNA	LINC00437	long intergenic non-protein coding RNA 437	O	-	20201124	-
9606	101929122	LOC101929122	-	-	-	6	6q25.3	uncharacterized LOC101929122	ncRNA	-	-	-	-	20201124	-
9606	101929123	LINC02493	-	-	HGNC:HGNC:53477|Ensembl:ENSG00000250819	4	4p15.32	long intergenic non-protein coding RNA 2493	ncRNA	LINC02493	long intergenic non-protein coding RNA 2493	O	-	20201124	-
9606	101929124	LOC101929124	-	-	Ensembl:ENSG00000260599	19	19p12	uncharacterized LOC101929124	ncRNA	-	-	-	CTC-457E21.1	20201124	-
9606	101929125	LINC01730	-	-	HGNC:HGNC:52518|Ensembl:ENSG00000275491	20	20p13	long intergenic non-protein coding RNA 1730	ncRNA	LINC01730	long intergenic non-protein coding RNA 1730	O	-	20201124	-
9606	101929127	PGM5P3-AS1	-	FAM233B	HGNC:HGNC:51194|Ensembl:ENSG00000277631	9	9p24.3	PGM5P3 antisense RNA 1	ncRNA	PGM5P3-AS1	PGM5P3 antisense RNA 1	O	family with sequence similarity 233, member B	20201124	-
9606	101929128	LOC101929128	-	-	Ensembl:ENSG00000248538	8	8p23.1	uncharacterized LOC101929128	ncRNA	-	-	-	-	20201124	-
9606	101929129	LOC101929129	-	-	-	15	15q23	uncharacterized LOC101929129	ncRNA	-	-	-	-	20201124	-
9606	101929130	LOC101929130	-	-	Ensembl:ENSG00000283175	3	3q27.3	uncharacterized LOC101929130	ncRNA	-	-	-	-	20201124	-
9606	101929134	PIGY-DT	-	-	HGNC:HGNC:54080|Ensembl:ENSG00000285122	4	4q22.1	PIGY divergent transcript	ncRNA	PIGY-DT	PIGY divergent transcript	O	-	20201124	-
9606	101929135	LOC101929135	-	-	-	4	4q34.1	RWD domain-containing protein 2B pseudogene	pseudo	-	-	-	-	20201124	-
9606	101929140	LOC101929140	-	-	Ensembl:ENSG00000278390	13	13q14.11	uncharacterized LOC101929140	ncRNA	-	-	-	-	20201124	-
9606	101929141	LOC101929141	-	-	Ensembl:ENSG00000250111	17	17p11.2	coiled-coil domain-containing protein 144A-like	pseudo	-	-	-	coiled-coil domain-containing protein 144B-like	20201124	-
9606	101929142	LOC101929142	-	-	-	6	6q25.3	uncharacterized LOC101929142	ncRNA	-	-	-	-	20201124	-
9606	101929144	LINC01858	-	-	HGNC:HGNC:52676|Ensembl:ENSG00000261615	19	19p12	long intergenic non-protein coding RNA 1858	ncRNA	LINC01858	long intergenic non-protein coding RNA 1858	O	-	20201124	-
9606	101929145	PPP3CB-AS1	-	USP54-AS1	HGNC:HGNC:50750|Ensembl:ENSG00000221817	10	10q22.2	PPP3CB antisense RNA 1 (head to head)	ncRNA	PPP3CB-AS1	PPP3CB antisense RNA 1 (head to head)	O	-	20201124	-
9606	101929147	WARS2-AS1	-	-	HGNC:HGNC:40612|Ensembl:ENSG00000231365	1	1p12	WARS2 antisense RNA 1	ncRNA	WARS2-AS1	WARS2 antisense RNA 1	O	-	20201124	-
9606	101929148	LOC101929148	-	-	Ensembl:ENSG00000235059	Y	Yq11.223	uncharacterized LOC101929148	ncRNA	-	-	-	-	20201124	-
9606	101929151	LINC02204	-	-	HGNC:HGNC:53070|Ensembl:ENSG00000280639	15	15q23	long intergenic non-protein coding RNA 2204	ncRNA	LINC02204	long intergenic non-protein coding RNA 2204	O	-	20201124	-
9606	101929152	P3H2-AS1	-	LEPREL1-AS1	HGNC:HGNC:40886|Ensembl:ENSG00000225764	3	3q28	P3H2 antisense RNA 1	ncRNA	P3H2-AS1	P3H2 antisense RNA 1	O	LEPREL1 antisense RNA 1 (non-protein coding)	20201124	-
9606	101929153	LINC02114	-	-	HGNC:HGNC:52968|Ensembl:ENSG00000249521	5	5p15.32	long intergenic non-protein coding RNA 2114	ncRNA	LINC02114	long intergenic non-protein coding RNA 2114	O	CTD-2161F6.3	20201124	-
9606	101929154	LOC101929154	-	-	Ensembl:ENSG00000287162	5	5q14.1	uncharacterized LOC101929154	ncRNA	-	-	-	-	20201124	-
9606	101929157	PGM5P3	-	-	HGNC:HGNC:49604	9	9p24.3	phosphoglucomutase 5 pseudogene 3	pseudo	PGM5P3	phosphoglucomutase 5 pseudogene 3	O	-	20201124	-
9606	101929159	DENND6A-DT	-	-	HGNC:HGNC:51592|Ensembl:ENSG00000241933	3	3p14.3	DENND6A divergent transcript	ncRNA	DENND6A-DT	DENND6A divergent transcript	O	-	20201124	-
9606	101929160	LOC101929160	-	-	-	1	1q31.2	uncharacterized LOC101929160	ncRNA	-	-	-	-	20201124	-
9606	101929161	LOC101929161	-	-	-	4	4p15.2	uncharacterized LOC101929161	ncRNA	-	-	-	-	20201124	-
9606	101929162	LOC101929162	-	-	Ensembl:ENSG00000258136	12	12q23.3	uncharacterized LOC101929162	ncRNA	-	-	-	-	20201124	-
9606	101929163	TSBP1-AS1	-	-	HGNC:HGNC:39756|Ensembl:ENSG00000225914	6	6p21.32	TSBP1 and BTNL2 antisense RNA 1	ncRNA	TSBP1-AS1	TSBP1 and BTNL2 antisense RNA 1	O	XXbac-BPG154L12.4|XXbac-BPG154L12.5|hypothetical gene supported by AK123889	20201124	-
9606	101929164	LINC01859	-	-	HGNC:HGNC:52677|Ensembl:ENSG00000261558	19	19p12	long intergenic non-protein coding RNA 1859	ncRNA	LINC01859	long intergenic non-protein coding RNA 1859	O	-	20201124	-
9606	101929165	LOC101929165	-	-	-	10	10q22.2	uncharacterized LOC101929165	ncRNA	-	-	-	-	20201124	-
9606	101929172	LOC101929172	-	-	Ensembl:ENSG00000254334	8	8p21.3	uncharacterized LOC101929172	ncRNA	-	-	-	-	20201124	-
9606	101929173	THSD4-AS2	-	-	HGNC:HGNC:51421	15	15q23	THSD4 antisense RNA 2	ncRNA	THSD4-AS2	THSD4 antisense RNA 2	O	-	20201124	-
9606	101929174	LOC101929174	-	-	-	11	11q14.2	uncharacterized LOC101929174	ncRNA	-	-	-	-	20201124	-
9606	101929176	CTD-2297D10.2	-	-	Ensembl:ENSG00000250579	5	5p15.32	uncharacterized LOC101929176	ncRNA	-	-	-	-	20201124	-
9606	101929178	LOC101929178	-	-	-	1	1p12	uncharacterized LOC101929178	ncRNA	-	-	-	-	20201124	-
9606	101929179	LINC01388	-	-	HGNC:HGNC:50660	9	9p24.3	long intergenic non-protein coding RNA 1388	ncRNA	LINC01388	long intergenic non-protein coding RNA 1388	O	TCONS_l2_00029888	20201124	-
9606	101929180	LINC02673	-	-	HGNC:HGNC:54167	10	10p12.1	long intergenic non-protein coding RNA 2673	ncRNA	LINC02673	long intergenic non-protein coding RNA 2673	O	-	20201124	-
9606	101929181	LINC01647	-	-	HGNC:HGNC:52434|Ensembl:ENSG00000235643	1	1p36.22	long intergenic non-protein coding RNA 1647	ncRNA	LINC01647	long intergenic non-protein coding RNA 1647	O	-	20201124	-
9606	101929184	LINC01031	-	TCONS_00000361	HGNC:HGNC:49017|Ensembl:ENSG00000232077	1	1q31.2	long intergenic non-protein coding RNA 1031	ncRNA	LINC01031	long intergenic non-protein coding RNA 1031	O	-	20201124	-
9606	101929185	LOC101929185	-	-	-	17	17q22	uncharacterized LOC101929185	ncRNA	-	-	-	-	20201124	-
9606	101929188	LOC101929188	-	-	-	6	6p21.31	uncharacterized LOC101929188	ncRNA	-	-	-	-	20201124	-
9606	101929191	LINCR-0001	-	-	Ensembl:ENSG00000253641	8	8p23.1	uncharacterized LINCR-0001	ncRNA	-	-	-	-	20201124	-
9606	101929194	LNCPRESS2	-	-	HGNC:HGNC:52747	4	4q22.1	lncRNA p53 regulated and ESC associated 2	ncRNA	LNCPRESS2	lncRNA p53 regulated and ESC associated 2	O	lncRNA p53 regulated and ESC specific 2	20201124	-
9606	101929196	THSD4-AS1	-	-	HGNC:HGNC:51420|Ensembl:ENSG00000259964	15	15q23	THSD4 antisense RNA 1	ncRNA	THSD4-AS1	THSD4 antisense RNA 1	O	-	20201124	-
9606	101929198	ATP13A4-AS1	-	-	HGNC:HGNC:41095	3	3q29	ATP13A4 antisense RNA 1	ncRNA	ATP13A4-AS1	ATP13A4 antisense RNA 1	O	ATP13A4 antisense RNA 1 (non-protein coding)	20201124	-
9606	101929199	LINC02261	-	-	HGNC:HGNC:53173|Ensembl:ENSG00000249699	4	4p15.2	long intergenic non-protein coding RNA 2261	ncRNA	LINC02261	long intergenic non-protein coding RNA 2261	O	-	20201124	-
9606	101929200	LOC101929200	-	-	-	5	5p15.32	uncharacterized LOC101929200	ncRNA	-	-	-	-	20201124	-
9606	101929201	LOC101929201	-	-	-	5	5q14.1	uncharacterized LOC101929201	ncRNA	-	-	-	-	20201124	-
9606	101929202	MKX-AS1	-	-	HGNC:HGNC:50686	10	10p12.1	MKX antisense RNA 1	ncRNA	MKX-AS1	MKX antisense RNA 1	O	-	20201124	-
9606	101929203	RNFT1P3	-	-	HGNC:HGNC:44389	17	17p11.2	ring finger protein, transmembrane 1 pseudogene 3	pseudo	RNFT1P3	ring finger protein, transmembrane 1 pseudogene 3	O	RING finger and transmembrane domain-containing protein 1-like	20201124	-
9606	101929204	LOC101929204	-	-	-	12	12q24.11	uncharacterized LOC101929204	ncRNA	-	-	-	-	20201124	-
9606	101929207	LINC01729	-	-	HGNC:HGNC:52517|Ensembl:ENSG00000225640	20	20p12.3	long intergenic non-protein coding RNA 1729	ncRNA	LINC01729	long intergenic non-protein coding RNA 1729	O	-	20201124	-
9606	101929208	LOC101929208	-	-	-	11	11q23.3	uncharacterized LOC101929208	ncRNA	-	-	-	-	20201124	-
9606	101929210	LOC101929210	-	-	Ensembl:ENSG00000246541	4	4q22.2-q22.3	uncharacterized LOC101929210	ncRNA	-	-	-	-	20201124	-
9606	101929212	SMIM2-AS1	-	C13orf44-AS1|C3orf81-AS1	HGNC:HGNC:42674|Ensembl:ENSG00000227258	13	13q14.11	SMIM2 antisense RNA 1	ncRNA	SMIM2-AS1	SMIM2 antisense RNA 1	O	C13orf44 antisense RNA 1 (non-protein coding)|SMIM2 antisense RNA 1 (non-protein coding)	20201124	-
9606	101929215	THBS4-AS1	-	CTD-2201I18.1	HGNC:HGNC:40583|Ensembl:ENSG00000249825	5	5q14.1	THBS4 antisense RNA 1	ncRNA	THBS4-AS1	THBS4 antisense RNA 1	O	-	20201124	-
9606	101929216	LOC101929216	-	-	-	10	10q11.22	uncharacterized LOC101929216	ncRNA	-	-	-	-	20201124	-
9606	101929217	LOC101929217	-	-	Ensembl:ENSG00000253455	8	8q11.21	uncharacterized LOC101929217	ncRNA	-	-	-	-	20201124	-
9606	101929218	LINC01517	-	-	HGNC:HGNC:51212	10	10p12.1	long intergenic non-protein coding RNA 1517	ncRNA	LINC01517	long intergenic non-protein coding RNA 1517	O	-	20201124	-
9606	101929221	INSYN1-AS1	-	C15orf59-AS1	HGNC:HGNC:51422	15	15q24.1	INSYN1 antisense RNA 1	ncRNA	INSYN1-AS1	INSYN1 antisense RNA 1	O	C15orf59 antisense RNA 1|TCONS_00023459	20201124	-
9606	101929222	DISC1FP1	-	Boymaw	HGNC:HGNC:33625|Ensembl:ENSG00000261645	11	11q14.3	DISC1 fusion partner 1	ncRNA	DISC1FP1	DISC1 fusion partner 1	O	DISC1 fusion partner 1 (non-protein coding)|DISC1/FP1 fusion	20201124	-
9606	101929224	DDX59-AS1	-	-	HGNC:HGNC:41094|Ensembl:ENSG00000260088	1	1q32.1	DDX59 antisense RNA 1	ncRNA	DDX59-AS1	DDX59 antisense RNA 1	O	-	20201124	-
9606	101929225	MCM8-AS1	-	-	HGNC:HGNC:51230|Ensembl:ENSG00000278719	20	20p12.3	MCM8 antisense RNA 1	ncRNA	MCM8-AS1	MCM8 antisense RNA 1	O	-	20201124	-
9606	101929227	LOC101929227	-	-	Ensembl:ENSG00000250493	11	11q23.3	uncharacterized LOC101929227	ncRNA	-	-	-	-	20201124	-
9606	101929229	LOC101929229	-	-	-	8	8p23.1	uncharacterized LOC101929229	ncRNA	-	-	-	-	20201124	-
9606	101929230	LOC101929230	-	-	-	2	2p24.1	uncharacterized LOC101929230	ncRNA	-	-	-	-	20201124	-
9606	101929231	MMADHC-DT	-	-	HGNC:HGNC:41087|Ensembl:ENSG00000231969	2	2q23.2-q23.3	MMADHC divergent transcript	ncRNA	MMADHC-DT	MMADHC divergent transcript	O	-	20201124	-
9606	101929234	LOC101929234	-	-	-	10	10q22.2	uncharacterized LOC101929234	ncRNA	-	-	-	-	20201124	-
9606	101929237	LOC101929237	-	-	Ensembl:ENSG00000248738	8	8p21.3	uncharacterized LOC101929237	ncRNA	-	-	-	-	20201124	-
9606	101929238	CFAP20DC-AS1	-	C3orf67-AS1	HGNC:HGNC:41063|Ensembl:ENSG00000242428	3	3p14.2	CFAP20DC antisense RNA 1	ncRNA	CFAP20DC-AS1	CFAP20DC antisense RNA 1	O	C3orf67 antisense RNA 1	20201124	-
9606	101929239	PACRG-AS2	-	-	HGNC:HGNC:40871|Ensembl:ENSG00000225437	6	6q26	PACRG antisense RNA 2	ncRNA	PACRG-AS2	PACRG antisense RNA 2	O	-	20201124	-
9606	101929240	LOC101929240	-	-	Ensembl:ENSG00000265298	17	17q24.1	U5 small nuclear ribonucleoprotein 200 kDa helicase pseudogene	pseudo	-	-	-	-	20201124	-
9606	101929241	LINC02325	-	-	HGNC:HGNC:53245|Ensembl:ENSG00000246084	14	14q32.2	long intergenic non-protein coding RNA 2325	ncRNA	LINC02325	long intergenic non-protein coding RNA 2325	O	CTD-2506J14.1	20201124	-
9606	101929243	ILRUN-AS1	-	-	HGNC:HGNC:55216|Ensembl:ENSG00000272288	6	6p21.31	ILRUN antisense RNA 1	ncRNA	ILRUN-AS1	ILRUN antisense RNA 1	O	-	20201124	-
9606	101929244	CASC20	-	-	HGNC:HGNC:49477|Ensembl:ENSG00000229876	20	20p12.3	cancer susceptibility 20	ncRNA	CASC20	cancer susceptibility 20	O	cancer susceptibility 20 (non-protein coding)|cancer susceptibility candidate 20 (non-protein coding)	20201124	-
9606	101929247	LINC01231	-	-	HGNC:HGNC:49688|Ensembl:ENSG00000236511	9	9p24.2	long intergenic non-protein coding RNA 1231	ncRNA	LINC01231	long intergenic non-protein coding RNA 1231	O	-	20201124	-
9606	101929248	LOC101929248	-	-	-	8	8p23.1	uncharacterized LOC101929248	ncRNA	-	-	-	-	20201124	-
9606	101929251	LOC101929251	-	-	-	2	2p24.1	uncharacterized LOC101929251	ncRNA	-	-	-	-	20201124	-
9606	101929254	LRRC37A12P	-	-	HGNC:HGNC:43816	1	1p35.1	leucine rich repeat containing 37 member A12, pseudogene	pseudo	LRRC37A12P	leucine rich repeat containing 37 member A12, pseudogene	O	leucine-rich repeat-containing protein 37B-like	20201124	-
9606	101929255	LOC101929255	-	-	-	22	22q11.22	uncharacterized LOC101929255	ncRNA	-	-	-	-	20201124	-
9606	101929256	LOC101929256	-	-	-	10	10p11.23	uncharacterized LOC101929256	ncRNA	-	-	-	-	20201124	-
9606	101929258	LOC101929258	-	-	-	8	8p21.2	uncharacterized LOC101929258	ncRNA	-	-	-	-	20201124	-
9606	101929259	LOC101929259	-	-	-	13	13q14.12	uncharacterized LOC101929259	ncRNA	-	-	-	-	20201124	-
9606	101929260	LINC01920	-	-	HGNC:HGNC:52738|Ensembl:ENSG00000236049	2	2q23.3	long intergenic non-protein coding RNA 1920	ncRNA	LINC01920	long intergenic non-protein coding RNA 1920	O	-	20201124	-
9606	101929261	LINC02123	-	-	HGNC:HGNC:52980|Ensembl:ENSG00000250668	5	5p15.31	long intergenic non-protein coding RNA 2123	ncRNA	LINC02123	long intergenic non-protein coding RNA 2123	O	-	20201124	-
9606	101929265	LINC01428	-	-	HGNC:HGNC:50738|Ensembl:ENSG00000228888	20	20p12.3	long intergenic non-protein coding RNA 1428	ncRNA	LINC01428	long intergenic non-protein coding RNA 1428	O	-	20201124	-
9606	101929268	LOC101929268	-	-	Ensembl:ENSG00000253608	8	8q11.21	uncharacterized LOC101929268	ncRNA	-	-	-	-	20201124	-
9606	101929269	LOC101929269	-	-	Ensembl:ENSG00000254839	8	8p23.1	uncharacterized LOC101929269	ncRNA	-	-	-	-	20201124	-
9606	101929270	LOC101929270	-	-	-	9	9q34.11	uncharacterized LOC101929270	ncRNA	-	-	-	-	20201124	-
9606	101929272	DTNB-AS1	-	-	HGNC:HGNC:40198	2	2p23.3	DTNB antisense RNA 1	ncRNA	DTNB-AS1	DTNB antisense RNA 1	O	-	20201124	-
9606	101929278	LOC101929278	-	-	-	3	3q11.2	uncharacterized LOC101929278	ncRNA	-	-	-	-	20201124	-
9606	101929279	LOC101929279	-	-	-	10	10p11.23	uncharacterized LOC101929279	ncRNA	-	-	-	-	20201124	-
9606	101929280	LOC101929280	-	-	-	16	16p13.3	uncharacterized LOC101929280	ncRNA	-	-	-	-	20201124	-
9606	101929282	LINC02612	-	-	HGNC:HGNC:54067|Ensembl:ENSG00000224048	2	2q23.3	long intergenic non-protein coding RNA 2612	ncRNA	LINC02612	long intergenic non-protein coding RNA 2612	O	-	20201124	-
9606	101929284	LINC02199	-	-	HGNC:HGNC:53065	5	5p15.31	long intergenic non-protein coding RNA 2199	ncRNA	LINC02199	long intergenic non-protein coding RNA 2199	O	-	20201124	-
9606	101929285	LOC101929285	-	-	-	6	6p21.31	uncharacterized LOC101929285	ncRNA	-	-	-	-	20201124	-
9606	101929286	KCNMA1-AS3	-	-	HGNC:HGNC:51215	10	10q22.3	KCNMA1 antisense RNA 3	ncRNA	KCNMA1-AS3	KCNMA1 antisense RNA 3	O	-	20201124	-
9606	101929288	LINC01751	-	-	HGNC:HGNC:52539|Ensembl:ENSG00000261249	20	20p12.3	long intergenic non-protein coding RNA 1751	ncRNA	LINC01751	long intergenic non-protein coding RNA 1751	O	-	20201124	-
9606	101929289	LOC101929289	-	-	-	11	11q24.1	uncharacterized LOC101929289	ncRNA	-	-	-	-	20201124	-
9606	101929290	LOC101929290	-	-	-	8	8p23.1	uncharacterized LOC101929290	ncRNA	-	-	-	-	20201124	-
9606	101929291	LOC101929291	-	-	-	9	9q34.11	uncharacterized LOC101929291	ncRNA	-	-	-	-	20201124	-
9606	101929293	PTGES3P2	-	-	HGNC:HGNC:43822	2	2p23.3	prostaglandin E synthase 3 pseudogene 2	pseudo	PTGES3P2	prostaglandin E synthase 3 pseudogene 2	O	prostaglandin E synthase 3 (cytosolic) pseudogene 2	20201124	-
9606	101929294	LOC101929294	-	-	-	8	8p21.2	uncharacterized LOC101929294	ncRNA	-	-	-	-	20201124	-
9606	101929295	LOC101929295	-	-	Ensembl:ENSG00000245552	11	11q21	uncharacterized LOC101929295	ncRNA	-	-	-	-	20201124	-
9606	101929297	LOC101929297	-	-	Ensembl:ENSG00000233365	6	6q27	uncharacterized LOC101929297	ncRNA	-	-	-	-	20201124	-
9606	101929298	LOC101929298	-	-	-	3	3q11.2	uncharacterized LOC101929298	ncRNA	-	-	-	-	20201124	-
9606	101929302	RFX3-AS1	-	CVAT7	HGNC:HGNC:51197|Ensembl:ENSG00000232104	9	9p24.2	RFX3 antisense RNA 1	ncRNA	RFX3-AS1	RFX3 antisense RNA 1	O	cervical cancer-associated transcript 7	20201124	-
9606	101929305	LOC101929305	-	-	-	1	1q32.1	uncharacterized LOC101929305	ncRNA	-	-	-	-	20201124	-
9606	101929307	LOC101929307	-	-	-	5	5p15.31	uncharacterized LOC101929307	ncRNA	-	-	-	-	20201124	-
9606	101929308	LOC101929308	-	-	Ensembl:ENSG00000271379	12	12q12	protein FAM173B pseudogene	pseudo	-	-	-	-	20201124	-
9606	101929309	LOC101929309	-	-	-	6	6p21.31	uncharacterized LOC101929309	ncRNA	-	-	-	-	20201124	-
9606	101929310	KCNMA1-AS2	-	-	HGNC:HGNC:51214|Ensembl:ENSG00000225497	10	10q22.3	KCNMA1 antisense RNA 2	ncRNA	KCNMA1-AS2	KCNMA1 antisense RNA 2	O	-	20201124	-
9606	101929312	LINC01706	-	-	HGNC:HGNC:52494	20	20p12.3	long intergenic non-protein coding RNA 1706	ncRNA	LINC01706	long intergenic non-protein coding RNA 1706	O	-	20201124	-
9606	101929314	LOC101929314	-	-	-	9	9q34.11	uncharacterized LOC101929314	ncRNA	-	-	-	-	20201124	-
9606	101929315	LOC101929315	-	-	Ensembl:ENSG00000253643	8	8p21.2	uncharacterized LOC101929315	ncRNA	-	-	-	-	20201124	-
9606	101929316	PRICKLE2-DT	-	-	HGNC:HGNC:52829|Ensembl:ENSG00000244564	3	3p14.1	PRICKLE2 divergent transcript	ncRNA	PRICKLE2-DT	PRICKLE2 divergent transcript	O	-	20201124	-
9606	101929319	LOC101929319	-	-	-	2	2q23.3	uncharacterized LOC101929319	ncRNA	-	-	-	-	20201124	-
9606	101929320	LOC101929320	-	-	-	3	3q11.2	uncharacterized LOC101929320	ncRNA	-	-	-	-	20201124	-
9606	101929321	LOC101929321	-	-	-	5	5q14.3	uncharacterized LOC101929321	ncRNA	-	-	-	-	20201124	-
9606	101929322	LOC101929322	-	-	-	7	7q11.21	integrator complex subunit 4 pseudogene	pseudo	-	-	-	integrator complex subunit 4-like protein 2	20201124	-
9606	101929326	LOC101929326	-	-	-	1	1q32.1	uncharacterized LOC101929326	ncRNA	-	-	-	-	20201124	-
9606	101929328	KCNMA1-AS1	-	-	HGNC:HGNC:51213|Ensembl:ENSG00000236467	10	10q22.3	KCNMA1 antisense RNA 1	ncRNA	KCNMA1-AS1	KCNMA1 antisense RNA 1	O	-	20201124	-
9606	101929329	LAMP5-AS1	-	-	HGNC:HGNC:40754|Ensembl:ENSG00000225988	20	20p12.2	LAMP5 antisense RNA 1	ncRNA	LAMP5-AS1	LAMP5 antisense RNA 1	O	-	20201124	-
9606	101929331	LOC101929331	-	-	Ensembl:ENSG00000224307	9	9q34.11	uncharacterized LOC101929331	ncRNA	-	-	-	-	20201124	-
9606	101929333	LOC101929333	-	-	-	15	15q24.1	uncharacterized LOC101929333	ncRNA	-	-	-	-	20200313	-
9606	101929335	ADAMTS9-AS1	-	-	HGNC:HGNC:40625|Ensembl:ENSG00000241158	3	3p14.1	ADAMTS9 antisense RNA 1	ncRNA	ADAMTS9-AS1	ADAMTS9 antisense RNA 1	O	ADAMTS9 antisense RNA 1 (non-protein coding)	20201124	-
9606	101929337	LINC02037	-	-	HGNC:HGNC:52877|Ensembl:ENSG00000238097	3	3q29	long intergenic non-protein coding RNA 2037	ncRNA	LINC02037	long intergenic non-protein coding RNA 2037	O	-	20201124	-
9606	101929338	SEMA5A-AS1	-	CTD-2201E9.1	HGNC:HGNC:52973|Ensembl:ENSG00000251370	5	5p15.31	SEMA5A antisense RNA 1	ncRNA	SEMA5A-AS1	SEMA5A antisense RNA 1	O	-	20201124	-
9606	101929340	LOC101929340	-	-	Ensembl:ENSG00000250073	11	11q24.2	uncharacterized LOC101929340	ncRNA	-	-	-	-	20201124	-
9606	101929341	LOC101929341	-	-	Ensembl:ENSG00000253551	8	8q11.23	uncharacterized LOC101929341	ncRNA	-	-	-	-	20201124	-
9606	101929343	LOC101929343	-	-	-	1	1q32.1	uncharacterized LOC101929343	ncRNA	-	-	-	-	20201124	-
9606	101929344	LINC01198	-	-	HGNC:HGNC:49598|Ensembl:ENSG00000231817	13	13q14.13	long intergenic non-protein coding RNA 1198	ncRNA	LINC01198	long intergenic non-protein coding RNA 1198	O	-	20201124	-
9606	101929347	LOC101929347	-	-	-	10	10q22.3	uncharacterized LOC101929347	ncRNA	-	-	-	-	20201124	-
9606	101929348	LOC101929348	-	-	-	20	20p12.2	uncharacterized LOC101929348	ncRNA	-	-	-	-	20201124	-
9606	101929350	LINC01665	-	-	HGNC:HGNC:52453|Ensembl:ENSG00000235343	22	22q11.1	long intergenic non-protein coding RNA 1665	ncRNA	LINC01665	long intergenic non-protein coding RNA 1665	O	-	20201124	-
9606	101929351	CDC37L1-DT	-	CDC37L1-AS1	HGNC:HGNC:49735|Ensembl:ENSG00000273061	9	9p24.1	CDC37L1 divergent transcript	ncRNA	CDC37L1-DT	CDC37L1 divergent transcript	O	CDC37L1 antisense RNA 1 (head to head)	20201124	-
9606	101929352	LINC02664	-	-	HGNC:HGNC:54150	10	10p11.22	long intergenic non-protein coding RNA 2664	ncRNA	LINC02664	long intergenic non-protein coding RNA 2664	O	-	20201124	-
9606	101929353	LOC101929353	-	-	Ensembl:ENSG00000249710	4	4q24	uncharacterized LOC101929353	ncRNA	-	-	-	-	20201124	-
9606	101929355	CFAP97D2	-	-	HGNC:HGNC:53789|Ensembl:ENSG00000283361	13	13q34	CFAP97 domain containing 2	protein-coding	CFAP97D2	CFAP97 domain containing 2	O	uncharacterized protein CFAP97D2|uncharacterized protein C17orf105 homolog	20201124	-
9606	101929356	LOC101929356	-	-	-	2	2q23.3	uncharacterized LOC101929356	ncRNA	-	-	-	-	20201124	-
9606	101929357	HP09053	-	-	-	3	3q12.1	uncharacterized LOC101929357	ncRNA	-	-	-	-	20201124	-
9606	101929359	LOC101929359	-	-	-	5	5p15.31	uncharacterized LOC101929359	ncRNA	-	-	-	-	20201124	-
9606	101929367	LOC101929367	-	-	-	1	1q32.1	uncharacterized LOC101929367	ncRNA	-	-	-	-	20201124	-
9606	101929371	PARAL1	-	-	HGNC:HGNC:53772	20	20p12.2	PPARG activating RBM14 associated lncRNA 1	ncRNA	PARAL1	PPARG activating RBM14 associated lncRNA 1	O	PPARgamma-activator RBM14-associated lncRNA	20201124	-
9606	101929372	LOC101929372	-	-	-	22	22q11.21	uncharacterized LOC101929372	protein-coding	-	-	-	uncharacterized protein LOC101929372	20201124	-
9606	101929373	LOC101929373	-	-	-	10	10q11.21	uncharacterized LOC101929373	ncRNA	-	-	-	-	20201124	-
9606	101929374	LINC01659	-	-	HGNC:HGNC:52447|Ensembl:ENSG00000234928	22	22q11.23	long intergenic non-protein coding RNA 1659	ncRNA	LINC01659	long intergenic non-protein coding RNA 1659	O	-	20201124	-
9606	101929378	LINC01876	-	-	HGNC:HGNC:52695|Ensembl:ENSG00000226383	2	2q24.1	long intergenic non-protein coding RNA 1876	ncRNA	LINC01876	long intergenic non-protein coding RNA 1876	O	-	20201124	-
9606	101929380	LOC101929380	-	-	-	5	5q14.3	uncharacterized LOC101929380	ncRNA	-	-	-	-	20201124	-
9606	101929384	SLC6A12-AS1	-	-	HGNC:HGNC:40548|Ensembl:ENSG00000256577	12	12p13.33	SLC6A12 antisense RNA 1	ncRNA	SLC6A12-AS1	SLC6A12 antisense RNA 1	O	-	20201124	-
9606	101929386	LOC101929386	-	-	-	2	2p23.2	uncharacterized LOC101929386	ncRNA	-	-	-	-	20201124	-
9606	101929387	LMF1-AS1	-	LA16c-366D3.1	HGNC:HGNC:50469|Ensembl:ENSG00000260439	16	16p13.3	LMF1 antisense RNA 1	ncRNA	LMF1-AS1	LMF1 antisense RNA 1	O	-	20201124	-
9606	101929388	LOC101929388	-	-	-	1	1q32.1	uncharacterized LOC101929388	ncRNA	-	-	-	-	20201124	-
9606	101929390	LINC01247	-	-	HGNC:HGNC:49841|Ensembl:ENSG00000227007	2	2p25.2	long intergenic non-protein coding RNA 1247	ncRNA	LINC01247	long intergenic non-protein coding RNA 1247	O	-	20201124	-
9606	101929395	LINC01752	-	-	HGNC:HGNC:52540	20	20p12.2	long intergenic non-protein coding RNA 1752	ncRNA	LINC01752	long intergenic non-protein coding RNA 1752	O	-	20201124	-
9606	101929397	LINC01518	-	-	HGNC:HGNC:51216|Ensembl:ENSG00000233515	10	10q11.21	long intergenic non-protein coding RNA 1518	ncRNA	LINC01518	long intergenic non-protein coding RNA 1518	O	-	20201124	-
9606	101929398	LOC101929398	-	-	-	8	8q12.1	uncharacterized LOC101929398	ncRNA	-	-	-	-	20201124	-
9606	101929400	LOC101929400	-	-	-	8	8p23.1	uncharacterized LOC101929400	protein-coding	-	-	-	uncharacterized protein LOC101929400	20201124	-
9606	101929402	EXTL3-AS1	-	C8orf50	HGNC:HGNC:27985|Ensembl:ENSG00000246339	8	8p21.1	EXTL3 antisense RNA 1	ncRNA	EXTL3-AS1	EXTL3 antisense RNA 1	O	EXTL3 antisense RNA 1 (non-protein coding)	20201124	-
9606	101929406	LINC01648	-	-	HGNC:HGNC:52435|Ensembl:ENSG00000233399	1	1p35.2	long intergenic non-protein coding RNA 1648	ncRNA	LINC01648	long intergenic non-protein coding RNA 1648	O	-	20201124	-
9606	101929407	PTPRD-AS1	-	-	HGNC:HGNC:49753|Ensembl:ENSG00000225706	9	9p24.1	PTPRD antisense RNA 1	ncRNA	PTPRD-AS1	PTPRD antisense RNA 1	O	-	20201124	-
9606	101929408	LOC101929408	-	-	-	15	15q24.2	uncharacterized LOC101929408	ncRNA	-	-	-	-	20201124	-
9606	101929410	SUCLA2-AS1	-	-	HGNC:HGNC:39965	13	13q14.2	SUCLA2 antisense RNA 1	ncRNA	SUCLA2-AS1	SUCLA2 antisense RNA 1	O	SUCLA2 antisense RNA 1 (non-protein coding)	20200313	-
9606	101929411	LOC101929411	-	-	-	3	3q12.3	uncharacterized LOC101929411	ncRNA	-	-	-	-	20201124	-
9606	101929412	LINC02212	-	-	HGNC:HGNC:53079|Ensembl:ENSG00000249396	5	5p15.2	long intergenic non-protein coding RNA 2212	ncRNA	LINC02212	long intergenic non-protein coding RNA 2212	O	-	20201124	-
9606	101929413	LOC101929413	-	-	Ensembl:ENSG00000232900	20	20p12.2	uncharacterized LOC101929413	ncRNA	-	-	-	-	20201124	-
9606	101929415	LOC101929415	-	-	Ensembl:ENSG00000254254	8	8q12.1	uncharacterized LOC101929415	ncRNA	-	-	-	-	20201124	-
9606	101929418	LOC101929418	-	-	-	2	2p23.1	uncharacterized LOC101929418	ncRNA	-	-	-	-	20201124	-
9606	101929420	LOC101929420	-	-	Ensembl:ENSG00000234647	6	6q27	uncharacterized LOC101929420	ncRNA	-	-	-	-	20201124	-
9606	101929422	LINC02285	-	-	HGNC:HGNC:53202|Ensembl:ENSG00000259004	14	14q32.31	long intergenic non-protein coding RNA 2285	ncRNA	LINC02285	long intergenic non-protein coding RNA 2285	O	-	20201124	-
9606	101929423	MEF2C-AS1	-	-	HGNC:HGNC:48908|Ensembl:ENSG00000248309	5	5q14.3	MEF2C antisense RNA 1	ncRNA	MEF2C-AS1	MEF2C antisense RNA 1	O	CTC-454M9.1	20201124	-
9606	101929425	BTBD9-AS1	-	-	HGNC:HGNC:40959|Ensembl:ENSG00000226533	6	6p21.2	BTBD9 antisense RNA 1	ncRNA	BTBD9-AS1	BTBD9 antisense RNA 1	O	BTBD9 antisense RNA 1 (non-protein coding)	20201124	-
9606	101929427	LOC101929427	-	-	Ensembl:ENSG00000254607	11	11q24.2	uncharacterized LOC101929427	ncRNA	-	-	-	-	20201124	-
9606	101929428	PTPRD-AS2	-	-	HGNC:HGNC:49754|Ensembl:ENSG00000226717	9	9p23	PTPRD antisense RNA 2 (head to head)	ncRNA	PTPRD-AS2	PTPRD antisense RNA 2 (head to head)	O	-	20201124	-
9606	101929431	LOC101929431	-	-	-	10	10p11.22	uncharacterized LOC101929431	ncRNA	-	-	-	-	20201124	-
9606	101929432	LOC101929432	-	-	-	12	12p13.33	uncharacterized LOC101929432	ncRNA	-	-	-	-	20201124	-
9606	101929437	PRRX2-AS1	-	-	HGNC:HGNC:50684|Ensembl:ENSG00000236024	9	9q34.11	PRRX2 antisense RNA 1	ncRNA	PRRX2-AS1	PRRX2 antisense RNA 1	O	-	20201124	-
9606	101929439	LOC101929439	-	-	Ensembl:ENSG00000259422	15	15q24.2	uncharacterized LOC101929439	ncRNA	-	-	-	-	20201124	-
9606	101929440	LOC101929440	-	LA16c-312E8.2	-	16	16p13.3	uncharacterized LOC101929440	ncRNA	-	-	-	-	20201124	-
9606	101929441	ERLNC1	-	ElncRNA1|TC0101441	HGNC:HGNC:41109|Ensembl:ENSG00000230550	1	1q32.1	estrogen receptor responsive lncRNA 1	ncRNA	ERLNC1	estrogen receptor responsive lncRNA 1	O	oestrogen-induced long non-coding RNA-1	20201124	-
9606	101929444	LOC101929444	-	-	-	1	1p35.2	uncharacterized LOC101929444	ncRNA	-	-	-	-	20201124	-
9606	101929445	LINC02623	-	-	HGNC:HGNC:54101|Ensembl:ENSG00000234944	10	10q11.21	long intergenic non-protein coding RNA 2623	ncRNA	LINC02623	long intergenic non-protein coding RNA 2623	O	-	20201124	-
9606	101929446	LOC101929446	-	-	-	9	9p23	uncharacterized LOC101929446	ncRNA	-	-	-	-	20201124	-
9606	101929447	IATPR	-	TCONS_00018476|linc-ITGB1	HGNC:HGNC:53719	10	10p11.22	ITGB1 adjacent tumor promoting lncRNA	ncRNA	IATPR	ITGB1 adjacent tumor promoting lncRNA	O	-	20201124	-
9606	101929448	LINC02428	-	-	HGNC:HGNC:53359	4	4q24	long intergenic non-protein coding RNA 2428	ncRNA	LINC02428	long intergenic non-protein coding RNA 2428	O	-	20201124	-
9606	101929450	LINC02099	-	-	HGNC:HGNC:52953|Ensembl:ENSG00000253490	8	8p12	long intergenic non-protein coding RNA 2099	ncRNA	LINC02099	long intergenic non-protein coding RNA 2099	O	-	20201124	-
9606	101929452	LOC101929452	-	-	Ensembl:ENSG00000223884	2	2p25.1	uncharacterized LOC101929452	ncRNA	-	-	-	-	20201124	-
9606	101929454	LINC02149	-	-	HGNC:HGNC:53010	5	5p15.1	long intergenic non-protein coding RNA 2149	ncRNA	LINC02149	long intergenic non-protein coding RNA 2149	O	-	20201124	-
9606	101929457	LOC101929457	-	-	Ensembl:ENSG00000259362	15	15q24.3	uncharacterized LOC101929457	ncRNA	-	-	-	-	20201124	-
9606	101929459	TMCC2-AS1	-	-	HGNC:HGNC:41042	1	1q32.1	TMCC2 antisense RNA 1	ncRNA	TMCC2-AS1	TMCC2 antisense RNA 1	O	-	20201124	-
9606	101929460	LOC101929460	-	-	Ensembl:ENSG00000229720	6	6q27	uncharacterized LOC101929460	ncRNA	-	-	-	-	20201124	-
9606	101929464	PHC2-AS1	-	-	HGNC:HGNC:40205|Ensembl:ENSG00000233246	1	1p35.1	PHC2 antisense RNA 1	ncRNA	PHC2-AS1	PHC2 antisense RNA 1	O	-	20201124	-
9606	101929467	LURAP1L-AS1	-	-	HGNC:HGNC:49761|Ensembl:ENSG00000235448	9	9p23	LURAP1L antisense RNA 1	ncRNA	LURAP1L-AS1	LURAP1L antisense RNA 1	O	-	20201124	-
9606	101929468	CXXC4-AS1	-	-	HGNC:HGNC:41054|Ensembl:ENSG00000245384	4	4q24	CXXC4 antisense RNA 1	ncRNA	CXXC4-AS1	CXXC4 antisense RNA 1	O	-	20201124	-
9606	101929469	TEX52	-	-	HGNC:HGNC:53643|Ensembl:ENSG00000283297	12	12p13.33	testis expressed 52	protein-coding	TEX52	testis expressed 52	O	testis-expressed protein 52	20201124	-
9606	101929470	LOC101929470	-	-	Ensembl:ENSG00000248964	8	8p12	uncharacterized LOC101929470	ncRNA	-	-	-	-	20201124	-
9606	101929471	HINT2P1	-	-	HGNC:HGNC:50311	3	3p26.3	histidine triad nucleotide binding protein 2 pseudogene 1	pseudo	HINT2P1	histidine triad nucleotide binding protein 2 pseudogene 1	O	-	20201124	-
9606	101929472	CTD-2350J17.1	-	-	-	5	5p15.1	uncharacterized LOC101929472	ncRNA	-	-	-	-	20201124	-
9606	101929473	LOC101929473	-	-	Ensembl:ENSG00000255087	11	11q24.2	uncharacterized LOC101929473	ncRNA	-	-	-	-	20201124	-
9606	101929475	ITGB1-DT	-	-	HGNC:HGNC:53718	10	10p11.22	ITGB1 divergent transcript	ncRNA	ITGB1-DT	ITGB1 divergent transcript	O	-	20201124	-
9606	101929476	LINC01698	-	-	HGNC:HGNC:52486	1	1q32.2	long intergenic non-protein coding RNA 1698	ncRNA	LINC01698	long intergenic non-protein coding RNA 1698	O	-	20201124	-
9606	101929478	LINGO1-AS2	-	-	HGNC:HGNC:51423|Ensembl:ENSG00000259281	15	15q24.3	LINGO1 antisense RNA 2	ncRNA	LINGO1-AS2	LINGO1 antisense RNA 2	O	-	20201124	-
9606	101929479	LOC101929479	-	-	-	15	15q25.3	golgin A2 pseudogene	pseudo	-	-	-	golgin subfamily A member 2|golgin subfamily A member 2-like protein 3	20201124	-
9606	101929480	LOC101929480	-	LA16c-329F2.1	-	16	16p13.3	uncharacterized LOC101929480	ncRNA	-	-	-	-	20201124	-
9606	101929484	LINC01615	-	-	HGNC:HGNC:51898|Ensembl:ENSG00000223485	6	6q27	long intergenic non-protein coding RNA 1615	ncRNA	LINC01615	long intergenic non-protein coding RNA 1615	O	-	20201124	-
9606	101929485	LOC101929485	-	-	-	3	3q13.11-q13.12	uncharacterized LOC101929485	ncRNA	-	-	-	-	20201124	-
9606	101929486	LINC01722	-	-	HGNC:HGNC:52510|Ensembl:ENSG00000233048	20	20p12.1	long intergenic non-protein coding RNA 1722	ncRNA	LINC01722	long intergenic non-protein coding RNA 1722	O	-	20201124	-
9606	101929488	LOC101929488	-	-	Ensembl:ENSG00000253871	8	8q12.1	uncharacterized LOC101929488	ncRNA	-	-	-	-	20201124	-
9606	101929492	LOC101929492	-	-	-	8	8p12	uncharacterized LOC101929492	ncRNA	-	-	-	-	20201124	-
9606	101929494	LOC101929494	-	-	Ensembl:ENSG00000276170	17	17q12	uncharacterized LOC101929494	ncRNA	-	-	-	-	20201124	-
9606	101929495	LINC01339	-	-	HGNC:HGNC:50549|Ensembl:ENSG00000248555	5	5q14.3	long intergenic non-protein coding RNA 1339	ncRNA	LINC01339	long intergenic non-protein coding RNA 1339	O	-	20201124	-
9606	101929497	LINC02712	-	-	HGNC:HGNC:54229|Ensembl:ENSG00000273409	11	11q24.2	long intergenic non-protein coding RNA 2712	ncRNA	LINC02712	long intergenic non-protein coding RNA 2712	O	-	20201124	-
9606	101929498	LOC101929498	-	-	-	10	10p11.21	uncharacterized LOC101929498	ncRNA	-	-	-	-	20201124	-
9606	101929504	LINC02544	-	-	HGNC:HGNC:53578|Ensembl:ENSG00000261039	6	6q27	long intergenic non-protein coding RNA 2544	ncRNA	LINC02544	long intergenic non-protein coding RNA 2544	O	-	20201124	-
9606	101929505	LINC02150	-	-	HGNC:HGNC:53012|Ensembl:ENSG00000248150	5	5p15.1	long intergenic non-protein coding RNA 2150	ncRNA	LINC02150	long intergenic non-protein coding RNA 2150	O	-	20201124	-
9606	101929506	LOC101929506	-	-	-	10	10q22.3	uncharacterized LOC101929506	ncRNA	-	-	-	-	20201124	-
9606	101929507	LOC101929507	-	-	-	9	9p23	uncharacterized LOC101929507	ncRNA	-	-	-	-	20201124	-
9606	101929510	LOC101929510	-	-	-	2	2p25.1	uncharacterized LOC101929510	ncRNA	-	-	-	-	20201124	-
9606	101929511	LINC01970	-	-	HGNC:HGNC:52796|Ensembl:ENSG00000265692	17	17q25.3	long intergenic non-protein coding RNA 1970	ncRNA	LINC01970	long intergenic non-protein coding RNA 1970	O	-	20201124	-
9606	101929512	LOC101929512	-	-	-	2	2q24.2	uncharacterized LOC101929512	ncRNA	-	-	-	-	20201124	-
9606	101929516	PABPC4-AS1	-	-	HGNC:HGNC:40424	1	1p34.3	PABPC4 antisense RNA 1	ncRNA	PABPC4-AS1	PABPC4 antisense RNA 1	O	-	20201124	-
9606	101929517	ETS1-AS1	-	pancEts-1	HGNC:HGNC:53932|Ensembl:ENSG00000254588	11	11q24.3	ETS1 antisense RNA 1	ncRNA	ETS1-AS1	ETS1 antisense RNA 1	O	Ets-1 promoter-associated noncoding RNA	20201124	-
9606	101929520	LINC00993	-	-	HGNC:HGNC:48948|Ensembl:ENSG00000235687	10	10p11.21	long intergenic non-protein coding RNA 993	ncRNA	LINC00993	long intergenic non-protein coding RNA 993	O	TCONS_l2_00002973	20201124	-
9606	101929523	LOC101929523	-	-	-	6	6q27	uncharacterized LOC101929523	ncRNA	-	-	-	-	20201124	-
9606	101929524	LOC101929524	-	-	Ensembl:ENSG00000246214	5	5p15.1	uncharacterized LOC101929524	ncRNA	-	-	-	-	20201124	-
9606	101929526	DTD1-AS1	-	-	HGNC:HGNC:40762|Ensembl:ENSG00000233993	20	20p11.23	DTD1 antisense RNA 1	ncRNA	DTD1-AS1	DTD1 antisense RNA 1	O	-	20201124	-
9606	101929528	LOC101929528	-	-	Ensembl:ENSG00000253281	8	8q12.1	uncharacterized LOC101929528	ncRNA	-	-	-	-	20201124	-
9606	101929529	GSTCD-AS1	-	-	HGNC:HGNC:41117|Ensembl:ENSG00000251175	4	4q24	GSTCD antisense RNA 1	ncRNA	GSTCD-AS1	GSTCD antisense RNA 1	O	-	20201124	-
9606	101929530	FANCD2P2	-	-	HGNC:HGNC:44488|Ensembl:ENSG00000230342	3	3p25.2	FANCD2 pseudogene 2	pseudo	FANCD2P2	FANCD2 pseudogene 2	O	Fanconi anemia complementation group D2 pseudogene 2	20201124	-
9606	101929531	LINC01871	-	-	HGNC:HGNC:52690	2	2p25.1	long intergenic non-protein coding RNA 1871	ncRNA	LINC01871	long intergenic non-protein coding RNA 1871	O	-	20201124	-
9606	101929532	LOC101929532	-	-	Ensembl:ENSG00000236841	2	2q24.2	uncharacterized LOC101929532	ncRNA	-	-	-	-	20201124	-
9606	101929534	LOC101929534	-	-	-	3	3q13.12	uncharacterized LOC101929534	ncRNA	-	-	-	-	20201124	-
9606	101929535	LOC101929535	-	-	-	6	6p21.1	uncharacterized LOC101929535	ncRNA	-	-	-	-	20201124	-
9606	101929536	LOC101929536	-	-	Ensembl:ENSG00000261798	1	1p34.2	uncharacterized LOC101929536	ncRNA	-	-	-	-	20201124	-
9606	101929538	LOC101929538	-	-	Ensembl:ENSG00000245008	11	11q24.3	uncharacterized LOC101929538	ncRNA	-	-	-	-	20201124	-
9606	101929539	LINC01422	-	-	HGNC:HGNC:50728	22	22q12.1	long intergenic non-protein coding RNA 1422	ncRNA	LINC01422	long intergenic non-protein coding RNA 1422	O	-	20201124	-
9606	101929540	LOC101929540	-	-	-	10	10p11.1	uncharacterized LOC101929540	ncRNA	-	-	-	-	20201124	-
9606	101929541	LINC02608	-	-	HGNC:HGNC:54052|Ensembl:ENSG00000226251	1	1q32.3	long intergenic non-protein coding RNA 2608	ncRNA	LINC02608	long intergenic non-protein coding RNA 2608	O	-	20201124	-
9606	101929542	LOC101929542	-	-	-	2	2p22.2	uncharacterized LOC101929542	ncRNA	-	-	-	-	20201124	-
9606	101929544	LINC02217	-	-	HGNC:HGNC:53084|Ensembl:ENSG00000248455	5	5p15.1	long intergenic non-protein coding RNA 2217	ncRNA	LINC02217	long intergenic non-protein coding RNA 2217	O	-	20201124	-
9606	101929547	LOC101929547	-	-	-	20	20p11.23	uncharacterized LOC101929547	ncRNA	-	-	-	-	20201124	-
9606	101929548	FOCAD-AS1	-	-	HGNC:HGNC:49789|Ensembl:ENSG00000227071	9	9p21.3	FOCAD antisense RNA 1	ncRNA	FOCAD-AS1	FOCAD antisense RNA 1	O	-	20201124	-
9606	101929549	GAU1	-	GALNT8-DT	HGNC:HGNC:53880|Ensembl:ENSG00000255474	12	12p13.32	GALNT8 antisense upstream 1	ncRNA	GAU1	GALNT8 antisense upstream 1	O	GALNT8 divergent transcript	20201124	-
9606	101929550	LOC101929550	-	-	-	8	8p12	uncharacterized LOC101929550	ncRNA	-	-	-	-	20201124	-
9606	101929551	LOC101929551	-	-	Ensembl:ENSG00000226506	2	2p25.1	uncharacterized LOC101929551	ncRNA	-	-	-	-	20201124	-
9606	101929552	LOC101929552	-	-	Ensembl:ENSG00000263063	17	17q25.3	uncharacterized LOC101929552	ncRNA	-	-	-	-	20201124	-
9606	101929554	LOC101929554	-	-	-	12	12q21.32	suppressyn-like	pseudo	-	-	-	-	20201124	-
9606	101929555	LOC101929555	-	-	-	6	6p21.1	uncharacterized LOC101929555	ncRNA	-	-	-	-	20201124	-
9606	101929557	LINC01395	-	-	HGNC:HGNC:50674|Ensembl:ENSG00000281097	11	11q24.3	long intergenic non-protein coding RNA 1395	ncRNA	LINC01395	long intergenic non-protein coding RNA 1395	O	TCONS_00019178	20201124	-
9606	101929559	LINC00211	-	NCRNA00211	HGNC:HGNC:37459|Ensembl:ENSG00000237803	2	2p22.2	long intergenic non-protein coding RNA 211	ncRNA	LINC00211	long intergenic non-protein coding RNA 211	O	-	20201124	-
9606	101929560	LOC101929560	-	-	-	15	15q25.1	uncharacterized LOC101929560	ncRNA	-	-	-	-	20201124	-
9606	101929563	LOC101929563	-	-	Ensembl:ENSG00000283982	9	9p21.3	uncharacterized LOC101929563	ncRNA	-	-	-	-	20201124	-
9606	101929565	LINC01740	-	-	HGNC:HGNC:52528|Ensembl:ENSG00000228067	1	1q32.3	long intergenic non-protein coding RNA 1740	ncRNA	LINC01740	long intergenic non-protein coding RNA 1740	O	-	20201124	-
9606	101929566	LOC101929566	-	LA16c-325D7.2	-	16	16p13.3	uncharacterized LOC101929566	ncRNA	-	-	-	-	20201124	-
9606	101929567	LINC01814	-	-	HGNC:HGNC:52618|Ensembl:ENSG00000236008	2	2p25.1	long intergenic non-protein coding RNA 1814	ncRNA	LINC01814	long intergenic non-protein coding RNA 1814	O	-	20201124	-
9606	101929570	KCNH7-AS1	-	-	HGNC:HGNC:40858|Ensembl:ENSG00000237750	2	2q24.2	KCNH7 antisense RNA 1	ncRNA	KCNH7-AS1	KCNH7 antisense RNA 1	O	-	20201124	-
9606	101929572	LOC101929572	-	-	Ensembl:ENSG00000276888	14	14q11.2	uncharacterized LOC101929572	ncRNA	-	-	-	-	20201124	-
9606	101929574	LOC101929574	-	-	Ensembl:ENSG00000226659	10	10q23.1	uncharacterized LOC101929574	ncRNA	-	-	-	-	20201124	-
9606	101929575	CFAP61-AS1	-	-	HGNC:HGNC:40731	20	20p11.23	CFAP61 antisense RNA 1	ncRNA	CFAP61-AS1	CFAP61 antisense RNA 1	O	-	20201124	-
9606	101929577	LOC101929577	-	-	Ensembl:ENSG00000249635	4	4q24	uncharacterized LOC101929577	ncRNA	-	-	-	-	20201124	-
9606	101929578	LOC101929578	-	-	-	17	17q12	transcription factor CP2-like	pseudo	-	-	-	-	20201124	-
9606	101929579	LOC101929579	-	-	-	3	3q13.12	uncharacterized LOC101929579	ncRNA	-	-	-	-	20201124	-
9606	101929580	GTF2IP23	-	-	HGNC:HGNC:51735	7	7q11.21	general transcription factor IIi pseudogene 23	pseudo	GTF2IP23	general transcription factor IIi pseudogene 23	O	-	20201124	-
9606	101929581	MZT1P2	-	-	HGNC:HGNC:50606	7	7q34	mitotic spindle organizing protein 1 pseudogene 2	pseudo	MZT1P2	mitotic spindle organizing protein 1 pseudogene 2	O	-	20200624	-
9606	101929582	LINC01241	-	-	HGNC:HGNC:49804|Ensembl:ENSG00000236306	9	9p21.2	long intergenic non-protein coding RNA 1241	ncRNA	LINC01241	long intergenic non-protein coding RNA 1241	O	-	20201124	-
9606	101929583	LOC101929583	-	-	-	9	9q13	methylenetetrahydrofolate dehydrogenase (NADP+ dependent) 1 like pseudogene	pseudo	-	-	-	monofunctional C1-tetrahydrofolate synthase, mitochondrial-like	20201124	-
9606	101929584	LINC02443	-	-	HGNC:HGNC:53375|Ensembl:ENSG00000256115	12	12p13.32	long intergenic non-protein coding RNA 2443	ncRNA	LINC02443	long intergenic non-protein coding RNA 2443	O	-	20201124	-
9606	101929586	LOC101929586	-	-	Ensembl:ENSG00000259175	15	15q25.1	uncharacterized LOC101929586	ncRNA	-	-	-	-	20201124	-
9606	101929589	RPL7P61	-	-	HGNC:HGNC:49217|Ensembl:ENSG00000230282	2	2q24.3	ribosomal protein L7 pseudogene 61	pseudo	RPL7P61	ribosomal protein L7 pseudogene 61	O	-	20201124	-
9606	101929590	NRG3-AS1	-	C10orf100|Em:AC010157.1	HGNC:HGNC:31429|Ensembl:ENSG00000225738	10	10q23.1	NRG3 antisense RNA 1	ncRNA	NRG3-AS1	NRG3 antisense RNA 1	O	NRG3 antisense RNA 1 (non-protein coding)	20201124	-
9606	101929591	KIZ-AS1	-	-	HGNC:HGNC:51231|Ensembl:ENSG00000232712	20	20p11.23	KIZ antisense RNA 1	ncRNA	KIZ-AS1	KIZ antisense RNA 1	O	-	20201124	-
9606	101929592	ST3GAL3-AS1	-	-	HGNC:HGNC:40529|Ensembl:ENSG00000229444	1	1p34.1	ST3GAL3 antisense RNA 1	ncRNA	ST3GAL3-AS1	ST3GAL3 antisense RNA 1	O	-	20201124	-
9606	101929594	LOC101929594	-	-	-	22	22q12.1	uncharacterized LOC101929594	ncRNA	-	-	-	-	20201124	-
9606	101929595	CYP2U1-AS1	-	-	HGNC:HGNC:54817|Ensembl:ENSG00000245293	4	4q25	CYP2U1 and SGMS2 antisense RNA 1	ncRNA	CYP2U1-AS1	CYP2U1 and SGMS2 antisense RNA 1	O	-	20201124	-
9606	101929596	LINC02613	-	-	HGNC:HGNC:54068|Ensembl:ENSG00000231367	2	2p22.1	long intergenic non-protein coding RNA 2613	ncRNA	LINC02613	long intergenic non-protein coding RNA 2613	O	-	20201124	-
9606	101929598	LOC101929598	-	-	Ensembl:ENSG00000213155	3	3q26.33	zinc finger CCHC domain-containing protein 10 pseudogene	pseudo	-	-	-	-	20201124	-
9606	101929599	LOC101929599	-	-	-	5	5q13.2	putative POM121-like protein 1-like pseudogene	pseudo	-	-	-	POM121 membrane glycoprotein pseudogene|POM121 transmembrane nucleoporin pseudogene	20201124	-
9606	101929601	LOC101929601	-	-	-	8	8q21.2	putative exonuclease GOR	protein-coding	-	-	-	putative exonuclease GOR	20201124	-
9606	101929602	IFT74-AS1	-	-	HGNC:HGNC:49806|Ensembl:ENSG00000234676	9	9p21.2	IFT74 antisense RNA 1	ncRNA	IFT74-AS1	IFT74 antisense RNA 1	O	-	20201124	-
9606	101929607	LINC01990	-	-	HGNC:HGNC:52822|Ensembl:ENSG00000273125	3	3q13.12	long intergenic non-protein coding RNA 1990	ncRNA	LINC01990	long intergenic non-protein coding RNA 1990	O	-	20201124	-
9606	101929608	LINC01726	-	-	HGNC:HGNC:52514|Ensembl:ENSG00000280350	20	20p11.22	long intergenic non-protein coding RNA 1726	ncRNA	LINC01726	long intergenic non-protein coding RNA 1726	O	-	20201124	-
9606	101929609	LOC101929609	-	-	-	1	1p34.1	uncharacterized LOC101929609	ncRNA	-	-	-	-	20201124	-
9606	101929613	LOC101929613	-	LA16c-380H5.3	-	16	16p13.3	uncharacterized LOC101929613	ncRNA	-	-	-	-	20201124	-
9606	101929614	LOC101929614	-	-	-	6	6q27	uncharacterized LOC101929614	ncRNA	-	-	-	-	20201124	-
9606	101929617	LOC101929617	-	-	-	5	5p14.3	uncharacterized LOC101929617	ncRNA	-	-	-	-	20201124	-
9606	101929620	LINC01243	-	-	HGNC:HGNC:49814|Ensembl:ENSG00000260720	9	9p21.1	long intergenic non-protein coding RNA 1243	ncRNA	LINC01243	long intergenic non-protein coding RNA 1243	O	-	20201124	-
9606	101929621	LOC101929621	-	-	-	4	4q25	uncharacterized LOC101929621	ncRNA	-	-	-	-	20201124	-
9606	101929622	LOC101929622	-	-	-	8	8p11.23	uncharacterized LOC101929622	ncRNA	-	-	-	-	20201124	-
9606	101929623	LINC01215	-	-	HGNC:HGNC:49651|Ensembl:ENSG00000271856	3	3q13.12	long intergenic non-protein coding RNA 1215	ncRNA	LINC01215	long intergenic non-protein coding RNA 1215	O	-	20201124	-
9606	101929624	LINC01519	-	-	HGNC:HGNC:51217|Ensembl:ENSG00000237267	10	10q23.1	long intergenic non-protein coding RNA 1519	ncRNA	LINC01519	long intergenic non-protein coding RNA 1519	O	-	20201124	-
9606	101929625	LINC01727	-	-	HGNC:HGNC:52515	20	20p11.22	long intergenic non-protein coding RNA 1727	ncRNA	LINC01727	long intergenic non-protein coding RNA 1727	O	-	20201124	-
9606	101929626	LOC101929626	-	-	Ensembl:ENSG00000227857	1	1p34.1	uncharacterized LOC101929626	ncRNA	-	-	-	-	20201124	-
9606	101929627	LOC101929627	-	-	-	8	8q21.2	putative exonuclease GOR	protein-coding	-	-	-	putative exonuclease GOR	20201124	-
9606	101929628	LINC02842	-	-	HGNC:HGNC:54378	8	8q12.3	long intergenic non-protein coding RNA 2842	ncRNA	LINC02842	long intergenic non-protein coding RNA 2842	O	-	20201124	-
9606	101929631	LINC01653	-	-	HGNC:HGNC:52441|Ensembl:ENSG00000232100	1	1q41	long intergenic non-protein coding RNA 1653	ncRNA	LINC01653	long intergenic non-protein coding RNA 1653	O	-	20201124	-
9606	101929633	LOC101929633	-	-	-	2	2q24.3	uncharacterized LOC101929633	ncRNA	-	-	-	-	20201124	-
9606	101929634	LINC02280	-	-	HGNC:HGNC:53196|Ensembl:ENSG00000260792	14	14q32.33	long intergenic non-protein coding RNA 2280	ncRNA	LINC02280	long intergenic non-protein coding RNA 2280	O	-	20201124	-
9606	101929637	NTM-AS1	-	C11orf39	HGNC:HGNC:32293	11	11q25	NTM antisense RNA 1	ncRNA	NTM-AS1	NTM antisense RNA 1	O	-	20201124	-
9606	101929638	LOC101929638	-	-	-	22	22q12.1-q12.2	uncharacterized LOC101929638	ncRNA	-	-	-	-	20201124	-
9606	101929639	B4GALT1-AS1	-	-	HGNC:HGNC:49910	9	9p21.1	B4GALT1 antisense RNA 1	ncRNA	B4GALT1-AS1	B4GALT1 antisense RNA 1	O	-	20201124	-
9606	101929643	LOC101929643	-	-	-	2	2p25.1	uncharacterized LOC101929643	ncRNA	-	-	-	-	20201124	-
9606	101929645	LOC101929645	-	-	-	5	5p13.3	uncharacterized LOC101929645	ncRNA	-	-	-	-	20201124	-
9606	101929646	LINC02647	-	-	HGNC:HGNC:54131|Ensembl:ENSG00000223993	10	10q23.1	long intergenic non-protein coding RNA 2647	ncRNA	LINC02647	long intergenic non-protein coding RNA 2647	O	-	20201124	-
9606	101929650	LOC101929650	-	-	-	17	17q25.3	uncharacterized LOC101929650	ncRNA	-	-	-	-	20201124	-
9606	101929651	LINC01398	-	-	HGNC:HGNC:50678|Ensembl:ENSG00000224863	1	1p33	long intergenic non-protein coding RNA 1398	ncRNA	LINC01398	long intergenic non-protein coding RNA 1398	O	-	20201124	-
9606	101929653	LOC101929653	-	-	Ensembl:ENSG00000237654	11	11q25	uncharacterized LOC101929653	ncRNA	-	-	-	-	20201124	-
9606	101929655	TMC3-AS1	-	-	HGNC:HGNC:51424	15	15q25.1-q25.2	TMC3 antisense RNA 1	ncRNA	TMC3-AS1	TMC3 antisense RNA 1	O	-	20201124	-
9606	101929657	LOC101929657	-	-	Ensembl:ENSG00000273523	13	13q14.3	uncharacterized LOC101929657	ncRNA	-	-	-	-	20201124	-
9606	101929660	LINC02109	-	-	HGNC:HGNC:52964	5	5p13.3	long intergenic non-protein coding RNA 2109	ncRNA	LINC02109	long intergenic non-protein coding RNA 2109	O	CTD-2118P12.1	20201124	-
9606	101929662	LOC101929662	-	-	Ensembl:ENSG00000224504	10	10q23.1	uncharacterized LOC101929662	ncRNA	-	-	-	-	20201124	-
9606	101929663	LINC01427	-	-	HGNC:HGNC:50737|Ensembl:ENSG00000225321	20	20p11.22	long intergenic non-protein coding RNA 1427	ncRNA	LINC01427	long intergenic non-protein coding RNA 1427	O	-	20201124	-
9606	101929664	HORMAD2-AS1	-	MTMR3-AS1	HGNC:HGNC:50729|Ensembl:ENSG00000227117	22	22q12.2	HORMAD2 and MTMR3 antisense RNA 1	ncRNA	HORMAD2-AS1	HORMAD2 and MTMR3 antisense RNA 1	O	HORMAD2 antisense RNA 1|NONHSAG033653	20201124	-
9606	101929665	UBE2R2-AS1	-	-	HGNC:HGNC:49911	9	9p13.3	UBE2R2 antisense RNA 1	ncRNA	UBE2R2-AS1	UBE2R2 antisense RNA 1	O	-	20200905	-
9606	101929667	LOC101929667	-	-	-	2	2p22.1	uncharacterized LOC101929667	ncRNA	-	-	-	-	20201124	-
9606	101929669	GEMIN2P1	-	-	HGNC:HGNC:49561	1	1q21.3	gem nuclear organelle associated protein 2 pseudogene 1	pseudo	GEMIN2P1	gem nuclear organelle associated protein 2 pseudogene 1	O	-	20201124	-
9606	101929679	LINC02883	-	KMU15	HGNC:HGNC:54806	15	15q25.3	long intergenic non-protein coding RNA 2883	ncRNA	LINC02883	long intergenic non-protein coding RNA 2883	O	-	20201124	-
9606	101929680	SCN1A-AS1	-	-	HGNC:HGNC:54069|Ensembl:ENSG00000236107	2	2q24.3	SCN1A and SCN9A antisense RNA 1	ncRNA	SCN1A-AS1	SCN1A and SCN9A antisense RNA 1	O	-	20201124	-
9606	101929681	LINC02064	-	-	HGNC:HGNC:52909|Ensembl:ENSG00000248391	5	5p13.3	long intergenic non-protein coding RNA 2064	ncRNA	LINC02064	long intergenic non-protein coding RNA 2064	O	CTD-2010I22.2	20201124	-
9606	101929684	LINC01520	-	-	HGNC:HGNC:51218|Ensembl:ENSG00000230962	10	10q23.1	long intergenic non-protein coding RNA 1520	ncRNA	LINC01520	long intergenic non-protein coding RNA 1520	O	-	20201124	-
9606	101929685	LNCNEF	-	LINC01384|lncRNA-NEF	HGNC:HGNC:50656|Ensembl:ENSG00000237396	20	20p11.21	lncRNA neighboring enhancer of FOXA2	ncRNA	LNCNEF	lncRNA neighboring enhancer of FOXA2	O	long intergenic non-protein coding RNA 1384	20201124	-
9606	101929688	LINC01251	-	-	HGNC:HGNC:49845|Ensembl:ENSG00000233776	9	9p13.3	long intergenic non-protein coding RNA 1251	ncRNA	LINC01251	long intergenic non-protein coding RNA 1251	O	-	20201124	-
9606	101929690	LINC01583	-	-	HGNC:HGNC:51425|Ensembl:ENSG00000259518	15	15q25.2	long intergenic non-protein coding RNA 1583	ncRNA	LINC01583	long intergenic non-protein coding RNA 1583	O	-	20201124	-
9606	101929691	LOC101929691	-	-	-	2	2p25.1	uncharacterized LOC101929691	ncRNA	-	-	-	-	20201124	-
9606	101929692	LOC101929692	-	-	-	6	6q27	uncharacterized LOC101929692	protein-coding	-	-	-	uncharacterized protein LOC101929692|XX-C2158C6.1	20201124	-
9606	101929693	RARA-AS1	-	-	HGNC:HGNC:49577|Ensembl:ENSG00000265666	17	17q21.2	RARA antisense RNA 1	ncRNA	RARA-AS1	RARA antisense RNA 1	O	CTD-2267D19.2	20201124	-
9606	101929694	LINC02042	-	-	HGNC:HGNC:52882|Ensembl:ENSG00000240893	3	3q13.2	long intergenic non-protein coding RNA 2042	ncRNA	LINC02042	long intergenic non-protein coding RNA 2042	O	-	20201124	-
9606	101929696	PSD2-AS1	-	-	HGNC:HGNC:52765	5	5q31.2	PSD2 antisense RNA 1	ncRNA	PSD2-AS1	PSD2 antisense RNA 1	O	CTB-35F21.2	20201124	-
9606	101929697	LINC01983	-	-	HGNC:HGNC:52813	3	3q29	long intergenic non-protein coding RNA 1983	ncRNA	LINC01983	long intergenic non-protein coding RNA 1983	O	-	20201124	-
9606	101929698	LOC101929698	-	-	Ensembl:ENSG00000277301	20	20q11.21	uncharacterized LOC101929698	ncRNA	-	-	-	-	20201124	-
9606	101929700	LINC01794	-	-	HGNC:HGNC:52584	2	2p22.1	long intergenic non-protein coding RNA 1794	ncRNA	LINC01794	long intergenic non-protein coding RNA 1794	O	-	20201124	-
9606	101929701	LINC01584	-	-	HGNC:HGNC:51426|Ensembl:ENSG00000260477	15	15q25.3	long intergenic non-protein coding RNA 1584	ncRNA	LINC01584	long intergenic non-protein coding RNA 1584	O	TCONS_00024001	20201124	-
9606	101929703	LOC101929703	-	-	-	1	1q22	uncharacterized LOC101929703	pseudo	-	-	-	-	20201124	-
9606	101929704	TTC23L-AS1	-	-	HGNC:HGNC:55215|Ensembl:ENSG00000272323	5	5p13.2	TTC23L antisense RNA 1	ncRNA	TTC23L-AS1	TTC23L antisense RNA 1	O	CTD-2517O10.6	20201124	-
9606	101929705	SCIRT	-	-	HGNC:HGNC:55341|Ensembl:ENSG00000237686	6	6p21.1	stem cell inhibitory RNA transcript	ncRNA	SCIRT	stem cell inhibitory RNA transcript	O	-	20201124	-
9606	101929707	LOC101929707	-	-	-	20	20p11.21	uncharacterized LOC101929707	ncRNA	-	-	-	-	20201124	-
9606	101929709	LOC101929709	-	-	Ensembl:ENSG00000251136	8	8q21.3	uncharacterized LOC101929709	ncRNA	-	-	-	-	20201124	-
9606	101929710	LOC101929710	-	-	Ensembl:ENSG00000251314	5	5q15	uncharacterized LOC101929710	ncRNA	-	-	-	CTD-2337A12.1	20201124	-
9606	101929715	ODC1-DT	-	lncRNA-MIF	HGNC:HGNC:54070	2	2p25.1	ODC1 divergent transcript	ncRNA	ODC1-DT	ODC1 divergent transcript	O	c-Myc-inhibitory factor	20201124	-
9606	101929716	ARMC2-AS1	-	-	HGNC:HGNC:41008	6	6q21	ARMC2 antisense RNA 1	ncRNA	ARMC2-AS1	ARMC2 antisense RNA 1	O	ARMC2 antisense RNA 1 (non-protein coding)	20201124	-
9606	101929717	LINC02044	-	-	HGNC:HGNC:52884|Ensembl:ENSG00000243795	3	3q13.2	long intergenic non-protein coding RNA 2044	ncRNA	LINC02044	long intergenic non-protein coding RNA 2044	O	-	20201124	-
9606	101929718	LOC101929718	-	-	Ensembl:ENSG00000258471	14	14q11.2	uncharacterized LOC101929718	ncRNA	-	-	-	-	20201124	-
9606	101929719	LOC101929719	-	-	Ensembl:ENSG00000254363	5	5q31.3	uncharacterized LOC101929719	ncRNA	-	-	-	-	20201124	-
9606	101929721	AGBL4-AS1	-	-	HGNC:HGNC:41123|Ensembl:ENSG00000230114	1	1p33	AGBL4 antisense RNA 1	ncRNA	AGBL4-AS1	AGBL4 antisense RNA 1	O	-	20201124	-
9606	101929723	LINC01914	-	-	HGNC:HGNC:52733|Ensembl:ENSG00000234362	2	2p21	long intergenic non-protein coding RNA 1914	ncRNA	LINC01914	long intergenic non-protein coding RNA 1914	O	-	20201124	-
9606	101929726	MYMX	-	MINION|hMINION	HGNC:HGNC:52391|Ensembl:ENSG00000262179	6	6p21.1	myomixer, myoblast fusion factor	protein-coding	MYMX	myomixer, myoblast fusion factor	O	protein myomixer|microprotein inducer of fusion|myomerger|protein minion	20201124	-
9606	101929727	LOC101929727	-	-	-	10	10q23.31	uncharacterized LOC101929727	ncRNA	-	-	-	-	20201124	-
9606	101929730	LINC01352	-	-	HGNC:HGNC:50578|Ensembl:ENSG00000238078	1	1q41	long intergenic non-protein coding RNA 1352	ncRNA	LINC01352	long intergenic non-protein coding RNA 1352	O	-	20201206	-
9606	101929732	LOC101929732	-	LA16c-390H2.4	-	16	16p13.3	uncharacterized LOC101929732	ncRNA	-	-	-	-	20201124	-
9606	101929733	LINC01954	-	-	HGNC:HGNC:52779|Ensembl:ENSG00000271952	2	2p25.1	long intergenic non-protein coding RNA 1954	ncRNA	LINC01954	long intergenic non-protein coding RNA 1954	O	-	20201124	-
9606	101929736	LINC01372	-	-	HGNC:HGNC:50623|Ensembl:ENSG00000106610	7	7q11.21	long intergenic non-protein coding RNA 1372	ncRNA	LINC01372	long intergenic non-protein coding RNA 1372	O	-	20201124	-
9606	101929741	METTL14-DT	-	-	HGNC:HGNC:53367|Ensembl:ENSG00000281731	4	4q26	METTL14 divergent transcript	ncRNA	METTL14-DT	METTL14 divergent transcript	O	-	20201124	-
9606	101929743	LINC01586	-	-	HGNC:HGNC:51434|Ensembl:ENSG00000249487	15	15q26.1	long intergenic non-protein coding RNA 1586	ncRNA	LINC01586	long intergenic non-protein coding RNA 1586	O	TCONS_00023252	20201124	-
9606	101929745	LINC02119	-	-	HGNC:HGNC:52975|Ensembl:ENSG00000248461	5	5p13.2	long intergenic non-protein coding RNA 2119	ncRNA	LINC02119	long intergenic non-protein coding RNA 2119	O	-	20201124	-
9606	101929746	ZNF341-AS1	-	-	HGNC:HGNC:50736|Ensembl:ENSG00000230753	20	20q11.22	ZNF341 antisense RNA 1	ncRNA	ZNF341-AS1	ZNF341 antisense RNA 1	O	-	20201124	-
9606	101929748	LOC101929748	-	-	Ensembl:ENSG00000288062	9	9q22.31	uncharacterized LOC101929748	ncRNA	-	-	-	-	20201124	-
9606	101929749	LOC101929749	-	-	-	17	-	carboxy-terminal domain RNA polymerase II polypeptide A small phosphatase 2 pseudogene	pseudo	-	-	-	-	20201124	-
9606	101929750	LOC101929750	-	-	-	1	1q41	uncharacterized LOC101929750	ncRNA	-	-	-	-	20201124	-
9606	101929752	LOC101929752	-	-	-	2	2p25.1	uncharacterized LOC101929752	ncRNA	-	-	-	-	20201124	-
9606	101929753	MYO3B-AS1	-	-	HGNC:HGNC:40713|Ensembl:ENSG00000231898	2	2q31.1	MYO3B antisense RNA 1	ncRNA	MYO3B-AS1	MYO3B antisense RNA 1	O	-	20201124	-
9606	101929754	ZBTB20-AS5	-	-	HGNC:HGNC:52841|Ensembl:ENSG00000242290	3	3q13.31	ZBTB20 antisense RNA 5	ncRNA	ZBTB20-AS5	ZBTB20 antisense RNA 5	O	-	20201124	-
9606	101929756	LOC101929756	-	-	-	7	7p22.3	uncharacterized LOC101929756	ncRNA	-	-	-	-	20201124	-
9606	101929759	LOC101929759	-	-	Ensembl:ENSG00000246528	8	8q13.3	uncharacterized LOC101929759	ncRNA	-	-	-	-	20201124	-
9606	101929760	PIK3IP1-DT	-	PIK3IP1-AS1	HGNC:HGNC:41072|Ensembl:ENSG00000228839	22	22q12.2	PIK3IP1 divergent transcript	ncRNA	PIK3IP1-DT	PIK3IP1 divergent transcript	O	PIK3IP1 antisense RNA 1 (head to head)	20201124	-
9606	101929762	LOC101929762	-	-	-	4	4q26	uncharacterized LOC101929762	ncRNA	-	-	-	-	20201124	-
9606	101929765	LINC01585	-	-	HGNC:HGNC:51432|Ensembl:ENSG00000245479	15	15q26.1	long intergenic non-protein coding RNA 1585	ncRNA	LINC01585	long intergenic non-protein coding RNA 1585	O	-	20201124	-
9606	101929767	LOC101929767	-	-	-	17	17q21.31	uncharacterized LOC101929767	ncRNA	-	-	-	-	20201124	-
9606	101929768	OSMR-AS1	-	CTD-2127H9.1	HGNC:HGNC:50296	5	5p13.1	OSMR antisense RNA 1 (head to head)	ncRNA	OSMR-AS1	OSMR antisense RNA 1 (head to head)	O	-	20201124	-
9606	101929769	LINC01063	-	-	HGNC:HGNC:49092|Ensembl:ENSG00000232065	3	3q29	long intergenic non-protein coding RNA 1063	ncRNA	LINC01063	long intergenic non-protein coding RNA 1063	O	-	20201124	-
9606	101929770	LOC101929770	-	-	-	6	6p21.1	uncharacterized LOC101929770	ncRNA	-	-	-	-	20201124	-
9606	101929771	LINC01655	-	-	HGNC:HGNC:52443	1	1q41	long intergenic non-protein coding RNA 1655	ncRNA	LINC01655	long intergenic non-protein coding RNA 1655	O	-	20201124	-
9606	101929773	LOC101929773	-	-	-	4	-	UDP-glucuronosyltransferase 2B10-like	protein-coding	-	-	-	UDP-glucuronosyltransferase 2B10-like	20201124	-
9606	101929774	LOC101929774	-	-	-	17	-	uncharacterized LOC101929774	ncRNA	-	-	-	-	20201124	-
9606	101929775	LOC101929775	-	-	-	17	-	C-Jun-amino-terminal kinase-interacting protein 1-like	pseudo	-	-	-	-	20201124	-
9606	101929777	LOC101929777	-	-	Ensembl:ENSG00000108379	17	17q21.32	uncharacterized LOC101929777	ncRNA	-	-	-	-	20201124	-
9606	101929780	NBPF25P	-	WI2-925H4.1	HGNC:HGNC:45046|Ensembl:ENSG00000272150	1	1q21.1	NBPF member 25, pseudogene	pseudo	NBPF25P	NBPF member 25, pseudogene	O	neuroblastoma breakpoint family member 25, pseudogene	20201124	-
9606	101929784	LOC101929784	-	-	-	1	-	gem-associated protein 2-like	pseudo	-	-	-	-	20201124	-
9606	101929788	LOC101929788	-	-	-	1	1p12-p11.2	uncharacterized LOC101929788	ncRNA	-	-	-	-	20201124	-
9606	101929790	LOC101929790	-	-	-	1	1q21.2	uncharacterized LOC101929790	ncRNA	-	-	-	-	20201124	-
9606	101929796	NOTCH2NLR	-	NOTCH2NLD	MIM:618026|HGNC:HGNC:53925|Ensembl:ENSG00000286106	1	1p11.2	notch 2 N-terminal like R (pseudogene)	pseudo	NOTCH2NLR	notch 2 N-terminal like R (pseudogene)	O	notch homolog 2 N-terminal-like-related	20201124	-
9606	101929798	PDE4DIPP4	-	CH17-118O6.3	HGNC:HGNC:55083|Ensembl:ENSG00000275585	1	1p11.2	PDE4DIP pseudogene 4	pseudo	PDE4DIPP4	PDE4DIP pseudogene 4	O	myomegalin-like|phosphodiesterase 4D interacting protein pseudogene	20201124	-
9606	101929800	LOC101929800	-	-	-	9	9q21.11	uncharacterized LOC101929800	ncRNA	-	-	-	-	20201124	-
9606	101929801	FAM91A2P	-	-	HGNC:HGNC:51523	1	1q21.2	protein FAM91A1-like	pseudo	FAM91A2P	family with sequence similarity 91 member A2, pseudogene	O	family with sequence similarity 91, member A1 pseudogene	20201124	-
9606	101929802	LOC101929802	-	-	-	9	-	uncharacterized LOC101929802	ncRNA	-	-	-	-	20201124	-
9606	101929805	LOC101929805	-	-	-	1	1q21.1	neuroblastoma breakpoint family member 6-like protein	protein-coding	-	-	-	neuroblastoma breakpoint family member 6-like protein|uncharacterized protein LOC101929805|myomegalin-like	20201124	-
9606	101929814	LOC101929814	-	-	-	1	1q21.1	uncharacterized LOC101929814	ncRNA	-	-	-	-	20201124	-
9606	101929815	LOC101929815	-	-	-	1	1q21.1	dopamine receptor D5 pseudogene	pseudo	-	-	-	D(1B) dopamine receptor-like	20201124	-
9606	101929816	LOC101929816	-	-	-	10	-	ankyrin repeat domain-containing protein 30A-like	pseudo	-	-	-	-	20201124	-
9606	101929817	LOC101929817	-	-	-	17	17p13.3	uncharacterized LOC101929817	pseudo	-	-	-	-	20201124	-
9606	101929819	LOC101929819	-	-	-	Un	-	uncharacterized LOC101929819	ncRNA	-	-	-	-	20201124	-
9606	101929823	LOC101929823	-	-	Ensembl:ENSG00000280136	17	17p13.3	uncharacterized LOC101929823	ncRNA	-	-	-	-	20201124	-
9606	101929826	LINC01632	-	-	HGNC:HGNC:52419	1	1q21.1	long intergenic non-protein coding RNA 1632	ncRNA	LINC01632	long intergenic non-protein coding RNA 1632	O	-	20201124	-
9606	101929828	LOC101929828	-	-	-	17	17p13.3	uncharacterized LOC101929828	ncRNA	-	-	-	-	20201124	-
9606	101929829	LOC101929829	-	-	-	22	22q13	cytochrome P450 family 2 subfamily D member 6 pseudogene	pseudo	-	-	-	cytochrome P450 2D6-like|cytochrome P450, family 2, subfamily D, polypeptide 6 pseudogene	20201124	-
9606	101929830	LOC101929830	-	-	-	1	-	uncharacterized LOC101929830	pseudo	-	-	-	-	20201124	-
9606	101929846	LOC101929846	-	-	-	10	10q21.3	uncharacterized LOC101929846	ncRNA	-	-	-	-	20201124	-
9606	101929861	LOC101929861	-	-	-	2	2p25.1	uncharacterized LOC101929861	ncRNA	-	-	-	-	20201124	-
9606	101929863	LOC101929863	-	-	-	20	20q13.12	uncharacterized LOC101929863	ncRNA	-	-	-	-	20201124	-
9606	101929866	LINC02597	-	-	HGNC:HGNC:53950	20	20q13.12	long intergenic non-protein coding RNA 2597	ncRNA	LINC02597	long intergenic non-protein coding RNA 2597	O	-	20201124	-
9606	101929878	LOC101929878	-	-	-	9	9q12	splicing factor 45-like	pseudo	-	-	-	-	20201124	-
9606	101929881	LOC101929881	-	-	-	8	-	uncharacterized LOC101929881	ncRNA	-	-	-	-	20200625	-
9606	101929882	LOC101929882	-	-	-	2	2p25.1	uncharacterized LOC101929882	ncRNA	-	-	-	-	20201124	-
9606	101929894	LOC101929894	-	-	-	16	16p11.2	uncharacterized LOC101929894	ncRNA	-	-	-	-	20201124	-
9606	101929897	IKBKB-DT	-	-	HGNC:HGNC:55254	8	8p11.21	IKBKB divergent transcript	ncRNA	IKBKB-DT	IKBKB divergent transcript	O	-	20201124	-
9606	101929898	LOC101929898	-	-	-	5	5p15.33	uncharacterized LOC101929898	ncRNA	-	-	-	-	20201124	-
9606	101929901	FOXO6-AS1	-	-	HGNC:HGNC:41066|Ensembl:ENSG00000229901	1	1p34.2	FOXO6 antisense RNA 1	ncRNA	FOXO6-AS1	FOXO6 antisense RNA 1	O	-	20201124	-
9606	101929902	LOC101929902	-	-	-	1	1q42.2	uncharacterized LOC101929902	ncRNA	-	-	-	-	20201124	-
9606	101929908	LOC101929908	-	-	-	2	2q14.1	uncharacterized LOC101929908	ncRNA	-	-	-	-	20201124	-
9606	101929918	LOC101929918	-	-	-	11	11p13	uncharacterized LOC101929918	ncRNA	-	-	-	-	20201124	-
9606	101929922	LOC101929922	-	-	-	15	-	uncharacterized LOC101929922	ncRNA	-	-	-	-	20201124	-
9606	101929923	LOC101929923	-	-	-	16	16p11.1	translation initiation factor IF-2-like	pseudo	-	-	-	-	20201124	-
9606	101929926	TEX51	-	-	HGNC:HGNC:52387|Ensembl:ENSG00000237524	2	2q14.3	testis expressed 51	protein-coding	TEX51	testis expressed 51	O	testis-expressed protein 51	20201124	-
9606	101929932	LOC101929932	-	-	-	16	-	AP-3 complex subunit sigma-1-like	pseudo	-	-	-	-	20201124	-
9606	101929935	LOC101929935	-	-	-	1	1p32.2	uncharacterized LOC101929935	ncRNA	-	-	-	-	20201124	-
9606	101929937	LOC101929937	-	-	-	20	20p13	uncharacterized LOC101929937	protein-coding	-	-	-	uncharacterized protein LOC101929937	20201124	-
9606	101929943	LOC101929943	-	-	-	8	8q21.2	tropomyosin alpha-3 chain-like	pseudo	-	-	-	-	20201124	-
9606	101929944	LOC101929944	-	-	-	15	-	uncharacterized LOC101929944	ncRNA	-	-	-	-	20201124	-
9606	101929947	ITGA6-AS1	-	-	HGNC:HGNC:40308|Ensembl:ENSG00000232788	2	2q31.1	ITGA6 antisense RNA 1	ncRNA	ITGA6-AS1	ITGA6 antisense RNA 1	O	-	20201124	-
9606	101929950	LOC101929950	-	-	-	17	17q12	puromycin-sensitive aminopeptidase-like protein	pseudo	-	-	-	-	20201124	-
9606	101929951	MACORIS	-	-	HGNC:HGNC:53963	10	10p11.22	macrophage enriched lincRNA repressor of IFN-gamma signaling	ncRNA	MACORIS	macrophage enriched lincRNA repressor of IFN-gamma signaling	O	macrophage-enriched obesity-associated lincRNA serving as a repressor of IFN-gamma signaling	20201124	-
9606	101929959	BMS1P14	-	-	HGNC:HGNC:49159	9	9p11.2	BMS1 pseudogene 14	pseudo	BMS1P14	BMS1 pseudogene 14	O	BMS1, ribosome biogenesis factor pseudogene 14|putative BMS1-like protein ENSP00000382360|ribosome biogenesis protein BMS1 homolog	20201213	-
9606	101929963	LOC101929963	-	-	-	2	2q31.1	uncharacterized LOC101929963	ncRNA	-	-	-	-	20201124	-
9606	101929964	LOC101929964	-	-	-	5	5q23.3	uncharacterized LOC101929964	ncRNA	-	-	-	CTC-228N24.3	20201124	-
9606	101929967	LOC101929967	-	-	-	12	12q21.1	uncharacterized LOC101929967	ncRNA	-	-	-	-	20201124	-
9606	101929974	LOC101929974	-	-	-	12	12q24.33	uncharacterized LOC101929974	ncRNA	-	-	-	-	20201124	-
9606	101929976	LOC101929976	-	-	-	2	2q32.1	uncharacterized LOC101929976	ncRNA	-	-	-	-	20201124	-
9606	101929977	LOC101929977	-	-	-	5	5p15.2	uncharacterized LOC101929977	ncRNA	-	-	-	CTD-2256P15.2	20201124	-
9606	101929983	PRAMEF27	-	-	HGNC:HGNC:51234|Ensembl:ENSG00000274764	1	1p36.21	PRAME family member 27	protein-coding	PRAMEF27	PRAME family member 27	O	PRAME family member 27	20201124	-
9606	101929989	LITAFD	-	-	HGNC:HGNC:53927	16	16p13.2	LITAF domain containing	protein-coding	LITAFD	LITAF domain containing	O	LITAF domain-containing protein|LITAF-like protein	20201124	-
9606	101929996	LOC101929996	-	-	-	4	4q35.1	uncharacterized LOC101929996	ncRNA	-	-	-	-	20201124	-
9606	101929998	LOC101929998	-	-	-	7	7q36.2	uncharacterized LOC101929998	ncRNA	-	-	-	-	20201124	-
9606	101930010	DST-AS1	-	-	HGNC:HGNC:40098	6	6p12.1	DST antisense RNA 1	ncRNA	DST-AS1	DST antisense RNA 1	O	-	20201124	-
9606	101930023	LINC02391	-	-	HGNC:HGNC:53318	12	12q22	long intergenic non-protein coding RNA 2391	ncRNA	LINC02391	long intergenic non-protein coding RNA 2391	O	-	20201124	-
9606	101930026	LOC101930026	-	-	-	9	9q13	uncharacterized LOC101930026	ncRNA	-	-	-	-	20201124	-
9606	101930028	LOC101930028	-	-	-	4	4q35.2	uncharacterized LOC101930028	ncRNA	-	-	-	-	20201124	-
9606	101930041	LOC101930041	-	-	Ensembl:ENSG00000249235	4	4q13.2	UDP-glucuronosyltransferase 2B10-like	pseudo	-	-	-	-	20201124	-
9606	101930048	LOC101930048	-	-	-	9	9p24.2	uncharacterized LOC101930048	ncRNA	-	-	-	-	20201124	-
9606	101930053	LOC101930053	-	-	-	9	9p24.2	uncharacterized LOC101930053	ncRNA	-	-	-	-	20201124	-
9606	101930071	LOC101930071	-	-	Ensembl:ENSG00000213904	19	19q13.2	uncharacterized LOC101930071	ncRNA	-	-	-	CTB-50E14.6	20201124	-
9606	101930072	FP248	-	-	-	8	-	Putative chemokine-related protein FP248	ncRNA	-	-	-	CTD-3064M3.7|Protein N73	20201124	-
9606	101930081	LOC101930081	-	-	-	6	-	uncharacterized LOC101930081	ncRNA	-	-	-	-	20200625	-
9606	101930085	HERPUD2-AS1	-	-	HGNC:HGNC:55258|Ensembl:ENSG00000271122	7	7p14.2	HERPUD2 antisense RNA 1	ncRNA	HERPUD2-AS1	HERPUD2 antisense RNA 1	O	-	20201124	-
9606	101930090	LOC101930090	-	-	Ensembl:ENSG00000283541	9	9q12	contactin associated protein family member 3B pseudogene	pseudo	-	-	-	contactin associated protein like 3B pseudogene	20201124	-
9606	101930091	LOC101930091	-	-	-	15	15q22.31	uncharacterized LOC101930091	ncRNA	-	-	-	-	20201124	-
9606	101930094	LOC101930094	-	-	Ensembl:ENSG00000239930	21	21q22.3	uncharacterized LOC101930094	ncRNA	-	-	-	-	20201124	-
9606	101930100	LOC101930100	-	-	-	21	21p11.2	uncharacterized LOC101930100	ncRNA	-	-	-	-	20201124	-
9606	101930105	FAM239A	-	-	HGNC:HGNC:53414	X	Xp22.33	zinc finger protein 839 pseudogene	pseudo	FAM239A	family with sequence similarity 239 member A	O	family with sequence similarity 239 member A (non-protein coding)	20201124	-
9606	101930109	LOC101930109	-	-	-	7	7p11.2	uncharacterized LOC101930109	ncRNA	-	-	-	-	20201124	-
9606	101930112	LOC101930112	-	-	Ensembl:ENSG00000197912	16	16q24.3	uncharacterized LOC101930112	ncRNA	-	-	-	-	20201124	-
9606	101930114	HSD11B1-AS1	-	-	HGNC:HGNC:54053|Ensembl:ENSG00000227591	1	1q32.2	HSD11B1 antisense RNA 1	ncRNA	HSD11B1-AS1	HSD11B1 antisense RNA 1	O	-	20201124	-
9606	101930129	LOC101930129	-	-	-	11	11p15.5	uncharacterized LOC101930129	ncRNA	-	-	-	-	20201124	-
9606	101930149	LOC101930149	-	-	-	8	8p22	uncharacterized LOC101930149	ncRNA	-	-	-	-	20201124	-
9606	101930150	NF1P9	-	-	HGNC:HGNC:51736	15	15q11.2	neurofibromin 1 pseudogene 9	pseudo	NF1P9	neurofibromin 1 pseudogene 9	O	-	20201124	-
9606	101930162	LINC02417	-	-	HGNC:HGNC:53347	12	12p13.32	long intergenic non-protein coding RNA 2417	ncRNA	LINC02417	long intergenic non-protein coding RNA 2417	O	-	20201124	-
9606	101930164	LINC02555	-	-	HGNC:HGNC:53593	12	12q12	long intergenic non-protein coding RNA 2555	ncRNA	LINC02555	long intergenic non-protein coding RNA 2555	O	-	20201124	-
9606	101930275	LOC101930275	-	-	Ensembl:ENSG00000253671	8	8p22	uncharacterized LOC101930275	ncRNA	-	-	-	-	20201124	-
9606	101930276	LOC101930276	-	-	-	5	5q21.2	uncharacterized LOC101930276	ncRNA	-	-	-	-	20201124	-
9606	101930294	LINC02317	-	-	HGNC:HGNC:53236|Ensembl:ENSG00000258678	14	14q32.11	long intergenic non-protein coding RNA 2317	ncRNA	LINC02317	long intergenic non-protein coding RNA 2317	O	-	20201124	-
9606	101930307	LOC101930307	-	-	-	9	9q34.3	uncharacterized LOC101930307	protein-coding	-	-	-	uncharacterized protein LOC101930307	20201124	-
9606	101930370	LOC101930370	-	-	Ensembl:ENSG00000245213	4	4q34.1	uncharacterized LOC101930370	ncRNA	-	-	-	-	20201124	-
9606	101930420	LOC101930420	-	-	-	3	3q11.1	DNA primase large subunit-like	protein-coding	-	-	-	DNA primase large subunit-like	20201124	-
9606	101930421	LOC101930421	-	-	Ensembl:ENSG00000225140	10	10p15.3	uncharacterized LOC101930421	ncRNA	-	-	-	-	20201124	-
9606	101930434	LOC101930434	-	-	-	15	15q13.2	putative golgin subfamily A member 8I	protein-coding	-	-	-	putative golgin subfamily A member 8I	20201124	-
9606	101930452	LINC02367	-	-	HGNC:HGNC:53290|Ensembl:ENSG00000260423	12	12p13.31	long intergenic non-protein coding RNA 2367	ncRNA	LINC02367	long intergenic non-protein coding RNA 2367	O	-	20201124	-
9606	101930496	LOC101930496	-	-	-	17	17q25.3	uncharacterized LOC101930496	ncRNA	-	-	-	-	20201124	-
9606	101930531	FRG1GP	-	-	HGNC:HGNC:51766	22	22p11.2	FSHD region gene 1 family member G, pseudogene	pseudo	FRG1GP	FSHD region gene 1 family member G, pseudogene	O	-	20201124	-
9606	101930552	LOC101930552	-	-	-	14	-	zinc finger protein 717-like	pseudo	-	-	-	-	20201124	-
9606	101930589	LOC101930589	-	-	-	Un	-	cell division cycle protein 27 homolog pseudogene	pseudo	-	-	-	-	20201124	-
9606	101930593	DNAAF3-AS1	-	-	HGNC:HGNC:55292	19	19q13.42	DNAAF3 antisense RNA 1	ncRNA	DNAAF3-AS1	DNAAF3 antisense RNA 1	O	-	20201124	-
9606	101930665	LOC101930665	-	-	-	17	17p11.2	uncharacterized LOC101930665	ncRNA	-	-	-	-	20201124	-
9606	101930744	SERPINA15P	-	-	HGNC:HGNC:44397	8	8q23.3	serpin family A member 15, pseudogene	pseudo	SERPINA15P	serpin family A member 15, pseudogene	O	serpin peptidase inhibitor, clade A (alpha-1 antiproteinase, antitrypsin) pseudogene|serpin peptidase inhibitor, clade A (alpha-1 antiproteinase, antitrypsin), member 15, pseudogene|serpin peptidase inhibitor, clade A (alpha-1 antiproteinase, antitrypsin), member 6 pseudogene	20201124	-
9606	101930745	SERPINE4P	-	-	HGNC:HGNC:44400	15	15q12	serpin family E member 4, pseudogene	pseudo	SERPINE4P	serpin family E member 4, pseudogene	O	serpin peptidase inhibitor, clade E (nexin, plasminogen activator inhibitor type 1), member 4 pseudogene	20201124	-
9606	101930746	LINC00945	-	-	HGNC:HGNC:48643|Ensembl:ENSG00000232539	21	21q22.11	long intergenic non-protein coding RNA 945	ncRNA	LINC00945	long intergenic non-protein coding RNA 945	O	TCONS_00028834	20201124	-
9606	101930747	LINC00380	-	-	HGNC:HGNC:42706	13	13q31.3	long intergenic non-protein coding RNA 380	ncRNA	LINC00380	long intergenic non-protein coding RNA 380	O	TCONS_00021685	20201124	-
9606	101930748	LINC00367	-	-	HGNC:HGNC:42689|Ensembl:ENSG00000233780	13	13q12.11	long intergenic non-protein coding RNA 367	ncRNA	LINC00367	long intergenic non-protein coding RNA 367	O	TCONS_l2_00007488	20201124	-
9606	101930749	LINC00397	-	-	HGNC:HGNC:42725|Ensembl:ENSG00000223404	13	13q31.2	long intergenic non-protein coding RNA 397	ncRNA	LINC00397	long intergenic non-protein coding RNA 397	O	TCONS_00021582	20201124	-
9606	101937451	LINC01030	-	-	HGNC:HGNC:49016|Ensembl:ENSG00000253799	8	8q21.3	long intergenic non-protein coding RNA 1030	ncRNA	LINC01030	long intergenic non-protein coding RNA 1030	O	TCONS_00015085	20201124	-
9606	101954204	LINC00644	-	-	HGNC:HGNC:44297|Ensembl:ENSG00000259142	14	14q23.2	long intergenic non-protein coding RNA 644	ncRNA	LINC00644	long intergenic non-protein coding RNA 644	O	-	20201124	-
9606	101954264	RNVU1-4	-	RNU1-102|RNU1-50|RNVU1-5|vU1.4|vU1.5	HGNC:HGNC:48312|Ensembl:ENSG00000277610	1	1p11.2	RNA, variant U1 small nuclear 4	snRNA	RNVU1-4	RNA, variant U1 small nuclear 4	O	RNA, variant U1 small nuclear 5	20201124	-
9606	101954266	RNVU1-14	-	RNU1-37|vU1.14	HGNC:HGNC:48319|Ensembl:ENSG00000207501	1	1q21.1	RNA, variant U1 small nuclear 14	snRNA	RNVU1-14	RNA, variant U1 small nuclear 14	O	-	20201124	-
9606	101954267	RNVU1-15	-	RNU1-121|RNU1-66|RNVU1-16|vU1.15|vU1.16	HGNC:HGNC:48320|Ensembl:ENSG00000207205	1	1q21.1	RNA, variant U1 small nuclear 15	snRNA	RNVU1-15	RNA, variant U1 small nuclear 15	O	RNA, variant U1 small nuclear 16	20201124	-
9606	101954268	RNVU1-20	-	RNU1-110|vU1.20	HGNC:HGNC:48325	1	1q21.2	RNA, variant U1 small nuclear 20	snRNA	RNVU1-20	RNA, variant U1 small nuclear 20	O	-	20200329	-
9606	101954269	RNVU1-17	-	RNU1-127|vU1.17	HGNC:HGNC:48322|Ensembl:ENSG00000207349	1	1q21.1	RNA, variant U1 small nuclear 17	snRNA	RNVU1-17	RNA, variant U1 small nuclear 17	O	-	20201124	-
9606	101954271	RNU6-9	-	U6-9	HGNC:HGNC:34269|Ensembl:ENSG00000207507	19	19p13.3	RNA, U6 small nuclear 9	snRNA	RNU6-9	RNA, U6 small nuclear 9	O	-	20201124	-
9606	101954272	RNVU1-3	-	RNU1-113|RNU1-151|RNVU1-12|vU1.12|vU1.3	HGNC:HGNC:48311|Ensembl:ENSG00000201183	1	1q21.2	RNA, variant U1 small nuclear 3	snRNA	RNVU1-3	RNA, variant U1 small nuclear 3	O	RNA, variant U1 small nuclear 12	20201124	-
9606	101954273	RNVU1-1	-	RNU1-10P|RNU1-53|RNU1P10|RNVU1-10|U1.4|U1P14|vU1.1|vU1.10	HGNC:HGNC:10133|Ensembl:ENSG00000207340	1	1q21.2	RNA, variant U1 small nuclear 1	snRNA	RNVU1-1	RNA, variant U1 small nuclear 1	O	RNA, variant U1 small nuclear 10	20201124	-
9606	101954275	RNU6-7	-	U6-7	HGNC:HGNC:34284|Ensembl:ENSG00000201654	14	14q12	RNA, U6 small nuclear 7	snRNA	RNU6-7	RNA, U6 small nuclear 7	O	-	20201124	-
9606	101954276	RNVU1-6	-	RNU1-99|vU1.6	HGNC:HGNC:48314|Ensembl:ENSG00000201558	1	1q21.1	RNA, variant U1 small nuclear 6	snRNA	RNVU1-6	RNA, variant U1 small nuclear 6	O	-	20201124	-
9606	101954277	RNVU1-19	-	RNU1-126|RNU1-147|RNVU1-13|vU1.13|vU1.19	HGNC:HGNC:48324|Ensembl:ENSG00000275538	1	1p11.2	RNA, variant U1 small nuclear 19	snRNA	RNVU1-19	RNA, variant U1 small nuclear 19	O	RNA, variant U1 small nuclear 13	20201124	-
9606	101954278	RNU6-8	-	U6-8	HGNC:HGNC:34285|Ensembl:ENSG00000202337	14	14q12	RNA, U6 small nuclear 8	snRNA	RNU6-8	RNA, U6 small nuclear 8	O	-	20201124	-
9606	101978719	LINC00970	-	-	HGNC:HGNC:48730|Ensembl:ENSG00000203601	1	1q24.2	long intergenic non-protein coding RNA 970	ncRNA	LINC00970	long intergenic non-protein coding RNA 970	O	-	20201124	-
9606	101978785	PCAT14	-	-	HGNC:HGNC:48977	22	22q11.23	prostate cancer associated transcript 14	ncRNA	PCAT14	prostate cancer associated transcript 14	O	prostate cancer associated transcript 14 (non-protein coding)	20201124	-
9606	102030688	LOC102030688	-	-	Ensembl:ENSG00000277009	X	Xq28	testis expressed 28 pseudogene	pseudo	-	-	-	-	20201124	-
9606	102031319	LOC102031319	-	-	Ensembl:ENSG00000229327	10	10p11.22	uncharacterized LOC102031319	ncRNA	-	-	-	-	20201124	-
9606	102060282	RASSF1-AS1	-	ANRASSF1	HGNC:HGNC:49091|Ensembl:ENSG00000281358	3	3p21.31	RASSF1 antisense RNA 1	ncRNA	RASSF1-AS1	RASSF1 antisense RNA 1	O	-	20201124	-
9606	102060414	C2-AS1	-	-	HGNC:HGNC:49464|Ensembl:ENSG00000281756	6	6p21.33	C2 antisense RNA 1	ncRNA	C2-AS1	C2 antisense RNA 1	O	-	20201217	-
9606	102095631	VUR7	-	-	MIM:615390	12	12p11-q13	Vesicoureteral reflux 7	unknown	-	-	-	-	20190816	-
9606	102157400	LINC00384	-	-	HGNC:HGNC:42711	13	13q12.3	long intergenic non-protein coding RNA 384	ncRNA	LINC00384	long intergenic non-protein coding RNA 384	O	-	20201124	-
9606	102157401	PCBP2-OT1	-	TUC.338|TUC338|uc.338	HGNC:HGNC:49150|Ensembl:ENSG00000282977	12	12q13.13	PCBP2 overlapping transcript 1	ncRNA	PCBP2-OT1	PCBP2 overlapping transcript 1	O	PCBP2 overlapping transcript 1 (non-protein coding)|transcribed ultra-conserved region 338	20201124	-
9606	102157402	AK6	-	AD-004|CGI-137|CINAP|CIP|hCINAP	HGNC:HGNC:49151|Ensembl:ENSG00000085231	5	5q13.2	adenylate kinase 6	protein-coding	AK6	adenylate kinase 6	O	adenylate kinase isoenzyme 6|ATP-AMP transphosphorylase 6|adrenal gland protein AD-004|coilin interacting nuclear ATPase protein|coilin interacting protein	20201124	-
9606	102191832	FBXW7-AS1	-	DEAR|DEspR	HGNC:HGNC:52397|Ensembl:ENSG00000270751	4	4q31.3	FBXW7 antisense RNA 1	ncRNA	FBXW7-AS1	FBXW7 antisense RNA 1	O	dual endothelin-1(VEGFsp)/angiotensin II receptor|dual-endothelin1/VEGFsp receptor	20201124	-
9606	102216266	DEL3Q13.31	-	C13DELq13.31	MIM:615433	3	3q13.31	Chromosome 3q13.31 deletion syndrome	unknown	-	-	-	-	20190816	-
9606	102216268	CISTR	-	CISTR-ACT|CISTRACT|re52431	HGNC:HGNC:49426	12	12q13.13	chondrogenesis-associated transcript	ncRNA	CISTR	chondrogenesis-associated transcript	O	chondrogenic regulator lncRNA|cis- and trans-chromosomal chondrogenic regulator transcript	20201124	-
9606	102216341	LINC01109	-	lncRNA-N1	HGNC:HGNC:49235|Ensembl:ENSG00000270866	8	8q21.11	long intergenic non-protein coding RNA 1109	ncRNA	LINC01109	long intergenic non-protein coding RNA 1109	O	lncRNA neuronal 1	20201209	-
9606	102216342	LINC01108	-	LncRNA-ES1	HGNC:HGNC:49234|Ensembl:ENSG00000226673	6	6p23	long intergenic non-protein coding RNA 1108	ncRNA	LINC01108	long intergenic non-protein coding RNA 1108	O	lncrna embryonic stem cell 1	20201124	-
9606	102238594	SPACA6P-AS	-	LINC01129	HGNC:HGNC:49383|Ensembl:ENSG00000269959	19	19q13.41	SPACA6P antisense RNA	ncRNA	SPACA6P-AS	SPACA6P antisense RNA	O	long intergenic non-protein coding RNA 1129	20201124	-
9606	102288414	C11orf98	-	C11orf48	HGNC:HGNC:51238|Ensembl:ENSG00000278615	11	11q12.3	chromosome 11 open reading frame 98	protein-coding	C11orf98	chromosome 11 open reading frame 98	O	uncharacterized protein C11orf98	20201124	-
9606	102388891	MCRIP2P1	-	FAM195CP	HGNC:HGNC:49629	X	Xq26.2	MAPK regulated corepressor interacting protein 2 pseudogene 1	pseudo	MCRIP2P1	MAPK regulated corepressor interacting protein 2 pseudogene 1	O	MAPK regulated co-repressor interacting protein 2 pseudogene 1|family with sequence similarity 195 member C, pseudogene|family with sequence similarity 195, member A pseudogene	20201124	-
9606	102443352	UFM1P1	-	-	HGNC:HGNC:55146	X	Xq27.3	UFM1 pseudogene 1	pseudo	UFM1P1	UFM1 pseudogene 1	O	ubiquitin fold modifier 1 pseudogene	20201124	-
9606	102464817	MIR5787	-	hsa-mir-5787	HGNC:HGNC:49930|Ensembl:ENSG00000275334|miRBase:MI0019797	3	3p21.31	microRNA 5787	ncRNA	MIR5787	microRNA 5787	O	microRNA mir-5787	20201124	-
9606	102464823	MIR6068	-	hsa-mir-6068	HGNC:HGNC:50261|Ensembl:ENSG00000275836|miRBase:MI0020345	1	1p31.3	microRNA 6068	ncRNA	MIR6068	microRNA 6068	O	microRNA mir-6068	20201124	-
9606	102464824	MIR6069	-	hsa-mir-6069	HGNC:HGNC:50124|Ensembl:ENSG00000274280|miRBase:MI0020346	22	22q12.3	microRNA 6069	ncRNA	MIR6069	microRNA 6069	O	microRNA mir-6069	20201124	-
9606	102464825	MIR6070	-	hsa-mir-6070	HGNC:HGNC:49950|Ensembl:ENSG00000278433|miRBase:MI0020347	21	21q22.3	microRNA 6070	ncRNA	MIR6070	microRNA 6070	O	microRNA mir-6070	20201124	-
9606	102464826	MIR6073	-	hsa-mir-6073	HGNC:HGNC:50128|Ensembl:ENSG00000284094|miRBase:MI0020350	11	11p15.2	microRNA 6073	ncRNA	MIR6073	microRNA 6073	O	microRNA mir-6073	20201124	-
9606	102464827	MIR6074	-	hsa-mir-6074	HGNC:HGNC:50060|Ensembl:ENSG00000276878|miRBase:MI0020351	12	12q14.3	microRNA 6074	ncRNA	MIR6074	microRNA 6074	O	microRNA mir-6074	20201124	-
9606	102464828	MIR6076	-	hsa-mir-6076	HGNC:HGNC:50232|Ensembl:ENSG00000278038|miRBase:MI0020353	14	14q21.3	microRNA 6076	ncRNA	MIR6076	microRNA 6076	O	microRNA mir-6076	20201124	-
9606	102464829	MIR6078	-	hsa-mir-6078	HGNC:HGNC:50136|Ensembl:ENSG00000274809|miRBase:MI0020355	10	10p15.1	microRNA 6078	ncRNA	MIR6078	microRNA 6078	O	microRNA mir-6078	20201124	-
9606	102464830	MIR6079	-	hsa-mir-6079	HGNC:HGNC:50114|Ensembl:ENSG00000283477|miRBase:MI0020356	1	1p34.1	microRNA 6079	ncRNA	MIR6079	microRNA 6079	O	microRNA mir-6079	20201124	-
9606	102464831	MIR6080	-	hsa-mir-6080	HGNC:HGNC:50142|Ensembl:ENSG00000278581|miRBase:MI0020357	17	17q24.1	microRNA 6080	ncRNA	MIR6080	microRNA 6080	O	microRNA mir-6080	20201124	-
9606	102464832	MIR6083	-	hsa-mir-6083	HGNC:HGNC:50076|Ensembl:ENSG00000276656|miRBase:MI0020360	3	3q21.2	microRNA 6083	ncRNA	MIR6083	microRNA 6083	O	microRNA mir-6083	20201124	-
9606	102464833	MIR6084	-	hsa-mir-6084	HGNC:HGNC:50235|Ensembl:ENSG00000284005|miRBase:MI0020361	1	1p36.12	microRNA 6084	ncRNA	MIR6084	microRNA 6084	O	microRNA mir-6084	20201124	-
9606	102464834	MIR6085	-	hsa-mir-6085	HGNC:HGNC:50002|Ensembl:ENSG00000275451|miRBase:MI0020362	15	15q22.2	microRNA 6085	ncRNA	MIR6085	microRNA 6085	O	microRNA mir-6085	20201124	-
9606	102464836	MIR6088	-	hsa-mir-6088	HGNC:HGNC:50164|Ensembl:ENSG00000275726|miRBase:MI0020365	19	19q13.32	microRNA 6088	ncRNA	MIR6088	microRNA 6088	O	microRNA mir-6088	20201124	-
9606	102464837	MIR6089	-	MIR6089-1|MIR6089-2|hsa-mir-6089-1|hsa-mir-6089-2	HGNC:HGNC:50179|Ensembl:ENSG00000277120|miRBase:MI0020366	X|Y	X;Y	microRNA 6089	ncRNA	MIR6089	microRNA 6089	O	microRNA 6089-1|microRNA 6089-2|microRNA mir-6089-1|microRNA mir-6089-2	20201124	-
9606	102465133	MIR6125	-	hsa-mir-6125|mir-6125	HGNC:HGNC:49931|Ensembl:ENSG00000284360|miRBase:MI0021259	12	12q14.1	microRNA 6125	ncRNA	MIR6125	microRNA 6125	O	microRNA mir-6125	20201124	-
9606	102465134	MIR6126	-	hsa-mir-6126	HGNC:HGNC:50099|Ensembl:ENSG00000273776|miRBase:MI0021260	16	16p13.3	microRNA 6126	ncRNA	MIR6126	microRNA 6126	O	microRNA mir-6126	20201124	-
9606	102465135	MIR6128	-	hsa-mir-6128	HGNC:HGNC:50109|Ensembl:ENSG00000274770|miRBase:MI0021272	11	11q12.1	microRNA 6128	ncRNA	MIR6128	microRNA 6128	O	microRNA mir-6128	20201124	-
9606	102465136	MIR378J	-	hsa-mir-378j	HGNC:HGNC:49979|Ensembl:ENSG00000274620|miRBase:MI0021273	17	17q12	microRNA 378j	ncRNA	MIR378J	microRNA 378j	O	microRNA mir-378j	20201124	-
9606	102465137	MIR6129	-	hsa-mir-6129	HGNC:HGNC:50220|Ensembl:ENSG00000273500|miRBase:MI0021274	17	17q21.32	microRNA 6129	ncRNA	MIR6129	microRNA 6129	O	microRNA mir-6129	20201124	-
9606	102465138	MIR6131	-	hsa-mir-6131	HGNC:HGNC:49929|Ensembl:ENSG00000277073|miRBase:MI0021276	5	5p15.2	microRNA 6131	ncRNA	MIR6131	microRNA 6131	O	microRNA mir-6131	20201124	-
9606	102465139	MIR6133	-	hsa-mir-6133	HGNC:HGNC:50007|Ensembl:ENSG00000276137|miRBase:MI0021278	7	7q33	microRNA 6133	ncRNA	MIR6133	microRNA 6133	O	microRNA mir-6133	20201124	-
9606	102465140	MIR6134	-	hsa-mir-6134	HGNC:HGNC:49951|Ensembl:ENSG00000277569|miRBase:MI0021279	X	Xp21.3	microRNA 6134	ncRNA	MIR6134	microRNA 6134	O	microRNA mir-6134	20201124	-
9606	102465141	MIR6165	-	hsa-mir-6165	HGNC:HGNC:50197|Ensembl:ENSG00000277478|miRBase:MI0021472	17	17q21.33	microRNA 6165	ncRNA	MIR6165	microRNA 6165	O	microRNA mir-6165	20201124	-
9606	102465246	MIR6499	-	hsa-mir-6499|mir-6499	HGNC:HGNC:49962|Ensembl:ENSG00000276622|miRBase:MI0022209	5	5q33.1	microRNA 6499	ncRNA	MIR6499	microRNA 6499	O	microRNA mir-6499	20201124	-
9606	102465247	MIR548AY	-	hsa-mir-548ay	HGNC:HGNC:49943|Ensembl:ENSG00000276147|miRBase:MI0022210	3	3p22.3	microRNA 548ay	ncRNA	MIR548AY	microRNA 548ay	O	microRNA mir-548ay	20201124	-
9606	102465248	MIR6501	-	hsa-mir-6501|mir-6501	HGNC:HGNC:50033|Ensembl:ENSG00000284448|miRBase:MI0022213	21	21q22.11	microRNA 6501	ncRNA	MIR6501	microRNA 6501	O	microRNA mir-6501	20201124	-
9606	102465249	MIR6502	-	hsa-mir-6502	HGNC:HGNC:50062|Ensembl:ENSG00000284011|miRBase:MI0022214	12	12q14.3	microRNA 6502	ncRNA	MIR6502	microRNA 6502	O	microRNA mir-6502	20201124	-
9606	102465250	MIR6503	-	hsa-mir-6503	HGNC:HGNC:49968|Ensembl:ENSG00000275344|miRBase:MI0022215	11	11q12.2	microRNA 6503	ncRNA	MIR6503	microRNA 6503	O	microRNA mir-6503	20201124	-
9606	102465251	MIR6504	-	hsa-mir-6504	HGNC:HGNC:49976|Ensembl:ENSG00000275109|miRBase:MI0022216	16	16q23.3	microRNA 6504	ncRNA	MIR6504	microRNA 6504	O	microRNA mir-6504	20201124	-
9606	102465252	MIR6506	-	hsa-mir-6506	HGNC:HGNC:50158|Ensembl:ENSG00000284184|miRBase:MI0022218	16	16p13.11	microRNA 6506	ncRNA	MIR6506	microRNA 6506	O	microRNA mir-6506	20201124	-
9606	102465253	MIR6507	-	hsa-mir-6507	HGNC:HGNC:50199|Ensembl:ENSG00000274056|miRBase:MI0022219	10	10q24.2	microRNA 6507	ncRNA	MIR6507	microRNA 6507	O	microRNA mir-6507	20201124	-
9606	102465254	MIR6509	-	hsa-mir-6509	HGNC:HGNC:50207|Ensembl:ENSG00000277138|miRBase:MI0022221	7	7q33	microRNA 6509	ncRNA	MIR6509	microRNA 6509	O	microRNA mir-6509	20201124	-
9606	102465255	MIR6512	-	hsa-mir-6512|mir-6512	HGNC:HGNC:50259|Ensembl:ENSG00000278418|miRBase:MI0022224	2	2q31.2	microRNA 6512	ncRNA	MIR6512	microRNA 6512	O	microRNA mir-6512	20201124	-
9606	102465256	MIR6513	-	hsa-mir-6513|mir-6513	HGNC:HGNC:50247|Ensembl:ENSG00000284173|miRBase:MI0022225	2	2q35	microRNA 6513	ncRNA	MIR6513	microRNA 6513	O	microRNA mir-6513	20201124	-
9606	102465257	MIR6514	-	hsa-mir-6514|mir-6514	HGNC:HGNC:50147|Ensembl:ENSG00000274066|miRBase:MI0022226	11	11q12.3	microRNA 6514	ncRNA	MIR6514	microRNA 6514	O	microRNA mir-6514	20201124	-
9606	102465427	MIR6715B	-	hsa-mir-6715b	HGNC:HGNC:50249|Ensembl:ENSG00000283688|miRBase:MI0022549	10	10q25.2	microRNA 6715b	ncRNA	MIR6715B	microRNA 6715b	O	microRNA mir-6715b	20201124	-
9606	102465428	MIR6717	-	hsa-mir-6717	HGNC:HGNC:50000|Ensembl:ENSG00000284122|miRBase:MI0022551	14	14q11.2	microRNA 6717	ncRNA	MIR6717	microRNA 6717	O	microRNA mir-6717	20201124	-
9606	102465429	MIR6511B1	-	MIR6511B-1|hsa-mir-6511b-1	HGNC:HGNC:50228|Ensembl:ENSG00000284008|miRBase:MI0022552	16	16p13.3	microRNA 6511b-1	ncRNA	MIR6511B1	microRNA 6511b-1	O	microRNA mir-6511b-1|mir-6511b-1	20201124	-
9606	102465430	MIR6718	-	hsa-mir-6718	HGNC:HGNC:50195|Ensembl:ENSG00000275518|miRBase:MI0022553	18	18p11.31	microRNA 6718	ncRNA	MIR6718	microRNA 6718	O	microRNA mir-6718	20201124	-
9606	102465431	MIR6722	-	hsa-mir-6722	HGNC:HGNC:49927|Ensembl:ENSG00000278756|miRBase:MI0022557	9	9q34.3	microRNA 6722	ncRNA	MIR6722	microRNA 6722	O	microRNA mir-6722	20201124	-
9606	102465433	MIR6724-1	-	MIR6724|hsa-mir-6724|hsa-mir-6724-1	HGNC:HGNC:50837|Ensembl:ENSG00000275950|miRBase:MI0022559	21	21p11.2	microRNA 6724-1	ncRNA	MIR6724-1	microRNA 6724-1	O	microRNA mir-6724	20201124	-
9606	102465434	MIR6726	-	hsa-mir-6726	HGNC:HGNC:50009|Ensembl:ENSG00000278073|miRBase:MI0022571	1	1p36.33	microRNA 6726	ncRNA	MIR6726	microRNA 6726	O	microRNA mir-6726	20201124	-
9606	102465435	MIR6727	-	hsa-mir-6727	HGNC:HGNC:50171|Ensembl:ENSG00000283712|miRBase:MI0022572	1	1p36.33	microRNA 6727	ncRNA	MIR6727	microRNA 6727	O	microRNA mir-6727	20201124	-
9606	102465436	MIR6728	-	hsa-mir-6728	HGNC:HGNC:49961|Ensembl:ENSG00000274258|miRBase:MI0022573	1	1p36.23	microRNA 6728	ncRNA	MIR6728	microRNA 6728	O	microRNA mir-6728	20201124	-
9606	102465437	MIR6731	-	hsa-mir-6731	HGNC:HGNC:50036|Ensembl:ENSG00000278034|miRBase:MI0022576	1	1p36.11	microRNA 6731	ncRNA	MIR6731	microRNA 6731	O	microRNA mir-6731	20201124	-
9606	102465438	MIR6732	-	hsa-mir-6732	HGNC:HGNC:50066|Ensembl:ENSG00000283724|miRBase:MI0022577	1	1p34.3	microRNA 6732	ncRNA	MIR6732	microRNA 6732	O	microRNA mir-6732	20201124	-
9606	102465439	MIR6733	-	hsa-mir-6733	HGNC:HGNC:50239|Ensembl:ENSG00000284410|miRBase:MI0022578	1	1p34.2	microRNA 6733	ncRNA	MIR6733	microRNA 6733	O	microRNA mir-6733	20201124	-
9606	102465440	MIR6735	-	hsa-mir-6735	HGNC:HGNC:50126|Ensembl:ENSG00000274975|miRBase:MI0022580	1	1p34.2	microRNA 6735	ncRNA	MIR6735	microRNA 6735	O	microRNA mir-6735	20201124	-
9606	102465441	MIR6737	-	hsa-mir-6737	HGNC:HGNC:50273|Ensembl:ENSG00000276584|miRBase:MI0022582	1	1q21.3	microRNA 6737	ncRNA	MIR6737	microRNA 6737	O	microRNA mir-6737	20201124	-
9606	102465442	MIR6738	-	hsa-mir-6738	HGNC:HGNC:49939|Ensembl:ENSG00000277817|miRBase:MI0022583	1	1q22	microRNA 6738	ncRNA	MIR6738	microRNA 6738	O	microRNA mir-6738	20201124	-
9606	102465443	MIR6740	-	hsa-mir-6740	HGNC:HGNC:50082|Ensembl:ENSG00000275207|miRBase:MI0022585	1	1q32.1	microRNA 6740	ncRNA	MIR6740	microRNA 6740	O	microRNA mir-6740	20201124	-
9606	102465444	MIR6742	-	hsa-mir-6742	HGNC:HGNC:50090|Ensembl:ENSG00000284311|miRBase:MI0022587	1	1q42.13	microRNA 6742	ncRNA	MIR6742	microRNA 6742	O	microRNA mir-6742	20201124	-
9606	102465445	MIR6743	-	hsa-mir-6743	HGNC:HGNC:50008|Ensembl:ENSG00000283920|miRBase:MI0022588	11	11p15.5	microRNA 6743	ncRNA	MIR6743	microRNA 6743	O	microRNA mir-6743	20201124	-
9606	102465446	MIR6746	-	hsa-mir-6746	HGNC:HGNC:49925|Ensembl:ENSG00000277892|miRBase:MI0022591	11	11q12.2	microRNA 6746	ncRNA	MIR6746	microRNA 6746	O	microRNA mir-6746	20201124	-
9606	102465447	MIR6747	-	hsa-mir-6747	HGNC:HGNC:50027|Ensembl:ENSG00000276102|miRBase:MI0022592	11	11q12.3	microRNA 6747	ncRNA	MIR6747	microRNA 6747	O	microRNA mir-6747	20201124	-
9606	102465448	MIR6748	-	hsa-mir-6748	HGNC:HGNC:50141|Ensembl:ENSG00000284535|miRBase:MI0022593	11	11q12.3	microRNA 6748	ncRNA	MIR6748	microRNA 6748	O	microRNA mir-6748	20201124	-
9606	102465449	MIR6751	-	hsa-mir-6751	HGNC:HGNC:49983|Ensembl:ENSG00000284489|miRBase:MI0022596	11	11q13.1	microRNA 6751	ncRNA	MIR6751	microRNA 6751	O	microRNA mir-6751	20201124	-
9606	102465450	MIR6752	-	hsa-mir-6752	HGNC:HGNC:50020|Ensembl:ENSG00000276769|miRBase:MI0022597	11	11q13.2	microRNA 6752	ncRNA	MIR6752	microRNA 6752	O	microRNA mir-6752	20201124	-
9606	102465451	MIR6753	-	hsa-mir-6753	HGNC:HGNC:50255|Ensembl:ENSG00000275022|miRBase:MI0022598	11	11q13.2	microRNA 6753	ncRNA	MIR6753	microRNA 6753	O	microRNA mir-6753	20201124	-
9606	102465452	MIR6755	-	hsa-mir-6755	HGNC:HGNC:50224|Ensembl:ENSG00000283744|miRBase:MI0022600	11	11q14.2	microRNA 6755	ncRNA	MIR6755	microRNA 6755	O	microRNA mir-6755	20201124	-
9606	102465453	MIR6756	-	hsa-mir-6756	HGNC:HGNC:49974|Ensembl:ENSG00000284148|miRBase:MI0022601	11	11q23.3	microRNA 6756	ncRNA	MIR6756	microRNA 6756	O	microRNA mir-6756	20201124	-
9606	102465454	MIR6758	-	hsa-mir-6758	HGNC:HGNC:50038|Ensembl:ENSG00000284152|miRBase:MI0022603	12	12q13.3	microRNA 6758	ncRNA	MIR6758	microRNA 6758	O	microRNA mir-6758	20201124	-
9606	102465455	MIR6760	-	hsa-mir-6760	HGNC:HGNC:49955|Ensembl:ENSG00000273700|miRBase:MI0022605	12	12q24.12	microRNA 6760	ncRNA	MIR6760	microRNA 6760	O	microRNA mir-6760	20201124	-
9606	102465456	MIR6761	-	hsa-mir-6761	HGNC:HGNC:49949|Ensembl:ENSG00000274697|miRBase:MI0022606	12	12q24.12	microRNA 6761	ncRNA	MIR6761	microRNA 6761	O	microRNA mir-6761	20201124	-
9606	102465457	MIR6762	-	hsa-mir-6762	HGNC:HGNC:50168|Ensembl:ENSG00000274822|miRBase:MI0022607	12	12q24.13	microRNA 6762	ncRNA	MIR6762	microRNA 6762	O	microRNA mir-6762	20201124	-
9606	102465458	MIR6765	-	hsa-mir-6765	HGNC:HGNC:50030|Ensembl:ENSG00000273778|miRBase:MI0022610	14	14q32.33	microRNA 6765	ncRNA	MIR6765	microRNA 6765	O	microRNA mir-6765	20201124	-
9606	102465459	MIR6767	-	hsa-mir-6767	HGNC:HGNC:50133|Ensembl:ENSG00000283180|miRBase:MI0022612	16	16p13.3	microRNA 6767	ncRNA	MIR6767	microRNA 6767	O	microRNA mir-6767	20201124	-
9606	102465460	MIR6768	-	hsa-mir-6768	HGNC:HGNC:50264|Ensembl:ENSG00000274805|miRBase:MI0022613	16	16p13.3	microRNA 6768	ncRNA	MIR6768	microRNA 6768	O	microRNA mir-6768	20201124	-
9606	102465461	MIR6770-1	-	hsa-mir-6770-1	HGNC:HGNC:50223|Ensembl:ENSG00000278265|miRBase:MI0022615	16	16p13.11	microRNA 6770-1	ncRNA	MIR6770-1	microRNA 6770-1	O	microRNA mir-6770-1	20201124	-
9606	102465462	MIR6771	-	hsa-mir-6771	HGNC:HGNC:50212|Ensembl:ENSG00000274969|miRBase:MI0022616	16	16q12.1	microRNA 6771	ncRNA	MIR6771	microRNA 6771	O	microRNA mir-6771	20201124	-
9606	102465463	MIR6772	-	hsa-mir-6772	HGNC:HGNC:50064|Ensembl:ENSG00000274816|miRBase:MI0022617	16	16q21	microRNA 6772	ncRNA	MIR6772	microRNA 6772	O	microRNA mir-6772	20201124	-
9606	102465464	MIR6775	-	hsa-mir-6775	HGNC:HGNC:50100|Ensembl:ENSG00000278598|miRBase:MI0022620	16	16q24.2	microRNA 6775	ncRNA	MIR6775	microRNA 6775	O	microRNA mir-6775	20201124	-
9606	102465465	MIR6776	-	hsa-mir-6776	HGNC:HGNC:50193|Ensembl:ENSG00000273606|miRBase:MI0022621	17	17p13.3	microRNA 6776	ncRNA	MIR6776	microRNA 6776	O	microRNA mir-6776	20201124	-
9606	102465466	MIR6777	-	hsa-mir-6777	HGNC:HGNC:50173|Ensembl:ENSG00000274111|miRBase:MI0022622	17	17p11.2	microRNA 6777	ncRNA	MIR6777	microRNA 6777	O	microRNA mir-6777	20201124	-
9606	102465467	MIR6779	-	hsa-mir-6779	HGNC:HGNC:50148|Ensembl:ENSG00000277057|miRBase:MI0022624	17	17q12	microRNA 6779	ncRNA	MIR6779	microRNA 6779	O	microRNA mir-6779	20201124	-
9606	102465468	MIR6781	-	hsa-mir-6781	HGNC:HGNC:50185|Ensembl:ENSG00000278447|miRBase:MI0022626	17	17q21.31	microRNA 6781	ncRNA	MIR6781	microRNA 6781	O	microRNA mir-6781	20201124	-
9606	102465469	MIR6782	-	hsa-mir-6782	HGNC:HGNC:50270|Ensembl:ENSG00000275107|miRBase:MI0022627	17	17q21.31	microRNA 6782	ncRNA	MIR6782	microRNA 6782	O	microRNA mir-6782	20201124	-
9606	102465470	MIR6784	-	hsa-mir-6784	HGNC:HGNC:49988|Ensembl:ENSG00000277249|miRBase:MI0022629	17	17q21.31	microRNA 6784	ncRNA	MIR6784	microRNA 6784	O	microRNA mir-6784	20201124	-
9606	102465471	MIR6786	-	hsa-mir-6786	HGNC:HGNC:49970|Ensembl:ENSG00000277784|miRBase:MI0022631	17	17q25.3	microRNA 6786	ncRNA	MIR6786	microRNA 6786	O	microRNA mir-6786	20201124	-
9606	102465472	MIR6787	-	hsa-mir-6787	HGNC:HGNC:50209|Ensembl:ENSG00000284574|miRBase:MI0022632	17	17q25.3	microRNA 6787	ncRNA	MIR6787	microRNA 6787	O	microRNA mir-6787	20201124	-
9606	102465473	MIR6790	-	hsa-mir-6790	HGNC:HGNC:50161|Ensembl:ENSG00000273758|miRBase:MI0022635	19	19p13.3	microRNA 6790	ncRNA	MIR6790	microRNA 6790	O	microRNA mir-6790	20201124	-
9606	102465474	MIR6791	-	hsa-mir-6791	HGNC:HGNC:50097|Ensembl:ENSG00000283950|miRBase:MI0022636	19	19p13.3	microRNA 6791	ncRNA	MIR6791	microRNA 6791	O	microRNA mir-6791	20201124	-
9606	102465475	MIR6792	-	hsa-mir-6792	HGNC:HGNC:50054|Ensembl:ENSG00000273657|miRBase:MI0022637	19	19p13.2	microRNA 6792	ncRNA	MIR6792	microRNA 6792	O	microRNA mir-6792	20201124	-
9606	102465476	MIR6795	-	hsa-mir-6795	HGNC:HGNC:50031|Ensembl:ENSG00000275711|miRBase:MI0022640	19	19p13.12	microRNA 6795	ncRNA	MIR6795	microRNA 6795	O	microRNA mir-6795	20201124	-
9606	102465477	MIR6796	-	hsa-mir-6796	HGNC:HGNC:50186|Ensembl:ENSG00000275652|miRBase:MI0022641	19	19q13.2	microRNA 6796	ncRNA	MIR6796	microRNA 6796	O	microRNA mir-6796	20201124	-
9606	102465478	MIR6797	-	hsa-mir-6797	HGNC:HGNC:50169|Ensembl:ENSG00000276926|miRBase:MI0022642	19	19q13.2	microRNA 6797	ncRNA	MIR6797	microRNA 6797	O	microRNA mir-6797	20201124	-
9606	102465479	MIR6799	-	hsa-mir-6799	HGNC:HGNC:50162|Ensembl:ENSG00000276270|miRBase:MI0022644	19	19q13.33	microRNA 6799	ncRNA	MIR6799	microRNA 6799	O	microRNA mir-6799	20201124	-
9606	102465480	MIR6800	-	hsa-mir-6800	HGNC:HGNC:50042|Ensembl:ENSG00000284114|miRBase:MI0022645	19	19q13.33	microRNA 6800	ncRNA	MIR6800	microRNA 6800	O	microRNA mir-6800	20201124	-
9606	102465481	MIR6802	-	hsa-mir-6802	HGNC:HGNC:50154|Ensembl:ENSG00000278328|miRBase:MI0022647	19	19q13.42	microRNA 6802	ncRNA	MIR6802	microRNA 6802	O	microRNA mir-6802	20201124	-
9606	102465482	MIR6804	-	hsa-mir-6804	HGNC:HGNC:50253|Ensembl:ENSG00000275519|miRBase:MI0022649	19	19q13.42	microRNA 6804	ncRNA	MIR6804	microRNA 6804	O	microRNA mir-6804	20201124	-
9606	102465483	MIR6805	-	hsa-mir-6805	HGNC:HGNC:50215|Ensembl:ENSG00000284029|miRBase:MI0022650	19	19q13.42	microRNA 6805	ncRNA	MIR6805	microRNA 6805	O	microRNA mir-6805	20201124	-
9606	102465484	MIR6806	-	hsa-mir-6806	HGNC:HGNC:49937|Ensembl:ENSG00000277588|miRBase:MI0022651	19	19q13.43	microRNA 6806	ncRNA	MIR6806	microRNA 6806	O	microRNA mir-6806	20201124	-
9606	102465485	MIR6809	-	hsa-mir-6809	HGNC:HGNC:49926|Ensembl:ENSG00000275458|miRBase:MI0022654	2	2q35	microRNA 6809	ncRNA	MIR6809	microRNA 6809	O	microRNA mir-6809	20201124	-
9606	102465486	MIR6811	-	hsa-mir-6811	HGNC:HGNC:49944|Ensembl:ENSG00000277842|miRBase:MI0022656	2	2q37.3	microRNA 6811	ncRNA	MIR6811	microRNA 6811	O	microRNA mir-6811	20201124	-
9606	102465487	MIR6812	-	hsa-mir-6812	HGNC:HGNC:50116|Ensembl:ENSG00000273555|miRBase:MI0022657	20	20q13.12	microRNA 6812	ncRNA	MIR6812	microRNA 6812	O	microRNA mir-6812	20201124	-
9606	102465488	MIR6814	-	hsa-mir-6814	HGNC:HGNC:50145|Ensembl:ENSG00000275166|miRBase:MI0022659	21	21q22.3	microRNA 6814	ncRNA	MIR6814	microRNA 6814	O	microRNA mir-6814	20201124	-
9606	102465489	MIR6815	-	hsa-mir-6815	HGNC:HGNC:50225|Ensembl:ENSG00000275167|miRBase:MI0022660	21	21q22.3	microRNA 6815	ncRNA	MIR6815	microRNA 6815	O	microRNA mir-6815	20201124	-
9606	102465490	MIR6816	-	hsa-mir-6816	HGNC:HGNC:50256|Ensembl:ENSG00000278278|miRBase:MI0022661	22	22q11.21	microRNA 6816	ncRNA	MIR6816	microRNA 6816	O	microRNA mir-6816	20201124	-
9606	102465491	MIR6819	-	hsa-mir-6819	HGNC:HGNC:50155|Ensembl:ENSG00000278420|miRBase:MI0022664	22	22q12.3	microRNA 6819	ncRNA	MIR6819	microRNA 6819	O	microRNA mir-6819	20201124	-
9606	102465492	MIR6820	-	hsa-mir-6820	HGNC:HGNC:50095|Ensembl:ENSG00000284289|miRBase:MI0022665	22	22q13.1	microRNA 6820	ncRNA	MIR6820	microRNA 6820	O	microRNA mir-6820	20201124	-
9606	102465493	MIR6821	-	hsa-mir-6821	HGNC:HGNC:49980|Ensembl:ENSG00000276753|miRBase:MI0022666	22	22q13.33	microRNA 6821	ncRNA	MIR6821	microRNA 6821	O	microRNA mir-6821	20201124	-
9606	102465494	MIR6823	-	hsa-mir-6823	HGNC:HGNC:49952|Ensembl:ENSG00000278799|miRBase:MI0022668	3	3p21.31	microRNA 6823	ncRNA	MIR6823	microRNA 6823	O	microRNA mir-6823	20201124	-
9606	102465495	MIR6824	-	hsa-mir-6824	HGNC:HGNC:49946|Ensembl:ENSG00000284364|miRBase:MI0022669	3	3p21.31	microRNA 6824	ncRNA	MIR6824	microRNA 6824	O	microRNA mir-6824	20201124	-
9606	102465496	MIR6826	-	hsa-mir-6826	HGNC:HGNC:50001|Ensembl:ENSG00000278658|miRBase:MI0022671	3	3q21.3	microRNA 6826	ncRNA	MIR6826	microRNA 6826	O	microRNA mir-6826	20201124	-
9606	102465497	MIR6828	-	hsa-mir-6828	HGNC:HGNC:50057|Ensembl:ENSG00000283474|miRBase:MI0022673	3	3q26.2	microRNA 6828	ncRNA	MIR6828	microRNA 6828	O	microRNA mir-6828	20201124	-
9606	102465498	MIR6830	-	hsa-mir-6830	HGNC:HGNC:49966|Ensembl:ENSG00000283678|miRBase:MI0022675	5	5q31.1	microRNA 6830	ncRNA	MIR6830	microRNA 6830	O	microRNA mir-6830	20201124	-
9606	102465499	MIR6831	-	hsa-mir-6831	HGNC:HGNC:49936|Ensembl:ENSG00000283717|miRBase:MI0022676	5	5q31.3	microRNA 6831	ncRNA	MIR6831	microRNA 6831	O	microRNA mir-6831	20201124	-
9606	102465500	MIR6833	-	hsa-mir-6833	HGNC:HGNC:50245|Ensembl:ENSG00000277264|miRBase:MI0022678	6	6p21.32	microRNA 6833	ncRNA	MIR6833	microRNA 6833	O	microRNA mir-6833	20201124	-
9606	102465501	MIR6834	-	hsa-mir-6834	HGNC:HGNC:50108|Ensembl:ENSG00000284064|miRBase:MI0022679	6	6p21.32	microRNA 6834	ncRNA	MIR6834	microRNA 6834	O	microRNA mir-6834	20201124	-
9606	102465502	MIR6835	-	hsa-mir-6835	HGNC:HGNC:49963|Ensembl:ENSG00000276404|miRBase:MI0022680	6	6p21.31	microRNA 6835	ncRNA	MIR6835	microRNA 6835	O	microRNA mir-6835	20201124	-
9606	102465503	MIR6836	-	hsa-mir-6836	HGNC:HGNC:50067|Ensembl:ENSG00000284047|miRBase:MI0022682	7	7p22.3	microRNA 6836	ncRNA	MIR6836	microRNA 6836	O	microRNA mir-6836	20201124	-
9606	102465504	MIR6838	-	hsa-mir-6838	HGNC:HGNC:50050|Ensembl:ENSG00000283969|miRBase:MI0022684	7	7p13	microRNA 6838	ncRNA	MIR6838	microRNA 6838	O	microRNA mir-6838	20201124	-
9606	102465505	MIR6839	-	hsa-mir-6839	HGNC:HGNC:49953|Ensembl:ENSG00000275667|miRBase:MI0022685	7	7q11.21	microRNA 6839	ncRNA	MIR6839	microRNA 6839	O	microRNA mir-6839	20201124	-
9606	102465506	MIR6841	-	hsa-mir-6841	HGNC:HGNC:50070|Ensembl:ENSG00000283327|miRBase:MI0022687	8	8p21.2	microRNA 6841	ncRNA	MIR6841	microRNA 6841	O	microRNA mir-6841	20201124	-
9606	102465507	MIR6842	-	hsa-mir-6842	HGNC:HGNC:50254|Ensembl:ENSG00000273836|miRBase:MI0022688	8	8p21.2	microRNA 6842	ncRNA	MIR6842	microRNA 6842	O	microRNA mir-6842	20201124	-
9606	102465508	MIR6843	-	hsa-mir-6843	HGNC:HGNC:50240|Ensembl:ENSG00000284280|miRBase:MI0022689	8	8p21.1	microRNA 6843	ncRNA	MIR6843	microRNA 6843	O	microRNA mir-6843	20201124	-
9606	102465509	MIR6846	-	hsa-mir-6846	HGNC:HGNC:50026|Ensembl:ENSG00000277888|miRBase:MI0022692	8	8q24.3	microRNA 6846	ncRNA	MIR6846	microRNA 6846	O	microRNA mir-6846	20201124	-
9606	102465510	MIR6847	-	hsa-mir-6847	HGNC:HGNC:50022|Ensembl:ENSG00000284200|miRBase:MI0022693	8	8q24.3	microRNA 6847	ncRNA	MIR6847	microRNA 6847	O	microRNA mir-6847	20201124	-
9606	102465511	MIR6848	-	hsa-mir-6848	HGNC:HGNC:50176|Ensembl:ENSG00000284229|miRBase:MI0022694	8	8q24.3	microRNA 6848	ncRNA	MIR6848	microRNA 6848	O	microRNA mir-6848	20201124	-
9606	102465512	MIR6851	-	hsa-mir-6851	HGNC:HGNC:50083|Ensembl:ENSG00000275651|miRBase:MI0022697	9	9p13.3	microRNA 6851	ncRNA	MIR6851	microRNA 6851	O	microRNA mir-6851	20201124	-
9606	102465513	MIR6852	-	hsa-mir-6852	HGNC:HGNC:49993|Ensembl:ENSG00000284195|miRBase:MI0022698	9	9p13.3	microRNA 6852	ncRNA	MIR6852	microRNA 6852	O	microRNA mir-6852	20201124	-
9606	102465514	MIR6854	-	hsa-mir-6854	HGNC:HGNC:50084|Ensembl:ENSG00000278412|miRBase:MI0022700	9	9q22.33	microRNA 6854	ncRNA	MIR6854	microRNA 6854	O	microRNA mir-6854	20201124	-
9606	102465515	MIR6856	-	hsa-mir-6856	HGNC:HGNC:50242|Ensembl:ENSG00000277713|miRBase:MI0022702	9	9q34.12	microRNA 6856	ncRNA	MIR6856	microRNA 6856	O	microRNA mir-6856	20201124	-
9606	102465516	MIR6857	-	hsa-mir-6857	HGNC:HGNC:50263|Ensembl:ENSG00000278204|miRBase:MI0022703	X	Xp11.22	microRNA 6857	ncRNA	MIR6857	microRNA 6857	O	microRNA mir-6857	20201124	-
9606	102465517	MIR6858	-	hsa-mir-6858	HGNC:HGNC:50250|Ensembl:ENSG00000276350|miRBase:MI0022704	X	Xq28	microRNA 6858	ncRNA	MIR6858	microRNA 6858	O	microRNA mir-6858	20201124	-
9606	102465518	MIR6860	-	hsa-mir-6860	HGNC:HGNC:50086|Ensembl:ENSG00000283326|miRBase:MI0022707	11	11q13.2	microRNA 6860	ncRNA	MIR6860	microRNA 6860	O	microRNA mir-6860	20201124	-
9606	102465519	MIR6861	-	hsa-mir-6861	HGNC:HGNC:50129|Ensembl:ENSG00000283793|miRBase:MI0022708	12	12q24.13	microRNA 6861	ncRNA	MIR6861	microRNA 6861	O	microRNA mir-6861	20201124	-
9606	102465520	MIR6862-1	-	hsa-mir-6862-1	HGNC:HGNC:50052|Ensembl:ENSG00000275429|miRBase:MI0022709	16	16p12.1	microRNA 6862-1	ncRNA	MIR6862-1	microRNA 6862-1	O	microRNA mir-6862-1	20201124	-
9606	102465521	MIR6864	-	hsa-mir-6864	HGNC:HGNC:50226|Ensembl:ENSG00000274300|miRBase:MI0022711	17	17p13.2	microRNA 6864	ncRNA	MIR6864	microRNA 6864	O	microRNA mir-6864	20201124	-
9606	102465522	MIR6865	-	hsa-mir-6865	HGNC:HGNC:50182|Ensembl:ENSG00000278517|miRBase:MI0022712	17	17p13.2	microRNA 6865	ncRNA	MIR6865	microRNA 6865	O	microRNA mir-6865	20201124	-
9606	102465523	MIR6867	-	hsa-mir-6867	HGNC:HGNC:50134|Ensembl:ENSG00000274621|miRBase:MI0022714	17	17q21.1	microRNA 6867	ncRNA	MIR6867	microRNA 6867	O	microRNA mir-6867	20201124	-
9606	102465524	MIR6869	-	hsa-mir-6869	HGNC:HGNC:50056|Ensembl:ENSG00000284436|miRBase:MI0022716	20	20p13	microRNA 6869	ncRNA	MIR6869	microRNA 6869	O	microRNA mir-6869	20201124	-
9606	102465525	MIR6870	-	hsa-mir-6870	HGNC:HGNC:50184|Ensembl:ENSG00000273745|miRBase:MI0022717	20	20p12.2	microRNA 6870	ncRNA	MIR6870	microRNA 6870	O	microRNA mir-6870	20201124	-
9606	102465526	MIR6872	-	hsa-mir-6872	HGNC:HGNC:50037|Ensembl:ENSG00000283848|miRBase:MI0022719	3	3p21.31	microRNA 6872	ncRNA	MIR6872	microRNA 6872	O	microRNA mir-6872	20201124	-
9606	102465527	MIR6876	-	hsa-mir-6876	HGNC:HGNC:50181|Ensembl:ENSG00000274988|miRBase:MI0022723	8	8p21.2	microRNA 6876	ncRNA	MIR6876	microRNA 6876	O	microRNA mir-6876	20201124	-
9606	102465528	MIR6877	-	hsa-mir-6877	HGNC:HGNC:50205|Ensembl:ENSG00000273932|miRBase:MI0022724	9	9q34.13	microRNA 6877	ncRNA	MIR6877	microRNA 6877	O	microRNA mir-6877	20201124	-
9606	102465529	MIR6878	-	hsa-mir-6878	HGNC:HGNC:50269|Ensembl:ENSG00000283933|miRBase:MI0022725	1	1q21.2	microRNA 6878	ncRNA	MIR6878	microRNA 6878	O	microRNA mir-6878	20201124	-
9606	102465530	MIR6881	-	hsa-mir-6881	HGNC:HGNC:50098|Ensembl:ENSG00000277391|miRBase:MI0022728	15	15q24.1	microRNA 6881	ncRNA	MIR6881	microRNA 6881	O	microRNA mir-6881	20201124	-
9606	102465531	MIR6882	-	hsa-mir-6882	HGNC:HGNC:49928|Ensembl:ENSG00000275411|miRBase:MI0022729	15	15q24.1	microRNA 6882	ncRNA	MIR6882	microRNA 6882	O	microRNA mir-6882	20201124	-
9606	102465532	MIR6883	-	hsa-mir-6883	HGNC:HGNC:50019|Ensembl:ENSG00000284117|miRBase:MI0022730	17	17p13.1	microRNA 6883	ncRNA	MIR6883	microRNA 6883	O	microRNA mir-6883	20201124	-
9606	102465533	MIR6885	-	hsa-mir-6885	HGNC:HGNC:50221|Ensembl:ENSG00000274390|miRBase:MI0022732	19	19p13.3	microRNA 6885	ncRNA	MIR6885	microRNA 6885	O	microRNA mir-6885	20201124	-
9606	102465534	MIR6886	-	hsa-mir-6886	HGNC:HGNC:50121|Ensembl:ENSG00000284553|miRBase:MI0022733	19	19p13.2	microRNA 6886	ncRNA	MIR6886	microRNA 6886	O	microRNA mir-6886	20201124	-
9606	102465535	MIR6888	-	hsa-mir-6888	HGNC:HGNC:50071|Ensembl:ENSG00000275141|miRBase:MI0022735	2	2q24.2	microRNA 6888	ncRNA	MIR6888	microRNA 6888	O	microRNA mir-6888	20201124	-
9606	102465536	MIR6890	-	hsa-mir-6890	HGNC:HGNC:49990|Ensembl:ENSG00000284488|miRBase:MI0022737	3	3p21.31	microRNA 6890	ncRNA	MIR6890	microRNA 6890	O	microRNA mir-6890	20201124	-
9606	102465537	MIR6891	-	hsa-mir-6891	HGNC:HGNC:50243|Ensembl:ENSG00000277402|miRBase:MI0022738	6	6p21.33	microRNA 6891	ncRNA	MIR6891	microRNA 6891	O	microRNA mir-6891	20201124	-
9606	102465538	MIR6892	-	hsa-mir-6892	HGNC:HGNC:50053|Ensembl:ENSG00000278449|miRBase:MI0022739	7	7q34	microRNA 6892	ncRNA	MIR6892	microRNA 6892	O	microRNA mir-6892	20201124	-
9606	102465539	MIR6895	-	hsa-mir-6895	HGNC:HGNC:50210|Ensembl:ENSG00000276575|miRBase:MI0022742	X	Xp11.22	microRNA 6895	ncRNA	MIR6895	microRNA 6895	O	microRNA mir-6895	20201124	-
9606	102465665	MIR7107	-	hsa-mir-7107	HGNC:HGNC:50006|Ensembl:ENSG00000284402|miRBase:MI0022958	12	12q24.31	microRNA 7107	ncRNA	MIR7107	microRNA 7107	O	microRNA mir-7107	20201124	-
9606	102465666	MIR7109	-	hsa-mir-7109	HGNC:HGNC:50122|Ensembl:ENSG00000284082|miRBase:MI0022960	22	22q12.2	microRNA 7109	ncRNA	MIR7109	microRNA 7109	O	microRNA mir-7109	20201220	-
9606	102465667	MIR7110	-	hsa-mir-7110	HGNC:HGNC:50024|Ensembl:ENSG00000284421|miRBase:MI0022961	3	3q21.1	microRNA 7110	ncRNA	MIR7110	microRNA 7110	O	microRNA mir-7110	20201124	-
9606	102465668	MIR7111	-	hsa-mir-7111	HGNC:HGNC:50073|Ensembl:ENSG00000276712|miRBase:MI0022962	6	6p21.31	microRNA 7111	ncRNA	MIR7111	microRNA 7111	O	microRNA mir-7111	20201124	-
9606	102465669	MIR7113	-	hsa-mir-7113	HGNC:HGNC:49947|Ensembl:ENSG00000284293|miRBase:MI0022964	11	11q13.2	microRNA 7113	ncRNA	MIR7113	microRNA 7113	O	microRNA mir-7113	20201124	-
9606	102465683	MIR6511A3	-	MIR6511A-3|hsa-mir-6511a-3	HGNC:HGNC:50265|Ensembl:ENSG00000276311|miRBase:MI0023565	16	16p13.11	microRNA 6511a-3	ncRNA	MIR6511A3	microRNA 6511a-3	O	microRNA mir-6511a-3	20201124	-
9606	102465684	MIR6511A4	-	MIR6511A-4|hsa-mir-6511a-4	HGNC:HGNC:50188|Ensembl:ENSG00000273613|miRBase:MI0023566	16	16p12.3	microRNA 6511a-4	ncRNA	MIR6511A4	microRNA 6511a-4	O	microRNA mir-6511a-4	20201124	-
9606	102465688	MIR7150	-	hsa-mir-7150	HGNC:HGNC:49982|Ensembl:ENSG00000274932|miRBase:MI0023610	9	9q33.3	microRNA 7150	ncRNA	MIR7150	microRNA 7150	O	microRNA mir-7150	20201124	-
9606	102465689	MIR7152	-	hsa-mir-7152	HGNC:HGNC:50257|Ensembl:ENSG00000274824|miRBase:MI0023612	10	10q22.1	microRNA 7152	ncRNA	MIR7152	microRNA 7152	O	microRNA mir-7152	20201124	-
9606	102465690	MIR7153	-	hsa-mir-7153|mir-7153	HGNC:HGNC:50190|Ensembl:ENSG00000283492|miRBase:MI0023613	18	18p11.21	microRNA 7153	ncRNA	MIR7153	microRNA 7153	O	microRNA mir-7153	20201124	-
9606	102465691	MIR7154	-	hsa-mir-7154	HGNC:HGNC:49972|Ensembl:ENSG00000276639|miRBase:MI0023614	11	11p11.2	microRNA 7154	ncRNA	MIR7154	microRNA 7154	O	microRNA mir-7154	20201124	-
9606	102465692	MIR7157	-	hsa-mir-7157	HGNC:HGNC:50010|Ensembl:ENSG00000283506|miRBase:MI0023617	2	2q22.1	microRNA 7157	ncRNA	MIR7157	microRNA 7157	O	microRNA mir-7157	20201124	-
9606	102465693	MIR7158	-	hsa-mir-7158	HGNC:HGNC:49971|Ensembl:ENSG00000276733|miRBase:MI0023618	2	2p25.2	microRNA 7158	ncRNA	MIR7158	microRNA 7158	O	microRNA mir-7158	20201124	-
9606	102465694	MIR7161	-	hsa-mir-7161	HGNC:HGNC:49985|Ensembl:ENSG00000278571|miRBase:MI0023619	6	6q25.3	microRNA 7161	ncRNA	MIR7161	microRNA 7161	O	microRNA mir-7161	20201124	-
9606	102465695	MIR7160	-	hsa-mir-7160	HGNC:HGNC:50028|Ensembl:ENSG00000273593|miRBase:MI0023621	8	8p23.3	microRNA 7160	ncRNA	MIR7160	microRNA 7160	O	microRNA mir-7160	20201124	-
9606	102465696	MIR486-2	-	hsa-mir-486-2|mir-486-2	HGNC:HGNC:50213|Ensembl:ENSG00000283450|miRBase:MI0023622	8	8p11.21	microRNA 486-2	ncRNA	MIR486-2	microRNA 486-2	O	microRNA mir-486-2	20201124	-
9606	102465800	MIR7702	-	hsa-mir-7702	HGNC:HGNC:50216|Ensembl:ENSG00000274263|miRBase:MI0025238	9	9q31.3	microRNA 7702	ncRNA	MIR7702	microRNA 7702	O	microRNA mir-7702	20201124	-
9606	102465801	MIR7703	-	hsa-mir-7703	HGNC:HGNC:50271|Ensembl:ENSG00000283856|miRBase:MI0025239	14	14q12	microRNA 7703	ncRNA	MIR7703	microRNA 7703	O	microRNA mir-7703	20201124	-
9606	102465802	MIR7704	-	hsa-mir-7704	HGNC:HGNC:50089|Ensembl:ENSG00000283880|miRBase:MI0025240	2	2q31.1	microRNA 7704	ncRNA	MIR7704	microRNA 7704	O	microRNA mir-7704	20201124	-
9606	102465803	MIR7706	-	hsa-mir-7706	HGNC:HGNC:50110|Ensembl:ENSG00000284160|miRBase:MI0025242	15	15q25.3	microRNA 7706	ncRNA	MIR7706	microRNA 7706	O	microRNA mir-7706	20201124	-
9606	102465832	MIR7843	-	hsa-mir-7843	HGNC:HGNC:50074|Ensembl:ENSG00000273830|miRBase:MI0025510	14	14q24.2	microRNA 7843	ncRNA	MIR7843	microRNA 7843	O	microRNA mir-7843	20201124	-
9606	102465833	MIR4433B	-	hsa-mir-4433b	HGNC:HGNC:50258|Ensembl:ENSG00000264297|miRBase:MI0025511	2	2p14	microRNA 4433b	ncRNA	MIR4433B	microRNA 4433b	O	microRNA mir-4433b	20201124	-
9606	102465834	MIR7844	-	hsa-mir-7844	HGNC:HGNC:50044|Ensembl:ENSG00000283818|miRBase:MI0025514	12	12q22	microRNA 7844	ncRNA	MIR7844	microRNA 7844	O	microRNA mir-7844	20201124	-
9606	102465835	MIR7845	-	hsa-mir-7845	HGNC:HGNC:50267|Ensembl:ENSG00000277590|miRBase:MI0025515	2	2q33.3	microRNA 7845	ncRNA	MIR7845	microRNA 7845	O	microRNA mir-7845	20201124	-
9606	102465836	MIR7846	-	hsa-mir-7846	HGNC:HGNC:50029|Ensembl:ENSG00000283789|miRBase:MI0025516	1	1p36.22	microRNA 7846	ncRNA	MIR7846	microRNA 7846	O	microRNA mir-7846	20201124	-
9606	102465837	MIR7849	-	hsa-mir-7849	HGNC:HGNC:50166|Ensembl:ENSG00000278438|miRBase:MI0025519	4	4q31.22	microRNA 7849	ncRNA	MIR7849	microRNA 7849	O	microRNA mir-7849	20201124	-
9606	102465838	MIR7850	-	hsa-mir-7850	HGNC:HGNC:50118|Ensembl:ENSG00000277904|miRBase:MI0025520	19	19p13.3	microRNA 7850	ncRNA	MIR7850	microRNA 7850	O	microRNA mir-7850	20201124	-
9606	102465839	MIR7852	-	hsa-mir-7852	HGNC:HGNC:50201|Ensembl:ENSG00000275455|miRBase:MI0025522	1	1p13.3	microRNA 7852	ncRNA	MIR7852	microRNA 7852	O	microRNA mir-7852	20201124	-
9606	102465840	MIR7854	-	hsa-mir-7854	HGNC:HGNC:50047|Ensembl:ENSG00000277255|miRBase:MI0025524	16	16q23.2	microRNA 7854	ncRNA	MIR7854	microRNA 7854	O	microRNA mir-7854	20201124	-
9606	102465841	MIR7855	-	hsa-mir-7855	HGNC:HGNC:50244|Ensembl:ENSG00000284269|miRBase:MI0025525	14	14q23.3	microRNA 7855	ncRNA	MIR7855	microRNA 7855	O	microRNA mir-7855	20201124	-
9606	102465842	MIR7856	-	hsa-mir-7856	HGNC:HGNC:50268|Ensembl:ENSG00000278281|miRBase:MI0025526	1	1p22.3	microRNA 7856	ncRNA	MIR7856	microRNA 7856	O	microRNA mir-7856	20201124	-
9606	102465854	MIR548BA	-	hsa-mir-548ba	HGNC:HGNC:50260|Ensembl:ENSG00000212036|miRBase:MI0025747	2	2p16.3	microRNA 548ba	ncRNA	MIR548BA	microRNA 548ba	O	microRNA mir-548ba	20201124	-
9606	102465855	MIR7973-2	-	hsa-mir-7973-2	HGNC:HGNC:50080|Ensembl:ENSG00000283614|miRBase:MI0025749	15	15q21.2	microRNA 7973-2	ncRNA	MIR7973-2	microRNA 7973-2	O	microRNA mir-7973-2	20201124	-
9606	102465856	MIR7974	-	hsa-mir-7974	HGNC:HGNC:49992|Ensembl:ENSG00000274713|miRBase:MI0025750	19	19p13.2	microRNA 7974	ncRNA	MIR7974	microRNA 7974	O	microRNA mir-7974	20201124	-
9606	102465857	MIR7976	-	hsa-mir-7976	HGNC:HGNC:50092|Ensembl:ENSG00000276083|miRBase:MI0025752	3	3q21.3	microRNA 7976	ncRNA	MIR7976	microRNA 7976	O	microRNA mir-7976	20201124	-
9606	102465858	MIR7977	-	hsa-mir-7977	HGNC:HGNC:49969|Ensembl:ENSG00000283333|miRBase:MI0025753	3	3q26.32	microRNA 7977	ncRNA	MIR7977	microRNA 7977	O	microRNA mir-7977	20201124	-
9606	102465859	MIR7978	-	hsa-mir-7978	HGNC:HGNC:50113|Ensembl:ENSG00000283281|miRBase:MI0025754	4	4p15.2	microRNA 7978	ncRNA	MIR7978	microRNA 7978	O	microRNA mir-7978	20201124	-
9606	102465860	MIR8054	-	hsa-mir-8054	HGNC:HGNC:50177|Ensembl:ENSG00000275868|miRBase:MI0025890	11	11p14.3	microRNA 8054	ncRNA	MIR8054	microRNA 8054	O	microRNA mir-8054	20201124	-
9606	102465861	MIR8055	-	hsa-mir-8055	HGNC:HGNC:50241|Ensembl:ENSG00000276580|miRBase:MI0025891	8	8p23.1	microRNA 8055	ncRNA	MIR8055	microRNA 8055	O	microRNA mir-8055	20201124	-
9606	102465862	MIR8056	-	hsa-mir-8056	HGNC:HGNC:49948|Ensembl:ENSG00000274994|miRBase:MI0025892	5	5q35.2	microRNA 8056	ncRNA	MIR8056	microRNA 8056	O	microRNA mir-8056	20201124	-
9606	102465863	MIR8058	-	hsa-mir-8058	HGNC:HGNC:50018|Ensembl:ENSG00000277387|miRBase:MI0025894	16	16q23.3	microRNA 8058	ncRNA	MIR8058	microRNA 8058	O	microRNA mir-8058	20201124	-
9606	102465864	MIR8060	-	hsa-mir-8060	HGNC:HGNC:50180|Ensembl:ENSG00000278103|miRBase:MI0025896	3	3q11.2	microRNA 8060	ncRNA	MIR8060	microRNA 8060	O	microRNA mir-8060	20201124	-
9606	102465865	MIR8062	-	hsa-mir-8062	HGNC:HGNC:49975|Ensembl:ENSG00000278159|miRBase:MI0025898	20	20p12.3	microRNA 8062	ncRNA	MIR8062	microRNA 8062	O	microRNA mir-8062	20201124	-
9606	102465866	MIR8064	-	hsa-mir-8064	HGNC:HGNC:50236|Ensembl:ENSG00000275789|miRBase:MI0025900	3	3p21.1	microRNA 8064	ncRNA	MIR8064	microRNA 8064	O	microRNA mir-8064	20201124	-
9606	102465867	MIR8065	-	hsa-mir-8065	HGNC:HGNC:49959|Ensembl:ENSG00000273648|miRBase:MI0025901	16	16p13.3	microRNA 8065	ncRNA	MIR8065	microRNA 8065	O	microRNA mir-8065	20201124	-
9606	102465868	MIR8066	-	hsa-mir-8066	HGNC:HGNC:50043|Ensembl:ENSG00000273882|miRBase:MI0025902	4	4q24	microRNA 8066	ncRNA	MIR8066	microRNA 8066	O	microRNA mir-8066	20201124	-
9606	102465869	MIR8067	-	hsa-mir-8067	HGNC:HGNC:49934|Ensembl:ENSG00000277919|miRBase:MI0025903	15	15q22.2	microRNA 8067	ncRNA	MIR8067	microRNA 8067	O	microRNA mir-8067	20201124	-
9606	102465870	MIR8070	-	hsa-mir-8070	HGNC:HGNC:50274|Ensembl:ENSG00000278529|miRBase:MI0025906	11	11p15.3	microRNA 8070	ncRNA	MIR8070	microRNA 8070	O	microRNA mir-8070	20201124	-
9606	102465871	MIR8071-1	-	hsa-mir-8071-1	HGNC:HGNC:50041|Ensembl:ENSG00000274172|miRBase:MI0025907	14	14q32.33	microRNA 8071-1	ncRNA	MIR8071-1	microRNA 8071-1	O	microRNA mir-8071-1	20201124	-
9606	102465872	MIR8073	-	hsa-mir-8073	HGNC:HGNC:50131|Ensembl:ENSG00000276765|miRBase:MI0025909	13	13q34	microRNA 8073	ncRNA	MIR8073	microRNA 8073	O	microRNA mir-8073	20201124	-
9606	102465873	MIR8074	-	hsa-mir-8074	HGNC:HGNC:50105|Ensembl:ENSG00000278617|miRBase:MI0025910	19	19q13.41	microRNA 8074	ncRNA	MIR8074	microRNA 8074	O	microRNA mir-8074	20201124	-
9606	102465874	MIR8075	-	hsa-mir-8075	HGNC:HGNC:50172|Ensembl:ENSG00000277942|miRBase:MI0025911	13	13q34	microRNA 8075	ncRNA	MIR8075	microRNA 8075	O	microRNA mir-8075	20201124	-
9606	102465875	MIR8077	-	hsa-mir-8077	HGNC:HGNC:50266|Ensembl:ENSG00000277533|miRBase:MI0025913	19	19q13.2	microRNA 8077	ncRNA	MIR8077	microRNA 8077	O	microRNA mir-8077	20201124	-
9606	102465876	MIR8079	-	hsa-mir-8079	HGNC:HGNC:50021|Ensembl:ENSG00000276319|miRBase:MI0025915	13	13q14.11	microRNA 8079	ncRNA	MIR8079	microRNA 8079	O	microRNA mir-8079	20201124	-
9606	102465877	MIR8080	-	hsa-mir-8080	HGNC:HGNC:49989|Ensembl:ENSG00000276917|miRBase:MI0025916	2	2p12	microRNA 8080	ncRNA	MIR8080	microRNA 8080	O	microRNA mir-8080	20201124	-
9606	102465878	MIR8082	-	hsa-mir-8082	HGNC:HGNC:50111|Ensembl:ENSG00000275810|miRBase:MI0025918	4	4q25	microRNA 8082	ncRNA	MIR8082	microRNA 8082	O	microRNA mir-8082	20201124	-
9606	102465879	MIR8085	-	hsa-mir-8085	HGNC:HGNC:50120|Ensembl:ENSG00000284258|miRBase:MI0025921	19	19q13.32	microRNA 8085	ncRNA	MIR8085	microRNA 8085	O	microRNA mir-8085	20201124	-
9606	102465880	MIR8086	-	hsa-mir-8086	HGNC:HGNC:50107|Ensembl:ENSG00000275036|miRBase:MI0025922	10	10p12.1	microRNA 8086	ncRNA	MIR8086	microRNA 8086	O	microRNA mir-8086	20201124	-
9606	102465881	MIR8087	-	hsa-mir-8087	HGNC:HGNC:50059|Ensembl:ENSG00000278483|miRBase:MI0025923	11	11p14.1	microRNA 8087	ncRNA	MIR8087	microRNA 8087	O	microRNA mir-8087	20201124	-
9606	102465882	MIR8089	-	hsa-mir-8089	HGNC:HGNC:50196|Ensembl:ENSG00000277912|miRBase:MI0025925	5	5q35.3	microRNA 8089	ncRNA	MIR8089	microRNA 8089	O	microRNA mir-8089	20201124	-
9606	102465906	MIR7112	-	MIR7112-1|MIR7112-2|hsa-mir-7112|hsa-mir-7112-1|hsa-mir-7112-2	HGNC:HGNC:50149|Ensembl:ENSG00000284054|miRBase:MI0022963	8	8q24.3	microRNA 7112	ncRNA	MIR7112	microRNA 7112	O	microRNA 7112-1|microRNA 7112-2|microRNA mir-7112-1|microRNA mir-7112-2	20201124	-
9606	102465907	MIR6862-2	-	hsa-mir-6862-2	HGNC:HGNC:50192|Ensembl:ENSG00000278340|miRBase:MI0026415	16	16p11.2	microRNA 6862-2	ncRNA	MIR6862-2	microRNA 6862-2	O	microRNA mir-6862-2	20201124	-
9606	102465908	MIR6770-2	-	hsa-mir-6770-2	HGNC:HGNC:50115|Ensembl:ENSG00000277698|miRBase:MI0026418	16	16p13.11	microRNA 6770-2	ncRNA	MIR6770-2	microRNA 6770-2	O	microRNA mir-6770-2	20201124	-
9606	102465909	MIR6859-2	-	hsa-mir-6859-2	HGNC:HGNC:49954|Ensembl:ENSG00000273874|miRBase:MI0026420	1	1p36.33	microRNA 6859-2	ncRNA	MIR6859-2	microRNA 6859-2	O	microRNA mir-6859-2	20201124	-
9606	102465910	MIR6859-3	-	hsa-mir-6859-3	HGNC:HGNC:50248|Ensembl:ENSG00000275449|miRBase:MI0026421	15	15q26.3	microRNA 6859-3	ncRNA	MIR6859-3	microRNA 6859-3	O	microRNA mir-6859-3	20201124	-
9606	102465944	MIR6072	-	hsa-mir-6072	HGNC:HGNC:50144|Ensembl:ENSG00000278069|miRBase:MI0020349	10	10p15.3	microRNA 6072	ncRNA	MIR6072	microRNA 6072	O	microRNA mir-6072	20201124	-
9606	102465974	MIR6719	-	hsa-mir-6719	HGNC:HGNC:50012|Ensembl:ENSG00000277759|miRBase:MI0022554	19	19q13.2	microRNA 6719	ncRNA	MIR6719	microRNA 6719	O	microRNA mir-6719	20201124	-
9606	102465975	MIR6763	-	hsa-mir-6763	HGNC:HGNC:50139|Ensembl:ENSG00000277052|miRBase:MI0022608	12	12q24.33	microRNA 6763	ncRNA	MIR6763	microRNA 6763	O	microRNA mir-6763	20201124	-
9606	102465976	MIR6807	-	hsa-mir-6807	HGNC:HGNC:50191|Ensembl:ENSG00000275924|miRBase:MI0022652	19	19q13.43	microRNA 6807	ncRNA	MIR6807	microRNA 6807	O	microRNA mir-6807	20201124	-
9606	102465977	MIR6829	-	hsa-mir-6829	HGNC:HGNC:50055|Ensembl:ENSG00000276489|miRBase:MI0022674	3	3q29	microRNA 6829	ncRNA	MIR6829	microRNA 6829	O	microRNA mir-6829	20201124	-
9606	102465978	MIR6850	-	hsa-mir-6850	HGNC:HGNC:50093|Ensembl:ENSG00000283764|miRBase:MI0022696	8	8q24.3	microRNA 6850	ncRNA	MIR6850	microRNA 6850	O	microRNA mir-6850	20201124	-
9606	102465985	MIR6511B2	-	MIR6511B-2|hsa-mir-6511b-2	HGNC:HGNC:50230|Ensembl:ENSG00000283346|miRBase:MI0023431	16	16p13.11	microRNA 6511b-2	ncRNA	MIR6511B2	microRNA 6511b-2	O	microRNA mir-6511b-2|mir-6511b-2	20201124	-
9606	102465993	MIR7847	-	hsa-mir-7847	HGNC:HGNC:50153|Ensembl:ENSG00000284594|miRBase:MI0025517	11	11p15.5	microRNA 7847	ncRNA	MIR7847	microRNA 7847	O	microRNA mir-7847	20201124	-
9606	102465995	MIR8081	-	hsa-mir-8081	HGNC:HGNC:50123|Ensembl:ENSG00000277889|miRBase:MI0025917	9	9q31.2	microRNA 8081	ncRNA	MIR8081	microRNA 8081	O	microRNA mir-8081	20201124	-
9606	102466081	MIR5739	-	hsa-mir-5739	HGNC:HGNC:49977|Ensembl:ENSG00000276162|miRBase:MI0019412	22	22q12.1	microRNA 5739	ncRNA	MIR5739	microRNA 5739	O	microRNA mir-5739	20201124	-
9606	102466103	MIR6075	-	hsa-mir-6075	HGNC:HGNC:50198|Ensembl:ENSG00000273742|miRBase:MI0020352	5	5p15.33	microRNA 6075	ncRNA	MIR6075	microRNA 6075	O	microRNA mir-6075	20201124	-
9606	102466104	MIR6090	-	hsa-mir-6090	HGNC:HGNC:50204|Ensembl:ENSG00000276176|miRBase:MI0020367	11	11q24.3	microRNA 6090	ncRNA	MIR6090	microRNA 6090	O	microRNA mir-6090	20201124	-
9606	102466162	MIR548AZ	-	hsa-mir-548az	HGNC:HGNC:49981|Ensembl:ENSG00000276479|miRBase:MI0022212	8	8q24.12	microRNA 548az	ncRNA	MIR548AZ	microRNA 548az	O	microRNA mir-548az	20201124	-
9606	102466189	MIR6715A	-	hsa-mir-6715a	HGNC:HGNC:49996|Ensembl:ENSG00000276857|miRBase:MI0022548	10	10q25.2	microRNA 6715a	ncRNA	MIR6715A	microRNA 6715a	O	microRNA mir-6715a	20201124	-
9606	102466190	MIR6721	-	hsa-mir-6721|mir-6721	HGNC:HGNC:50049|Ensembl:ENSG00000284469|miRBase:MI0022556	6	6p21.32	microRNA 6721	ncRNA	MIR6721	microRNA 6721	O	microRNA mir-6721	20201124	-
9606	102466191	MIR6736	-	hsa-mir-6736	HGNC:HGNC:50072|Ensembl:ENSG00000278549|miRBase:MI0022581	1	1q21.1	microRNA 6736	ncRNA	MIR6736	microRNA 6736	O	microRNA mir-6736	20201124	-
9606	102466192	MIR6750	-	hsa-mir-6750	HGNC:HGNC:49965|Ensembl:ENSG00000274986|miRBase:MI0022595	11	11q13.1	microRNA 6750	ncRNA	MIR6750	microRNA 6750	O	microRNA mir-6750	20201124	-
9606	102466193	MIR6757	-	hsa-mir-6757	HGNC:HGNC:50160|Ensembl:ENSG00000278108|miRBase:MI0022602	12	12q13.13	microRNA 6757	ncRNA	MIR6757	microRNA 6757	O	microRNA mir-6757	20201124	-
9606	102466194	MIR6773	-	hsa-mir-6773	HGNC:HGNC:50132|Ensembl:ENSG00000284259|miRBase:MI0022618	16	16q22.1	microRNA 6773	ncRNA	MIR6773	microRNA 6773	O	microRNA mir-6773	20201124	-
9606	102466195	MIR6780A	-	hsa-mir-6780a	HGNC:HGNC:50069|Ensembl:ENSG00000275273|miRBase:MI0022625	17	17q21.2	microRNA 6780a	ncRNA	MIR6780A	microRNA 6780a	O	microRNA mir-6780a	20201124	-
9606	102466196	MIR6794	-	hsa-mir-6794	HGNC:HGNC:50117|Ensembl:ENSG00000276181|miRBase:MI0022639	19	19p13.13	microRNA 6794	ncRNA	MIR6794	microRNA 6794	O	microRNA mir-6794	20201124	-
9606	102466197	MIR6810	-	hsa-mir-6810	HGNC:HGNC:49987|Ensembl:ENSG00000278524|miRBase:MI0022655	2	2q35	microRNA 6810	ncRNA	MIR6810	microRNA 6810	O	microRNA mir-6810	20201124	-
9606	102466198	MIR6817	-	hsa-mir-6817	HGNC:HGNC:50112|Ensembl:ENSG00000277872|miRBase:MI0022662	22	22q11.23	microRNA 6817	ncRNA	MIR6817	microRNA 6817	O	microRNA mir-6817	20201124	-
9606	102466199	MIR6825	-	hsa-mir-6825	HGNC:HGNC:50208|Ensembl:ENSG00000275067|miRBase:MI0022670	3	3q21.3	microRNA 6825	ncRNA	MIR6825	microRNA 6825	O	microRNA mir-6825	20201124	-
9606	102466200	MIR6844	-	hsa-mir-6844	HGNC:HGNC:50135|Ensembl:ENSG00000284087|miRBase:MI0022690	8	8q24.13	microRNA 6844	ncRNA	MIR6844	microRNA 6844	O	microRNA mir-6844	20201124	-
9606	102466201	MIR6853	-	hsa-mir-6853	HGNC:HGNC:49945|Ensembl:ENSG00000273945|miRBase:MI0022699	9	9p13.3	microRNA 6853	ncRNA	MIR6853	microRNA 6853	O	microRNA mir-6853	20201124	-
9606	102466202	MIR6769B	-	hsa-mir-6769b	HGNC:HGNC:50016|Ensembl:ENSG00000278465|miRBase:MI0022706	1	1q32.1	microRNA 6769b	ncRNA	MIR6769B	microRNA 6769b	O	microRNA mir-6769b	20201124	-
9606	102466203	MIR6874	-	hsa-mir-6874	HGNC:HGNC:50146|Ensembl:ENSG00000283419|miRBase:MI0022721	7	7p22.1	microRNA 6874	ncRNA	MIR6874	microRNA 6874	O	microRNA mir-6874	20201124	-
9606	102466204	MIR6880	-	hsa-mir-6880	HGNC:HGNC:50187|Ensembl:ENSG00000275967|miRBase:MI0022727	12	12q24.31	microRNA 6880	ncRNA	MIR6880	microRNA 6880	O	microRNA mir-6880	20201124	-
9606	102466205	MIR6887	-	hsa-mir-6887	HGNC:HGNC:50065|Ensembl:ENSG00000284065|miRBase:MI0022734	19	19q13.12	microRNA 6887	ncRNA	MIR6887	microRNA 6887	O	microRNA mir-6887	20201124	-
9606	102466222	MIR7106	-	hsa-mir-7106	HGNC:HGNC:50085|Ensembl:ENSG00000276908|miRBase:MI0022957	12	12q24.13	microRNA 7106	ncRNA	MIR7106	microRNA 7106	O	microRNA mir-7106	20201124	-
9606	102466223	MIR7114	-	hsa-mir-7114	HGNC:HGNC:50157|Ensembl:ENSG00000284317|miRBase:MI0022965	9	9q34.3	microRNA 7114	ncRNA	MIR7114	microRNA 7114	O	microRNA mir-7114	20201124	-
9606	102466225	MIR6077	-	MIR6077-1|MIR6077-2|hsa-mir-6077|hsa-mir-6077-1|hsa-mir-6077-2	HGNC:HGNC:50025|Ensembl:ENSG00000278596|miRBase:MI0020354	1	1q21.2	microRNA 6077	ncRNA	MIR6077	microRNA 6077	O	microRNA 6077-1|microRNA 6077-2|microRNA mir-6077-1|microRNA mir-6077-2	20201124	-
9606	102466227	MIR7162	-	hsa-mir-7162	HGNC:HGNC:50189|Ensembl:ENSG00000284277|miRBase:MI0023623	10	10p11.23	microRNA 7162	ncRNA	MIR7162	microRNA 7162	O	microRNA mir-7162	20201124	-
9606	102466235	MIR7515	-	hsa-mir-7515	HGNC:HGNC:49839|Ensembl:ENSG00000283394|miRBase:MI0024354	2	2p25.2	microRNA 7515	ncRNA	MIR7515	microRNA 7515	O	microRNA mir-7515	20201124	-
9606	102466247	MIR1273H	-	hsa-mir-1273h	HGNC:HGNC:49973|Ensembl:ENSG00000274466|miRBase:MI0025512	16	16p12.1	microRNA 1273h	ncRNA	MIR1273H	microRNA 1273h	O	microRNA mir-1273h	20201124	-
9606	102466250	MIR7973-1	-	hsa-mir-7973-1	HGNC:HGNC:50040|Ensembl:ENSG00000278098|miRBase:MI0025748	15	15q21.2	microRNA 7973-1	ncRNA	MIR7973-1	microRNA 7973-1	O	microRNA mir-7973-1	20201124	-
9606	102466251	MIR8061	-	hsa-mir-8061	HGNC:HGNC:50077|Ensembl:ENSG00000277636|miRBase:MI0025897	19	19q13.42	microRNA 8061	ncRNA	MIR8061	microRNA 8061	O	microRNA mir-8061	20201124	-
9606	102466252	MIR8069-1	-	MIR8069|hsa-mir-8069|hsa-mir-8069-1	HGNC:HGNC:50262|Ensembl:ENSG00000284550|miRBase:MI0025905	21	21p12	microRNA 8069-1	ncRNA	MIR8069-1	microRNA 8069-1	O	microRNA 8069|microRNA mir-8069	20201124	-
9606	102466253	MIR8076	-	hsa-mir-8076	HGNC:HGNC:49997|Ensembl:ENSG00000275670|miRBase:MI0025912	3	3q13.2	microRNA 8076	ncRNA	MIR8076	microRNA 8076	O	microRNA mir-8076	20201124	-
9606	102466259	MIR6770-3	-	hsa-mir-6770-3	HGNC:HGNC:50034|Ensembl:ENSG00000275391|miRBase:MI0026419	16	16p12.3	microRNA 6770-3	ncRNA	MIR6770-3	microRNA 6770-3	O	microRNA mir-6770-3	20201124	-
9606	102466268	MIR6511A1	-	MIR6511A-1|hsa-mir-6511a-1	HGNC:HGNC:50119|Ensembl:ENSG00000275259|miRBase:MI0022223	16	16p13.11	microRNA 6511a-1	ncRNA	MIR6511A1	microRNA 6511a-1	O	microRNA mir-6511a-1	20201124	-
9606	102466270	MIR6741	-	hsa-mir-6741	HGNC:HGNC:50004|Ensembl:ENSG00000284519|miRBase:MI0022586	1	1q42.12	microRNA 6741	ncRNA	MIR6741	microRNA 6741	O	microRNA mir-6741	20201124	-
9606	102466271	MIR6893	-	hsa-mir-6893	HGNC:HGNC:50130|Ensembl:ENSG00000276598|miRBase:MI0022740	8	8q24.3	microRNA 6893	ncRNA	MIR6893	microRNA 6893	O	microRNA mir-6893	20201124	-
9606	102466515	MIR1199	-	hsa-mir-1199	HGNC:HGNC:50081|Ensembl:ENSG00000284081|miRBase:MI0020340	19	19p13.12	microRNA 1199	ncRNA	MIR1199	microRNA 1199	O	microRNA mir-1199	20201124	-
9606	102466516	MIR6071	-	hsa-mir-6071	HGNC:HGNC:50229|Ensembl:ENSG00000278783|miRBase:MI0020348	2	2p11.2	microRNA 6071	ncRNA	MIR6071	microRNA 6071	O	microRNA mir-6071	20201124	-
9606	102466518	MIR6081	-	hsa-mir-6081	HGNC:HGNC:50151|Ensembl:ENSG00000274115|miRBase:MI0020358	9	9q22.32	microRNA 6081	ncRNA	MIR6081	microRNA 6081	O	microRNA mir-6081	20201124	-
9606	102466519	MIR6086	-	hsa-mir-6086	HGNC:HGNC:49986|Ensembl:ENSG00000283493|miRBase:MI0020363	X	Xp22.2	microRNA 6086	ncRNA	MIR6086	microRNA 6086	O	microRNA mir-6086	20201124	-
9606	102466615	MIR6127	-	hsa-mir-6127	HGNC:HGNC:50163|Ensembl:ENSG00000276835|miRBase:MI0021271	1	1p36.12	microRNA 6127	ncRNA	MIR6127	microRNA 6127	O	microRNA mir-6127	20201124	-
9606	102466616	MIR6132	-	hsa-mir-6132	HGNC:HGNC:50272|Ensembl:ENSG00000283923|miRBase:MI0021277	7	7q31.2	microRNA 6132	ncRNA	MIR6132	microRNA 6132	O	microRNA mir-6132	20201124	-
9606	102466656	MIR6500	-	hsa-mir-6500	HGNC:HGNC:49935|Ensembl:ENSG00000275816|miRBase:MI0022211	1	1p32.3	microRNA 6500	ncRNA	MIR6500	microRNA 6500	O	microRNA mir-6500	20201124	-
9606	102466657	MIR6505	-	hsa-mir-6505|mir-6505	HGNC:HGNC:50104|Ensembl:ENSG00000275770|miRBase:MI0022217	12	12q13.11	microRNA 6505	ncRNA	MIR6505	microRNA 6505	O	microRNA mir-6505	20201124	-
9606	102466658	MIR6510	-	hsa-mir-6510|mir-6510	HGNC:HGNC:50101|Ensembl:ENSG00000283796|miRBase:MI0022222	17	17q21.2	microRNA 6510	ncRNA	MIR6510	microRNA 6510	O	microRNA mir-6510	20201124	-
9606	102466659	MIR6515	-	hsa-mir-6515|mir-6515	HGNC:HGNC:50227|Ensembl:ENSG00000274417|miRBase:MI0022227	19	19p13.13	microRNA 6515	ncRNA	MIR6515	microRNA 6515	O	microRNA mir-6515	20201124	-
9606	102466719	MIR6716	-	hsa-mir-6716	HGNC:HGNC:50048|Ensembl:ENSG00000284246|miRBase:MI0022550	11	11q23.3	microRNA 6716	ncRNA	MIR6716	microRNA 6716	O	microRNA mir-6716	20201124	-
9606	102466720	MIR6720	-	hsa-mir-6720|mir-6720	HGNC:HGNC:50032|Ensembl:ENSG00000275859|miRBase:MI0022555	6	6p25.3	microRNA 6720	ncRNA	MIR6720	microRNA 6720	O	microRNA mir-6720	20201124	-
9606	102466721	MIR892C	-	hsa-mir-892c	HGNC:HGNC:50194|Ensembl:ENSG00000252219|miRBase:MI0022560	X	Xq27.3	microRNA 892c	ncRNA	MIR892C	microRNA 892c	O	microRNA mir-892c	20201124	-
9606	102466722	MIR6730	-	hsa-mir-6730	HGNC:HGNC:50222|Ensembl:ENSG00000276830|miRBase:MI0022575	1	1p36.21	microRNA 6730	ncRNA	MIR6730	microRNA 6730	O	microRNA mir-6730	20201124	-
9606	102466723	MIR6734	-	hsa-mir-6734	HGNC:HGNC:50219|Ensembl:ENSG00000283836|miRBase:MI0022579	1	1p34.2	microRNA 6734	ncRNA	MIR6734	microRNA 6734	O	microRNA mir-6734	20201124	-
9606	102466724	MIR6739	-	hsa-mir-6739	HGNC:HGNC:50165|Ensembl:ENSG00000277681|miRBase:MI0022584	1	1q32.1	microRNA 6739	ncRNA	MIR6739	microRNA 6739	O	microRNA mir-6739	20201124	-
9606	102466725	MIR6744	-	hsa-mir-6744	HGNC:HGNC:50051|Ensembl:ENSG00000275669|miRBase:MI0022589	11	11p15.5	microRNA 6744	ncRNA	MIR6744	microRNA 6744	O	microRNA mir-6744	20201124	-
9606	102466726	MIR6745	-	hsa-mir-6745	HGNC:HGNC:50106|Ensembl:ENSG00000275208|miRBase:MI0022590	11	11p11.2	microRNA 6745	ncRNA	MIR6745	microRNA 6745	O	microRNA mir-6745	20201124	-
9606	102466727	MIR6749	-	hsa-mir-6749	HGNC:HGNC:50087|Ensembl:ENSG00000274314|miRBase:MI0022594	11	11q13.1	microRNA 6749	ncRNA	MIR6749	microRNA 6749	O	microRNA mir-6749	20201124	-
9606	102466728	MIR6754	-	hsa-mir-6754	HGNC:HGNC:50203|Ensembl:ENSG00000278349|miRBase:MI0022599	11	11q13.4	microRNA 6754	ncRNA	MIR6754	microRNA 6754	O	microRNA mir-6754	20201124	-
9606	102466729	MIR6759	-	hsa-mir-6759	HGNC:HGNC:50063|Ensembl:ENSG00000283621|miRBase:MI0022604	12	12q14.1	microRNA 6759	ncRNA	MIR6759	microRNA 6759	O	microRNA mir-6759	20201124	-
9606	102466730	MIR6764	-	hsa-mir-6764	HGNC:HGNC:49994|Ensembl:ENSG00000283840|miRBase:MI0022609	14	14q32.2	microRNA 6764	ncRNA	MIR6764	microRNA 6764	O	microRNA mir-6764	20201124	-
9606	102466731	MIR6769A	-	hsa-mir-6769a	HGNC:HGNC:50079|Ensembl:ENSG00000276641|miRBase:MI0022614	16	16p13.3	microRNA 6769a	ncRNA	MIR6769A	microRNA 6769a	O	microRNA mir-6769a	20201124	-
9606	102466732	MIR6774	-	hsa-mir-6774	HGNC:HGNC:50202|Ensembl:ENSG00000274134|miRBase:MI0022619	16	16q24.1	microRNA 6774	ncRNA	MIR6774	microRNA 6774	O	microRNA mir-6774	20201124	-
9606	102466733	MIR6778	-	hsa-mir-6778	HGNC:HGNC:50183|Ensembl:ENSG00000283772|miRBase:MI0022623	17	17p11.2	microRNA 6778	ncRNA	MIR6778	microRNA 6778	O	microRNA mir-6778	20201213	-
9606	102466734	MIR6783	-	hsa-mir-6783	HGNC:HGNC:50159|Ensembl:ENSG00000278223|miRBase:MI0022628	17	17q21.31	microRNA 6783	ncRNA	MIR6783	microRNA 6783	O	microRNA mir-6783	20201124	-
9606	102466735	MIR6788	-	hsa-mir-6788	HGNC:HGNC:50078|Ensembl:ENSG00000274838|miRBase:MI0022633	18	18p11.22	microRNA 6788	ncRNA	MIR6788	microRNA 6788	O	microRNA mir-6788	20201124	-
9606	102466736	MIR6789	-	hsa-mir-6789	HGNC:HGNC:50094|Ensembl:ENSG00000284129|miRBase:MI0022634	19	19p13.3	microRNA 6789	ncRNA	MIR6789	microRNA 6789	O	microRNA mir-6789	20201124	-
9606	102466737	MIR6793	-	hsa-mir-6793	HGNC:HGNC:50251|Ensembl:ENSG00000275640|miRBase:MI0022638	19	19p13.2	microRNA 6793	ncRNA	MIR6793	microRNA 6793	O	microRNA mir-6793	20201124	-
9606	102466738	MIR6798	-	hsa-mir-6798	HGNC:HGNC:50013|Ensembl:ENSG00000273898|miRBase:MI0022643	19	19q13.33	microRNA 6798	ncRNA	MIR6798	microRNA 6798	O	microRNA mir-6798	20201124	-
9606	102466739	MIR6803	-	hsa-mir-6803	HGNC:HGNC:50035|Ensembl:ENSG00000278264|miRBase:MI0022648	19	19q13.42	microRNA 6803	ncRNA	MIR6803	microRNA 6803	O	microRNA mir-6803	20201124	-
9606	102466740	MIR6808	-	hsa-mir-6808	HGNC:HGNC:50046|Ensembl:ENSG00000284372|miRBase:MI0022653	1	1p36.33	microRNA 6808	ncRNA	MIR6808	microRNA 6808	O	microRNA mir-6808	20201124	-
9606	102466741	MIR6813	-	hsa-mir-6813	HGNC:HGNC:50017|Ensembl:ENSG00000274034|miRBase:MI0022658	20	20q13.33	microRNA 6813	ncRNA	MIR6813	microRNA 6813	O	microRNA mir-6813	20201124	-
9606	102466742	MIR6818	-	hsa-mir-6818	HGNC:HGNC:49940|Ensembl:ENSG00000275818|miRBase:MI0022663	22	22q12.2	microRNA 6818	ncRNA	MIR6818	microRNA 6818	O	microRNA mir-6818	20201124	-
9606	102466743	MIR6822	-	hsa-mir-6822	HGNC:HGNC:49999|Ensembl:ENSG00000284158|miRBase:MI0022667	3	3p22.2	microRNA 6822	ncRNA	MIR6822	microRNA 6822	O	microRNA mir-6822	20201124	-
9606	102466744	MIR6827	-	hsa-mir-6827	HGNC:HGNC:50234|Ensembl:ENSG00000277723|miRBase:MI0022672	3	3q22.2	microRNA 6827	ncRNA	MIR6827	microRNA 6827	O	microRNA mir-6827	20201124	-
9606	102466745	MIR6832	-	hsa-mir-6832	HGNC:HGNC:50140|Ensembl:ENSG00000274494|miRBase:MI0022677	6	6p21.33	microRNA 6832	ncRNA	MIR6832	microRNA 6832	O	microRNA mir-6832	20201124	-
9606	102466746	MIR6780B	-	hsa-mir-6780b	HGNC:HGNC:50237|Ensembl:ENSG00000276770|miRBase:MI0022681	6	6p21.1	microRNA 6780b	ncRNA	MIR6780B	microRNA 6780b	O	microRNA mir-6780b	20201124	-
9606	102466747	MIR6840	-	hsa-mir-6840	HGNC:HGNC:50138|Ensembl:ENSG00000284012|miRBase:MI0022686	7	7q22.1	microRNA 6840	ncRNA	MIR6840	microRNA 6840	O	microRNA mir-6840	20201124	-
9606	102466748	MIR6845	-	hsa-mir-6845	HGNC:HGNC:49956|Ensembl:ENSG00000284142|miRBase:MI0022691	8	8q24.3	microRNA 6845	ncRNA	MIR6845	microRNA 6845	O	microRNA mir-6845	20201124	-
9606	102466749	MIR6849	-	hsa-mir-6849	HGNC:HGNC:49991|Ensembl:ENSG00000283770|miRBase:MI0022695	8	8q24.3	microRNA 6849	ncRNA	MIR6849	microRNA 6849	O	microRNA mir-6849	20201124	-
9606	102466750	MIR6855	-	hsa-mir-6855	HGNC:HGNC:50061|Ensembl:ENSG00000276124|miRBase:MI0022701	9	9q34.11	microRNA 6855	ncRNA	MIR6855	microRNA 6855	O	microRNA mir-6855	20201124	-
9606	102466751	MIR6859-1	-	hsa-mir-6859-1	HGNC:HGNC:50039|Ensembl:ENSG00000278267|miRBase:MI0022705	1	1p36.33	microRNA 6859-1	ncRNA	MIR6859-1	microRNA 6859-1	O	microRNA mir-6859-1	20201124	-
9606	102466752	MIR6863	-	hsa-mir-6863	HGNC:HGNC:49942|Ensembl:ENSG00000283471|miRBase:MI0022710	16	16q13	microRNA 6863	ncRNA	MIR6863	microRNA 6863	O	microRNA mir-6863	20201124	-
9606	102466753	MIR6868	-	hsa-mir-6868	HGNC:HGNC:50096|Ensembl:ENSG00000275360|miRBase:MI0022715	17	17q25.1	microRNA 6868	ncRNA	MIR6868	microRNA 6868	O	microRNA mir-6868	20201124	-
9606	102466754	MIR6873	-	hsa-mir-6873	HGNC:HGNC:50231|Ensembl:ENSG00000284517|miRBase:MI0022720	6	6p21.32	microRNA 6873	ncRNA	MIR6873	microRNA 6873	O	microRNA mir-6873	20201124	-
9606	102466755	MIR6875	-	hsa-mir-6875	HGNC:HGNC:50015|Ensembl:ENSG00000283821|miRBase:MI0022722	7	7q22.1	microRNA 6875	ncRNA	MIR6875	microRNA 6875	O	microRNA mir-6875	20201124	-
9606	102466756	MIR6879	-	hsa-mir-6879	HGNC:HGNC:49957|Ensembl:ENSG00000278851|miRBase:MI0022726	11	11q13.1	microRNA 6879	ncRNA	MIR6879	microRNA 6879	O	microRNA mir-6879	20201124	-
9606	102466757	MIR6884	-	hsa-mir-6884	HGNC:HGNC:50091|Ensembl:ENSG00000283721|miRBase:MI0022731	17	17q21.1	microRNA 6884	ncRNA	MIR6884	microRNA 6884	O	microRNA mir-6884	20201124	-
9606	102466758	MIR6889	-	hsa-mir-6889	HGNC:HGNC:50014|Ensembl:ENSG00000274552|miRBase:MI0022736	22	22q13.2	microRNA 6889	ncRNA	MIR6889	microRNA 6889	O	microRNA mir-6889	20201124	-
9606	102466759	MIR6894	-	hsa-mir-6894	HGNC:HGNC:49938|Ensembl:ENSG00000277474|miRBase:MI0022741	X	Xp11.22	microRNA 6894	ncRNA	MIR6894	microRNA 6894	O	microRNA mir-6894	20201124	-
9606	102466806	MIR7108	-	hsa-mir-7108	HGNC:HGNC:49998|Ensembl:ENSG00000283728|miRBase:MI0022959	19	19p13.3	microRNA 7108	ncRNA	MIR7108	microRNA 7108	O	microRNA mir-7108	20201124	-
9606	102466812	MIR6511A2	-	MIR6511A-2|hsa-mir-6511a-2	HGNC:HGNC:50150|Ensembl:ENSG00000278221|miRBase:MI0023564	16	16p13.11	microRNA 6511a-2	ncRNA	MIR6511A2	microRNA 6511a-2	O	microRNA mir-6511a-2	20201124	-
9606	102466814	MIR7151	-	hsa-mir-7151	HGNC:HGNC:50170|Ensembl:ENSG00000276866|miRBase:MI0023611	10	10q21.3	microRNA 7151	ncRNA	MIR7151	microRNA 7151	O	microRNA mir-7151	20201124	-
9606	102466815	MIR7155	-	hsa-mir-7155	HGNC:HGNC:50005|Ensembl:ENSG00000278359|miRBase:MI0023615	11	11q13.1	microRNA 7155	ncRNA	MIR7155	microRNA 7155	O	microRNA mir-7155	20201124	-
9606	102466816	MIR7159	-	hsa-mir-7159	HGNC:HGNC:49978|Ensembl:ENSG00000276824|miRBase:MI0023620	6	6p21.31	microRNA 7159	ncRNA	MIR7159	microRNA 7159	O	microRNA mir-7159	20201124	-
9606	102466854	MIR7705	-	hsa-mir-7705	HGNC:HGNC:50143|Ensembl:ENSG00000284570|miRBase:MI0025241	8	8q22.3	microRNA 7705	ncRNA	MIR7705	microRNA 7705	O	microRNA mir-7705	20201124	-
9606	102466864	MIR6516	-	hsa-mir-6516	HGNC:HGNC:50233|Ensembl:ENSG00000284250|miRBase:MI0025513	17	17q25.2	microRNA 6516	ncRNA	MIR6516	microRNA 6516	O	microRNA mir-6516	20201124	-
9606	102466865	MIR7848	-	hsa-mir-7848	HGNC:HGNC:50058|Ensembl:ENSG00000276961|miRBase:MI0025518	8	8q24.22	microRNA 7848	ncRNA	MIR7848	microRNA 7848	O	microRNA mir-7848	20201124	-
9606	102466866	MIR7853	-	hsa-mir-7853	HGNC:HGNC:49933|Ensembl:ENSG00000263572|miRBase:MI0025523	6	6p25.1	microRNA 7853	ncRNA	MIR7853	microRNA 7853	O	microRNA mir-7853	20201124	-
9606	102466872	MIR7975	-	hsa-mir-7975	HGNC:HGNC:49967|Ensembl:ENSG00000275863|miRBase:MI0025751	19	19q13.42	microRNA 7975	ncRNA	MIR7975	microRNA 7975	O	microRNA mir-7975	20201124	-
9606	102466873	MIR8052	-	hsa-mir-8052	HGNC:HGNC:50252|Ensembl:ENSG00000274999|miRBase:MI0025888	11	11q24.3	microRNA 8052	ncRNA	MIR8052	microRNA 8052	O	microRNA mir-8052	20201124	-
9606	102466874	MIR8057	-	hsa-mir-8057	HGNC:HGNC:49960|Ensembl:ENSG00000276221|miRBase:MI0025893	18	18q11.2	microRNA 8057	ncRNA	MIR8057	microRNA 8057	O	microRNA mir-8057	20201124	-
9606	102466875	MIR8063	-	hsa-mir-8063	HGNC:HGNC:50088|Ensembl:ENSG00000277202|miRBase:MI0025899	15	15q14	microRNA 8063	ncRNA	MIR8063	microRNA 8063	O	microRNA mir-8063	20201124	-
9606	102466876	MIR8068	-	hsa-mir-8068	HGNC:HGNC:50238|Ensembl:ENSG00000273912|miRBase:MI0025904	11	11p14.1	microRNA 8068	ncRNA	MIR8068	microRNA 8068	O	microRNA mir-8068	20201124	-
9606	102466877	MIR8072	-	hsa-mir-8072	HGNC:HGNC:50174|Ensembl:ENSG00000284425|miRBase:MI0025908	12	12q24.31	microRNA 8072	ncRNA	MIR8072	microRNA 8072	O	microRNA mir-8072	20201124	-
9606	102466878	MIR8078	-	hsa-mir-8078	HGNC:HGNC:50102|Ensembl:ENSG00000277521|miRBase:MI0025914	18	18p11.32	microRNA 8078	ncRNA	MIR8078	microRNA 8078	O	microRNA mir-8078	20201124	-
9606	102466879	MIR8083	-	hsa-mir-8083	HGNC:HGNC:50211|Ensembl:ENSG00000274940|miRBase:MI0025919	1	1q21.3	microRNA 8083	ncRNA	MIR8083	microRNA 8083	O	microRNA mir-8083	20201124	-
9606	102466880	MIR8088	-	hsa-mir-8088	HGNC:HGNC:50167|Ensembl:ENSG00000275335|miRBase:MI0025924	X	Xp11.22	microRNA 8088	ncRNA	MIR8088	microRNA 8088	O	microRNA mir-8088	20201124	-
9606	102466889	MIR8071-2	-	hsa-mir-8071-2	HGNC:HGNC:49958|Ensembl:ENSG00000277030|miRBase:MI0026417	14	14q32.33	microRNA 8071-2	ncRNA	MIR8071-2	microRNA 8071-2	O	microRNA mir-8071-2	20201124	-
9606	102466906	MIR6124	-	hsa-mir-6124	HGNC:HGNC:50200|Ensembl:ENSG00000275373|miRBase:MI0021258	11	11p15.3	microRNA 6124	ncRNA	MIR6124	microRNA 6124	O	microRNA mir-6124	20201124	-
9606	102466911	MIR6785	-	hsa-mir-6785	HGNC:HGNC:50206|Ensembl:ENSG00000284595|miRBase:MI0022630	17	17q25.1	microRNA 6785	ncRNA	MIR6785	microRNA 6785	O	microRNA mir-6785	20201124	-
9606	102466912	MIR6871	-	hsa-mir-6871	HGNC:HGNC:49964|Ensembl:ENSG00000276169|miRBase:MI0022718	20	20q12	microRNA 6871	ncRNA	MIR6871	microRNA 6871	O	microRNA mir-6871	20201124	-
9606	102466918	MIR8059	-	hsa-mir-8059	HGNC:HGNC:50068|Ensembl:ENSG00000278672|miRBase:MI0025895	17	17q21.33	microRNA 8059	ncRNA	MIR8059	microRNA 8059	O	microRNA mir-8059	20201124	-
9606	102466953	MIR6082	-	hsa-mir-6082	HGNC:HGNC:49984|Ensembl:ENSG00000278502|miRBase:MI0020359	4	4q34.1	microRNA 6082	ncRNA	MIR6082	microRNA 6082	O	microRNA mir-6082	20201124	-
9606	102466967	MIR6130	-	hsa-mir-6130	HGNC:HGNC:50156|Ensembl:ENSG00000275469|miRBase:MI0021275	21	21q21.2	microRNA 6130	ncRNA	MIR6130	microRNA 6130	O	microRNA mir-6130	20201124	-
9606	102466972	MIR6508	-	hsa-mir-6508	HGNC:HGNC:50217|Ensembl:ENSG00000275523|miRBase:MI0022220	21	21q22.2	microRNA 6508	ncRNA	MIR6508	microRNA 6508	O	microRNA mir-6508	20201124	-
9606	102466982	MIR6729	-	hsa-mir-6729	HGNC:HGNC:50103|Ensembl:ENSG00000276869|miRBase:MI0022574	1	1p36.22	microRNA 6729	ncRNA	MIR6729	microRNA 6729	O	microRNA mir-6729	20201124	-
9606	102466983	MIR6766	-	hsa-mir-6766	HGNC:HGNC:49941|Ensembl:ENSG00000275101|miRBase:MI0022611	15	15q26.1	microRNA 6766	ncRNA	MIR6766	microRNA 6766	O	microRNA mir-6766	20201124	-
9606	102466984	MIR6801	-	hsa-mir-6801	HGNC:HGNC:50178|Ensembl:ENSG00000274380|miRBase:MI0022646	19	19q13.41	microRNA 6801	ncRNA	MIR6801	microRNA 6801	O	microRNA mir-6801	20201124	-
9606	102466985	MIR6837	-	hsa-mir-6837	HGNC:HGNC:50125|Ensembl:ENSG00000284067|miRBase:MI0022683	7	7p13	microRNA 6837	ncRNA	MIR6837	microRNA 6837	O	microRNA mir-6837	20201124	-
9606	102466986	MIR6866	-	hsa-mir-6866	HGNC:HGNC:49932|Ensembl:ENSG00000284144|miRBase:MI0022713	17	17q21.1	microRNA 6866	ncRNA	MIR6866	microRNA 6866	O	microRNA mir-6866	20201124	-
9606	102466995	MIR7156	-	hsa-mir-7156	HGNC:HGNC:50023|Ensembl:ENSG00000276081|miRBase:MI0023616	1	1p31.1	microRNA 7156	ncRNA	MIR7156	microRNA 7156	O	microRNA mir-7156	20201124	-
9606	102467003	MIR7851	-	hsa-mir-7851	HGNC:HGNC:50127|Ensembl:ENSG00000278520|miRBase:MI0025521	12	12q12	microRNA 7851	ncRNA	MIR7851	microRNA 7851	O	microRNA mir-7851	20201124	-
9606	102467004	MIR8053	-	hsa-mir-8053	HGNC:HGNC:50137|Ensembl:ENSG00000277388|miRBase:MI0025889	4	4p12	microRNA 8053	ncRNA	MIR8053	microRNA 8053	O	microRNA mir-8053	20201124	-
9606	102467005	MIR8084	-	hsa-mir-8084	HGNC:HGNC:50075|Ensembl:ENSG00000277063|miRBase:MI0025920	8	8q22.1	microRNA 8084	ncRNA	MIR8084	microRNA 8084	O	microRNA mir-8084	20201124	-
9606	102467073	HRAT5	-	-	-	5	5p15.33	heart tissue-associated transcript 5	ncRNA	-	-	-	CTD-2083E4.6	20201124	-
9606	102467074	LINC01377	-	-	HGNC:HGNC:50642|Ensembl:ENSG00000249808	5	5p15.33	long intergenic non-protein coding RNA 1377	ncRNA	LINC01377	long intergenic non-protein coding RNA 1377	O	CTD-2029E14.1	20201124	-
9606	102467075	LINC01017	-	-	HGNC:HGNC:50641|Ensembl:ENSG00000250716	5	5p15.33	long intergenic non-protein coding RNA 1017	ncRNA	LINC01017	long intergenic non-protein coding RNA 1017	O	-	20201124	-
9606	102467077	LINC00603	-	-	HGNC:HGNC:43918	5	5p13.1	long intergenic non-protein coding RNA 603	ncRNA	LINC00603	long intergenic non-protein coding RNA 603	O	-	20201124	-
9606	102467079	LINC02180	-	-	HGNC:HGNC:53042|Ensembl:ENSG00000261749	16	16q12.1	long intergenic non-protein coding RNA 2180	ncRNA	LINC02180	long intergenic non-protein coding RNA 2180	O	-	20201124	-
9606	102467080	LOC102467080	-	-	-	5	5q11.2	uncharacterized LOC102467080	ncRNA	-	-	-	-	20201124	-
9606	102467081	LOC102467081	-	-	-	5	5q11.2	uncharacterized LOC102467081	ncRNA	-	-	-	-	20201124	-
9606	102467146	MAFTRR	-	linc-MAF-4|lincMAF4	MIM:616264|HGNC:HGNC:51525|Ensembl:ENSG00000261390	16	16q23.2	MAF transcriptional regulator RNA	ncRNA	MAFTRR	MAF transcriptional regulator RNA	O	-	20201124	-
9606	102467147	LINC01948	-	-	HGNC:HGNC:52772|Ensembl:ENSG00000248727	5	5q11.2	long intergenic non-protein coding RNA 1948	ncRNA	LINC01948	long intergenic non-protein coding RNA 1948	O	CTC-236F12.4	20201124	-
9606	102467212	LINC02115	-	-	HGNC:HGNC:52970|Ensembl:ENSG00000248757	5	5q21.2	long intergenic non-protein coding RNA 2115	ncRNA	LINC02115	long intergenic non-protein coding RNA 2115	O	CTD-2193G5.1	20201124	-
9606	102467213	LINC01950	-	-	HGNC:HGNC:52773|Ensembl:ENSG00000251027	5	5q21.3	long intergenic non-protein coding RNA 1950	ncRNA	LINC01950	long intergenic non-protein coding RNA 1950	O	CTC-254B4.1	20201124	-
9606	102467214	LINC02200	-	-	HGNC:HGNC:53066	5	5q22.2	long intergenic non-protein coding RNA 2200	ncRNA	LINC02200	long intergenic non-protein coding RNA 2200	O	-	20201124	-
9606	102467216	LOC102467216	-	-	-	5	5q22.2	uncharacterized LOC102467216	ncRNA	-	-	-	-	20201124	-
9606	102467217	LOC102467217	-	-	-	5	5q22.3	uncharacterized LOC102467217	ncRNA	-	-	-	-	20201124	-
9606	102467222	LOC102467222	-	-	Ensembl:ENSG00000253147	8	8p21.3	uncharacterized LOC102467222	ncRNA	-	-	-	-	20201124	-
9606	102467223	LINC02214	-	-	HGNC:HGNC:53081	5	5q23.1	long intergenic non-protein coding RNA 2214	ncRNA	LINC02214	long intergenic non-protein coding RNA 2214	O	-	20201124	-
9606	102467224	LINC02147	-	-	HGNC:HGNC:53007	5	5q23.1	long intergenic non-protein coding RNA 2147	ncRNA	LINC02147	long intergenic non-protein coding RNA 2147	O	CTD-3179P9.1	20201124	-
9606	102467225	LINC02215	-	-	HGNC:HGNC:53082|Ensembl:ENSG00000249128	5	5q23.1	long intergenic non-protein coding RNA 2215	ncRNA	LINC02215	long intergenic non-protein coding RNA 2215	O	-	20201124	-
9606	102467226	LOC102467226	-	-	-	5	5q23.1	uncharacterized LOC102467226	ncRNA	-	-	-	CTC-546K23.1	20201124	-
9606	102467655	LINC02219	-	-	HGNC:HGNC:53086|Ensembl:ENSG00000253787	5	5q13.1	long intergenic non-protein coding RNA 2219	ncRNA	LINC02219	long intergenic non-protein coding RNA 2219	O	-	20201124	-
9606	102477328	LINC02056	-	-	HGNC:HGNC:52898|Ensembl:ENSG00000248371	5	5q13.2	long intergenic non-protein coding RNA 2056	ncRNA	LINC02056	long intergenic non-protein coding RNA 2056	O	CTC-347C20.2	20201124	-
9606	102503427	LOC102503427	-	-	-	5	5q13.2	uncharacterized LOC102503427	ncRNA	-	-	-	-	20201124	-
9606	102503428	DUP22Q13	-	C22DUPq13	MIM:615538	22	22q13	Chromosome 22q13 duplication syndrome	unknown	-	-	-	-	20190816	-
9606	102503429	LINC01335	-	-	HGNC:HGNC:50542	5	5q13.3	long intergenic non-protein coding RNA 1335	ncRNA	LINC01335	long intergenic non-protein coding RNA 1335	O	CTD-2275D24.4	20201124	-
9606	102524628	RASGRF2-AS1	-	-	HGNC:HGNC:40499|Ensembl:ENSG00000251450	5	5q14.1	RASGRF2 antisense RNA 1	ncRNA	RASGRF2-AS1	RASGRF2 antisense RNA 1	O	CTC-459I6.1	20201124	-
9606	102546175	LINC01338	-	-	HGNC:HGNC:50547	5	5q14.2	long intergenic non-protein coding RNA 1338	ncRNA	LINC01338	long intergenic non-protein coding RNA 1338	O	-	20201124	-
9606	102546226	LINC02060	-	-	HGNC:HGNC:52904|Ensembl:ENSG00000250156	5	5q14.3	long intergenic non-protein coding RNA 2060	ncRNA	LINC02060	long intergenic non-protein coding RNA 2060	O	CTC-498M16.2	20201124	-
9606	102546227	LINC01340	-	-	HGNC:HGNC:50550|Ensembl:ENSG00000250331	5	5q15	long intergenic non-protein coding RNA 1340	ncRNA	LINC01340	long intergenic non-protein coding RNA 1340	O	-	20201124	-
9606	102546228	LINC02039	-	-	HGNC:HGNC:52879|Ensembl:ENSG00000248107	5	5q23.2	long intergenic non-protein coding RNA 2039	ncRNA	LINC02039	long intergenic non-protein coding RNA 2039	O	CTC-339D2.1	20201124	-
9606	102546229	LOC102546229	-	-	-	5	5q31.1	uncharacterized LOC102546229	ncRNA	-	-	-	-	20201124	-
9606	102546294	LOC102546294	-	-	Ensembl:ENSG00000247199	5	5q32	uncharacterized LOC102546294	ncRNA	-	-	-	-	20201124	-
9606	102546298	NDST1-AS1	-	-	HGNC:HGNC:52899|Ensembl:ENSG00000254333	5	5q33.1	NDST1 antisense RNA 1	ncRNA	NDST1-AS1	NDST1 antisense RNA 1	O	CTC-367J11.1	20201124	-
9606	102546299	LOC102546299	-	-	Ensembl:ENSG00000241956	5	5q34	uncharacterized LOC102546299	ncRNA	-	-	-	CTC-340A15.2	20201124	-
9606	102557615	LINC01947	-	CTB-7E3.1	HGNC:HGNC:52771|Ensembl:ENSG00000254130	5	5q34	long intergenic non-protein coding RNA 1947	ncRNA	LINC01947	long intergenic non-protein coding RNA 1947	O	-	20201124	-
9606	102577424	LINC01574	-	HI-LNC12	HGNC:HGNC:51388|Ensembl:ENSG00000248859	5	5q35.2	long intergenic non-protein coding RNA 1574	ncRNA	LINC01574	long intergenic non-protein coding RNA 1574	O	Human Islet Long Non Coding RNA 12|TCONS_00009551	20201124	-
9606	102577425	ARHGAP23P1	-	-	HGNC:HGNC:45039|Ensembl:ENSG00000260781	16	16p11.2	Rho GTPase activating protein 23 pseudogene 1	pseudo	ARHGAP23P1	Rho GTPase activating protein 23 pseudogene 1	O	-	20201124	-
9606	102577426	LINC01962	-	-	HGNC:HGNC:52787|Ensembl:ENSG00000248473	5	5q35.3	long intergenic non-protein coding RNA 1962	ncRNA	LINC01962	long intergenic non-protein coding RNA 1962	O	CTC-338M12.2	20201124	-
9606	102578074	PCAT5	-	LINC01452|TPCAT-10-36067	HGNC:HGNC:48665|Ensembl:ENSG00000280719	10	10p11.21	prostate cancer associated transcript 5	ncRNA	PCAT5	prostate cancer associated transcript 5	O	long intergenic non-protein coding RNA 1452|prostate cancer associated transcript 5 (non-protein coding)	20201124	-
9606	102606462	PRELID2P1	-	-	HGNC:HGNC:43892	12	12q15	PRELI domain containing 2 pseudogene 1	pseudo	PRELID2P1	PRELI domain containing 2 pseudogene 1	O	-	20201124	-
9606	102606463	LINC01152	-	CMPD|TCONS_00025128	HGNC:HGNC:16752|Ensembl:ENSG00000256124	17	17q24.3	long intergenic non-protein coding RNA 1152	ncRNA	LINC01152	long intergenic non-protein coding RNA 1152	O	RP11-84E24.3	20201124	-
9606	102606465	LOC102606465	-	-	Ensembl:ENSG00000233184	1	1p21.2	uncharacterized LOC102606465	ncRNA	-	-	-	-	20201124	-
9606	102606466	LOC102606466	-	-	-	20	20p12.1	uncharacterized LOC102606466	ncRNA	-	-	-	-	20201124	-
9606	102659288	LINC02888	-	KCCAT333	HGNC:HGNC:53765	7	7p21.1	long intergenic non-protein coding RNA 2888	ncRNA	LINC02888	long intergenic non-protein coding RNA 2888	O	renal clear cell carcinoma-associated transcript 333	20201124	-
9606	102659353	THRIL	-	BRI3BP-AS1|BRI3BPAS1|Linc1992|TCONS_00020260	MIM:615622|HGNC:HGNC:49503|Ensembl:ENSG00000280634	12	12q24.31	TNF and HNRNPL related immunoregulatory long non-coding RNA	ncRNA	THRIL	TNF and HNRNPL related immunoregulatory long non-coding RNA	O	BRI3BP antisense RNA 1|TNFalpha and hnRNPL related immunoregulatory LincRNA	20201124	-
9606	102682016	LINC01159	-	linc-Brn1b	MIM:618208|HGNC:HGNC:49514|Ensembl:ENSG00000229743	2	2q12.1	long intergenic non-protein coding RNA 1159	ncRNA	LINC01159	long intergenic non-protein coding RNA 1159	O	-	20201124	-
9606	102723099	GHET1	-	lncRNA-GHET1	HGNC:HGNC:49425|Ensembl:ENSG00000281189	7	7q36.1	gastric carcinoma proliferation enhancing transcript 1	ncRNA	GHET1	gastric carcinoma proliferation enhancing transcript 1	O	gastric carcinoma high expressed transcript 1	20201124	-
9606	102723100	OTSC10	-	-	MIM:615589	1	1q41-q44	otosclerosis 10	unknown	-	-	-	-	20191002	-
9606	102723165	LINC01169	-	-	HGNC:HGNC:49541|Ensembl:ENSG00000259471	15	15q22.31	long intergenic non-protein coding RNA 1169	ncRNA	LINC01169	long intergenic non-protein coding RNA 1169	O	-	20201124	-
9606	102723166	STAM-DT	-	STAM-AS1|locus3182	HGNC:HGNC:49568|Ensembl:ENSG00000260589	10	10p12.33	STAM divergent transcript	ncRNA	STAM-DT	STAM divergent transcript	O	STAM antisense RNA 1 (head to head)|locus 3182	20201218	-
9606	102723167	MIR133A1HG	-	MIR1-2HG	HGNC:HGNC:49594|Ensembl:ENSG00000265142	18	18q11.2	MIR133A1 host gene	ncRNA	MIR133A1HG	MIR133A1 host gene	O	MIR1-2 host gene (non-protein coding)|MIR133A1 host gene (non-protein coding)	20201218	-
9606	102723168	IGHV2-70D	-	-	HGNC:HGNC:49602|Ensembl:ENSG00000211974|IMGT/GENE-DB:IGHV2-70D	14	14q32.33	immunoglobulin heavy variable 2-70D	other	IGHV2-70D	immunoglobulin heavy variable 2-70D	O	-	20201124	-
9606	102723169	IGHV1-69D	-	-	HGNC:HGNC:49601|Ensembl:ENSG00000280411|IMGT/GENE-DB:IGHV1-69D	14	14q32.33	immunoglobulin heavy variable 1-69D	other	IGHV1-69D	immunoglobulin heavy variable 1-69D	O	-	20201124	-
9606	102723170	IGHV3-64D	-	-	HGNC:HGNC:49603|Ensembl:ENSG00000282639|IMGT/GENE-DB:IGHV3-64D	14	14q32.33	immunoglobulin heavy variable 3-64D	other	IGHV3-64D	immunoglobulin heavy variable 3-64D	O	-	20201124	-
9606	102723305	LOC102723305	-	-	-	22	22q12.2	uncharacterized LOC102723305	ncRNA	-	-	-	-	20201124	-
9606	102723312	LOC102723312	-	-	-	14	-	angiogenic factor with G patch and FHA domains 1 pseudogene	pseudo	-	-	-	-	20201124	-
9606	102723313	LOC102723313	-	-	Ensembl:ENSG00000248896	8	8p23.1	uncharacterized LOC102723313	ncRNA	-	-	-	CTD-2135J3.3	20201124	-
9606	102723314	PRELID3BP11	-	SLMO2P11	HGNC:HGNC:49073	9	9p24.1	PRELI domain containing 3B pseudogene 11	pseudo	PRELID3BP11	PRELI domain containing 3B pseudogene 11	O	SLMO2 pseudogene 11|slowmo homolog 2 (Drosophila) pseudogene 11	20201124	-
9606	102723316	FRG1DP	-	-	HGNC:HGNC:51763	20	20q11.1	FSHD region gene 1 family member D, pseudogene	pseudo	FRG1DP	FSHD region gene 1 family member D, pseudogene	O	-	20201124	-
9606	102723318	LINC01053	-	-	HGNC:HGNC:49047|Ensembl:ENSG00000238169	13	13q12.13	long intergenic non-protein coding RNA 1053	ncRNA	LINC01053	long intergenic non-protein coding RNA 1053	O	-	20201124	-
9606	102723320	CERS3-AS1	-	-	HGNC:HGNC:51431	15	15q26.3	CERS3 antisense RNA 1	ncRNA	CERS3-AS1	CERS3 antisense RNA 1	O	-	20201124	-
9606	102723321	LOC102723321	-	-	-	1	1q21.2	uncharacterized LOC102723321	ncRNA	-	-	-	-	20201124	-
9606	102723322	LOC102723322	-	-	Ensembl:ENSG00000260493	8	8q21.2	uncharacterized LOC102723322	ncRNA	-	-	-	-	20201124	-
9606	102723323	LOC102723323	-	-	-	16	16q12.1	uncharacterized LOC102723323	ncRNA	-	-	-	-	20201124	-
9606	102723324	LOC102723324	-	-	-	9	9q33.2	uncharacterized LOC102723324	ncRNA	-	-	-	-	20201124	-
9606	102723330	LINC02729	-	-	HGNC:HGNC:54246|Ensembl:ENSG00000255335	11	11p15.1	long intergenic non-protein coding RNA 2729	ncRNA	LINC02729	long intergenic non-protein coding RNA 2729	O	-	20201124	-
9606	102723331	LOC102723331	-	-	-	4	4q32.3	uncharacterized LOC102723331	ncRNA	-	-	-	-	20201124	-
9606	102723332	LINC00412	-	-	HGNC:HGNC:42745	13	13q12.2	long intergenic non-protein coding RNA 412	ncRNA	LINC00412	long intergenic non-protein coding RNA 412	O	-	20201124	-
9606	102723333	LOC102723333	-	-	-	14	-	retinoic acid receptor responder protein 2 pseudogene	pseudo	-	-	-	-	20201124	-
9606	102723334	LOC102723334	-	-	-	7	7p13	uncharacterized LOC102723334	ncRNA	-	-	-	-	20201124	-
9606	102723335	LOC102723335	-	-	Ensembl:ENSG00000259540	15	15q26.3	uncharacterized LOC102723335	ncRNA	-	-	-	-	20201124	-
9606	102723338	LOC102723338	-	-	-	4	4q21.23	uncharacterized LOC102723338	ncRNA	-	-	-	-	20201124	-
9606	102723339	LOC102723339	-	-	-	5	5p15.31	uncharacterized LOC102723339	ncRNA	-	-	-	-	20201124	-
9606	102723340	LOC102723340	-	-	-	12	12q23.1	uncharacterized LOC102723340	ncRNA	-	-	-	-	20201124	-
9606	102723341	LOC102723341	-	-	-	6	6q22.31	uncharacterized LOC102723341	ncRNA	-	-	-	-	20201124	-
9606	102723342	LOC102723342	-	-	-	14	14q32.33	uncharacterized LOC102723342	ncRNA	-	-	-	-	20201124	-
9606	102723344	LINC02568	-	-	HGNC:HGNC:51430	15	15q22.2-q22.31	long intergenic non-protein coding RNA 2568	ncRNA	LINC02568	long intergenic non-protein coding RNA 2568	O	-	20201124	-
9606	102723345	LOC102723345	-	-	-	13	13q12.3	uncharacterized LOC102723345	ncRNA	-	-	-	-	20201124	-
9606	102723346	HCG21	-	NCRNA00150	HGNC:HGNC:31335	6	6p21.33	HLA complex group 21	ncRNA	HCG21	HLA complex group 21	O	HLA complex group 21 (non-protein coding)	20201124	-
9606	102723347	LOC102723347	-	-	-	Un	-	uncharacterized LOC102723347	ncRNA	-	-	-	-	20201124	-
9606	102723348	LOC102723348	-	-	-	1	1q21.2	uncharacterized LOC102723348	ncRNA	-	-	-	-	20201124	-
9606	102723350	LINC02636	-	-	HGNC:HGNC:54119	10	10q22.1	long intergenic non-protein coding RNA 2636	ncRNA	LINC02636	long intergenic non-protein coding RNA 2636	O	-	20201124	-
9606	102723354	LINC02298	-	-	HGNC:HGNC:53216	14	14q32.33	long intergenic non-protein coding RNA 2298	ncRNA	LINC02298	long intergenic non-protein coding RNA 2298	O	-	20201124	-
9606	102723356	ZFPM2-AS1	-	SCAT3	HGNC:HGNC:50698	8	8q23.1	ZFPM2 antisense RNA 1	ncRNA	ZFPM2-AS1	ZFPM2 antisense RNA 1	O	S-phase cancer-associated transcript 3	20201124	-
9606	102723360	LOC102723360	-	-	-	21	21p11.2	uncharacterized LOC102723360	ncRNA	-	-	-	-	20201213	-
9606	102723362	LINC01884	-	-	HGNC:HGNC:52703|Ensembl:ENSG00000233587	2	2p24.1	long intergenic non-protein coding RNA 1884	ncRNA	LINC01884	long intergenic non-protein coding RNA 1884	O	-	20201124	-
9606	102723364	LOC102723364	-	-	-	3	3p12.1	uncharacterized LOC102723364	ncRNA	-	-	-	-	20201124	-
9606	102723368	LOC102723368	-	-	-	8	8q23.1	uncharacterized LOC102723368	ncRNA	-	-	-	-	20201124	-
9606	102723370	LOC102723370	-	-	-	11	11p15.1-p14.3	uncharacterized LOC102723370	ncRNA	-	-	-	-	20201124	-
9606	102723373	LOC102723373	-	-	-	16	16q12.2	uncharacterized LOC102723373	ncRNA	-	-	-	-	20201124	-
9606	102723376	LOC102723376	-	-	-	10	10p15.3	uncharacterized LOC102723376	ncRNA	-	-	-	-	20201124	-
9606	102723377	CDH23-AS1	-	C10orf106|NCRNA00223|bA327E2.3	HGNC:HGNC:31433|Ensembl:ENSG00000223817	10	10q22.1	CDH23 antisense RNA 1	ncRNA	CDH23-AS1	CDH23 antisense RNA 1	O	CDH23 antisense RNA 1 (non-protein coding)	20201124	-
9606	102723378	LINC01495	-	-	HGNC:HGNC:51161|Ensembl:ENSG00000255323	11	11p14.3	long intergenic non-protein coding RNA 1495	ncRNA	LINC01495	long intergenic non-protein coding RNA 1495	O	-	20201124	-
9606	102723380	LOC102723380	-	-	-	21	21q22.3	uncharacterized LOC102723380	ncRNA	-	-	-	-	20201124	-
9606	102723381	LOC102723381	-	-	-	13	13q12.3	uncharacterized LOC102723381	ncRNA	-	-	-	-	20201124	-
9606	102723382	LOC102723382	-	-	-	Un	-	ankyrin repeat domain-containing protein 20B-like	protein-coding	-	-	-	ankyrin repeat domain-containing protein 20B-like	20201124	-
9606	102723385	COQ7-DT	-	-	HGNC:HGNC:55362|Ensembl:ENSG00000261465	16	16p12.3	COQ7 divergent transcript	ncRNA	COQ7-DT	COQ7 divergent transcript	O	-	20201124	-
9606	102723389	LOC102723389	-	-	-	2	2p24.1	uncharacterized LOC102723389	ncRNA	-	-	-	-	20201124	-
9606	102723390	FRG1EP	-	-	HGNC:HGNC:51764	20	20q11.1	FSHD region gene 1 family member E, pseudogene	pseudo	FRG1EP	FSHD region gene 1 family member E, pseudogene	O	-	20201124	-
9606	102723392	LOC102723392	-	-	-	13	13q12.3	uncharacterized LOC102723392	ncRNA	-	-	-	-	20201124	-
9606	102723393	LOC102723393	-	-	-	Un	-	uncharacterized LOC102723393	ncRNA	-	-	-	-	20201124	-
9606	102723395	LOC102723395	-	-	-	8	8p21.2	uncharacterized LOC102723395	ncRNA	-	-	-	-	20201124	-
9606	102723396	LOC102723396	-	-	-	16	16p12.3	uncharacterized LOC102723396	ncRNA	-	-	-	-	20201124	-
9606	102723401	LOC102723401	-	-	-	2	2p24.1	uncharacterized LOC102723401	ncRNA	-	-	-	-	20201124	-
9606	102723403	LOC102723403	-	-	-	11	11p14.1	uncharacterized LOC102723403	ncRNA	-	-	-	-	20201124	-
9606	102723406	LOC102723406	-	-	-	13	13q13.2	uncharacterized LOC102723406	ncRNA	-	-	-	-	20201124	-
9606	102723407	LOC102723407	-	IGH|IGH@|IGHV4|IGHV4-30|IGHV4-38-2|IGHV4-b|IGVH|IGVH4-39|IGVH4-b|IGVH4b|IgA|IgT|ighv	-	14	-	immunoglobulin heavy variable 4-38-2-like	protein-coding	-	-	-	immunoglobulin heavy variable 4-38-2-like|IG c1051_heavy_IGHV4-39_IGHD7-27_IGHJ3|IG c1120_heavy_IGHV4-39_IGHD3-22_IGHJ4|IG c1168_heavy_IGHV4-39_IGHD2-2_IGHJ5|IG c116_heavy_IGHV4-39_IGHD7-27_IGHJ4|IG c1418_heavy_IGHV4-39_IGHD3-3_IGHJ4|IG c151_heavy_IGHV4-39_IGHD5-24_IGHJ6|IG c168_heavy_IGHV4-39_IGHD6-13_IGHJ5|IG c192_heavy_IGHV4-39_IGHD3-10_IGHJ2|IG c20_heavy_IGHV4-39_IGHD3-3_IGHJ5|IG c29_heavy_IGHV4-39_IGHD4-11_IGHJ6|IG c381_heavy_IGHV4-39_IGHD3-3_IGHJ2|IG c446_heavy_IGHV4-39_IGHD3-22_IGHJ3|IG c477_heavy_IGHV4-39_IGHD6-13_IGHJ4|IG c630_heavy_IGHV4-39_IGHD6-19_IGHJ4|IG c641_heavy_IGHV4-39_IGHD2-2_IGHJ5|IG c735_heavy_IGHV4-39_IGHD2-15_IGHJ4|IG c741_heavy_IGHV4-39_IGHD2-2_IGHJ5|IG c764_heavy_IGHV4-39_IGHD7-27_IGHJ4|IG c904_heavy_IGHV4-39_IGHD7-27_IGHJ2|IG c912_heavy_IGHV4-39_IGHD3-22_IGHJ3|IG c991_heavy_IGHV4-39_IGHD3-3_IGHJ6|IGH + IGL c235_heavy_IGHV4-39_IGHD3-22_IGHJ2|IGH + IGL c448_heavy_IGHV4-39_IGHD6-13_IGHJ4|IGH + IGL c4_heavy_IGHV4-39_IGHD1-1_IGHJ4|IGH c1053_heavy_IGHV4-39_IGHD6-13_IGHJ3|IGH c1102_heavy_IGHV4-39_IGHD2-15_IGHJ3|IGH c1272_heavy_IGHV4-39_IGHD3-9_IGHJ3|IGH c1411_heavy_IGHV4-39_IGHD5-12_IGHJ4|IGH c1486_heavy_IGHV4-39_IGHD1-7_IGHJ4|IGH c1491_heavy_IGHV4-39_IGHD3-10_IGHJ1|IGH c1510_heavy_IGHV4-39_IGHD5-18_IGHJ4|IGH c1535_heavy_IGHV4-39_IGHD5-18_IGHJ4|IGH c1642_heavy_IGHV4-39_IGHD2-21_IGHJ3|IGH c1856_heavy_IGHV4-39_IGHD3-10_IGHJ4|IGH c1858_heavy_IGHV4-39_IGHD2-21_IGHJ3|IGH c1876_heavy_IGHV4-39_IGHD5-18_IGHJ5|IGH c1890_heavy_IGHV4-39_IGHD5-12_IGHJ4|IGH c1911_heavy_IGHV4-39_IGHD5-18_IGHJ4|IGH c1914_heavy_IGHV4-39_IGHD6-6_IGHJ4|IGH c1939_heavy_IGHV4-39_IGHD4-23_IGHJ2|IGH c1953_heavy_IGHV4-39_IGHD5-18_IGHJ5|IGH c1974_heavy_IGHV4-39_IGHD3-22_IGHJ4|IGH c1992_heavy_IGHV4-39_IGHD3-22_IGHJ4|IGH c2014_heavy_IGHV4-39_IGHD4-23_IGHJ3|IGH c2026_heavy_IGHV4-39_IGHD3-22_IGHJ4|IGH c2034_heavy_IGHV4-39_IGHD3-22_IGHJ4|IGH c2040_heavy_IGHV4-39_IGHD1-26_IGHJ3|IGH c2067_heavy_IGHV4-39_IGHD1-26_IGHJ3|IGH c2096_heavy_IGHV4-39_IGHD2-21_IGHJ3|IGH c2102_heavy_IGHV4-39_IGHD4-23_IGHJ3|IGH c2110_heavy_IGHV4-39_IGHD3-22_IGHJ4|IGH c2130_heavy_IGHV4-39_IGHD2-2_IGHJ4|IGH c2159_heavy_IGHV4-39_IGHD4-23_IGHJ2|IGH c2167_heavy_IGHV4-39_IGHD3-22_IGHJ4|IGH c2170_heavy_IGHV4-39_IGHD1-26_IGHJ5|IGH c2222_heavy_IGHV4-39_IGHD2-21_IGHJ3|IGH c2270_heavy_IGHV4-39_IGHD5-12_IGHJ4|IGH c2288_heavy_IGHV4-39_IGHD1-26_IGHJ5|IGH c2371_heavy_IGHV4-39_IGHD3-9_IGHJ4|IGH c2411_heavy_IGHV4-39_IGHD2-21_IGHJ2|IGH c2425_heavy_IGHV4-39_IGHD3-22_IGHJ1|IGH c2468_heavy_IGHV4-39_IGHD1-26_IGHJ5|IGH c2568_heavy_IGHV4-39_IGHD2-15_IGHJ4|IGH c265_heavy_IGHV4-39_IGHD3-16_IGHJ4|IGH c2661_heavy_IGHV4-39_IGHD3-22_IGHJ3|IGH c2794_heavy_IGHV4-39_IGHD1-26_IGHJ2|IGH c2868_heavy_IGHV4-39_IGHD5-12_IGHJ4|IGH c2893_heavy_IGHV4-39_IGHD3-22_IGHJ5|IGH c2974_heavy_IGHV4-39_IGHD2-15_IGHJ6|IGH c305_heavy_IGHV4-39_IGHD3-9_IGHJ4|IGH c3082_heavy_IGHV4-39_IGHD5-5_IGHJ3|IGH c3141_heavy_IGHV4-39_IGHD3-22_IGHJ1|IGH c3146_heavy_IGHV4-39_IGHD2-15_IGHJ4|IGH c3226_heavy_IGHV4-39_IGHD4-17_IGHJ4|IGH c3281_heavy_IGHV4-39_IGHD2-15_IGHJ4|IGH c331_heavy_IGHV4-39_IGHD3-10_IGHJ5|IGH c3433_heavy_IGHV4-39_IGHD5-24_IGHJ4|IGH c3478_heavy_IGHV4-39_IGHD3-22_IGHJ4|IGH c3490_heavy_IGHV4-39_IGHD5-24_IGHJ4|IGH c3495_heavy_IGHV4-39_IGHD3-9_IGHJ4|IGH c3535_heavy_IGHV4-39_IGHD5-24_IGHJ5|IGH c3563_heavy_IGHV4-39_IGHD3-9_IGHJ4|IGH c3693_heavy_IGHV4-39_IGHD3-22_IGHJ6|IGH c3724_heavy_IGHV4-39_IGHD3-10_IGHJ5|IGH c3725_heavy_IGHV4-28_IGHD5-12_IGHJ5|IGH c3746_heavy_IGHV4-39_IGHD6-19_IGHJ3|IGH c3754_heavy_IGHV4-39_IGHD6-19_IGHJ4|IGH c3858_heavy_IGHV4-39_IGHD2-2_IGHJ4|IGH c3911_heavy_IGHV4-39_IGHD3-22_IGHJ4|IGH c3974_heavy_IGHV4-39_IGHD3-22_IGHJ3|IGH c3980_heavy_IGHV4-39_IGHD5-12_IGHJ2|IGH c4013_heavy_IGHV4-39_IGHD6-19_IGHJ4|IGH c4023_heavy_IGHV4-39_IGHD3-22_IGHJ3|IGH c4142_heavy_IGHV4-39_IGHD6-13_IGHJ4|IGH c4162_heavy_IGHV4-39_IGHD6-13_IGHJ4|IGH c4168_heavy_IGHV4-39_IGHD3-22_IGHJ6|IGH c4193_heavy_IGHV4-39_IGHD4-17_IGHJ4|IGH c4197_heavy_IGHV4-39_IGHD5-18_IGHJ3|IGH c632_heavy_IGHV4-39_IGHD3-10_IGHJ4|IGH c933_heavy_IGHV4-39_IGHD6-19_IGHJ6|Ig heavy chain variable region (VDJ)|IgM rheumatoid factor immunoglobulin heavy chain|anti-SARS-CoV-2 immunoglobulin heavy chain variable region|anti-cardiolipin immunoglobulin heavy chain|anti-thrombospondin immunoglobulin heavy chain variable region|hybrid Ig/T-cell receptor precursor VH-DJ|immunglobulin heavy chain variable region|immunoglobulin E heavy chain variable region|immunoglobulin alpha heavy chain variable region|immunoglobulin heavy chain CDR3|immunoglobulin heavy chain variable region|immunoglobulin mu heavy chain variable region|immunoglobulin variable region|non-productive immunoglobulin heavy chain CDR3	20201221	-
9606	102723408	LOC102723408	-	-	-	Un	-	tektin-4-like	pseudo	-	-	-	-	20201124	-
9606	102723409	LOC102723409	-	-	-	6	6q22.33	uncharacterized LOC102723409	ncRNA	-	-	-	-	20201124	-
9606	102723413	LOC102723413	-	-	-	2	2q14.1	uncharacterized LOC102723413	ncRNA	-	-	-	-	20201124	-
9606	102723414	LOC102723414	-	-	-	17	17q12	uncharacterized LOC102723414	ncRNA	-	-	-	-	20201124	-
9606	102723415	LOC102723415	-	-	-	4	4p14	uncharacterized LOC102723415	protein-coding	-	-	-	-	20201124	-
9606	102723416	CDC27P3	-	-	HGNC:HGNC:51754	20	20q11.1	cell division cycle 27 pseudogene 3	pseudo	CDC27P3	cell division cycle 27 pseudogene 3	O	-	20201124	-
9606	102723423	DUX4L25	-	-	HGNC:HGNC:50806|Ensembl:ENSG00000280337	10	10q26.3	double homeobox 4 like 25 (pseudogene)	pseudo	DUX4L25	double homeobox 4 like 25 (pseudogene)	O	-	20201124	-
9606	102723426	LINC01496	-	-	HGNC:HGNC:51162	X	Xp11.22	long intergenic non-protein coding RNA 1496	ncRNA	LINC01496	long intergenic non-protein coding RNA 1496	O	-	20201124	-
9606	102723427	LOC102723427	-	-	Ensembl:ENSG00000225209	7	7q11.22	uncharacterized LOC102723427	ncRNA	-	-	-	-	20201124	-
9606	102723430	LOC102723430	-	-	-	3	3q13.2	uncharacterized LOC102723430	ncRNA	-	-	-	-	20201124	-
9606	102723432	LOC102723432	-	-	-	15	-	serine/threonine-protein kinase PAK 2 pseudogene	pseudo	-	-	-	-	20201124	-
9606	102723436	LOC102723436	-	-	-	1	1p22.1	uncharacterized LOC102723436	ncRNA	-	-	-	-	20201124	-
9606	102723439	LOC102723439	-	-	-	10	10q22.2	uncharacterized LOC102723439	ncRNA	-	-	-	-	20201124	-
9606	102723441	CTD-2154B17.1	-	-	-	5	5p15.2	uncharacterized CTD-2154B17.1	ncRNA	-	-	-	-	20201124	-
9606	102723442	LINC01754	-	-	HGNC:HGNC:52542	20	20q13.12	long intergenic non-protein coding RNA 1754	ncRNA	LINC01754	long intergenic non-protein coding RNA 1754	O	-	20201124	-
9606	102723444	LOC102723444	-	-	-	5	5q23.1	uncharacterized LOC102723444	ncRNA	-	-	-	-	20201124	-
9606	102723445	LOC102723445	-	-	-	6	6q23.2	uncharacterized LOC102723445	ncRNA	-	-	-	-	20201124	-
9606	102723446	LOC102723446	-	-	-	7	7p12.3	uncharacterized LOC102723446	ncRNA	-	-	-	-	20201124	-
9606	102723447	LOC102723447	-	-	-	8	8q23.3	uncharacterized LOC102723447	ncRNA	-	-	-	-	20201124	-
9606	102723448	LINC01986	-	-	HGNC:HGNC:52817|Ensembl:ENSG00000223587	3	3p26.3	long intergenic non-protein coding RNA 1986	ncRNA	LINC01986	long intergenic non-protein coding RNA 1986	O	-	20201124	-
9606	102723449	DUX4L24	-	-	HGNC:HGNC:50805|Ensembl:ENSG00000274599	10	10q26.3	double homeobox 4 like 24 (pseudogene)	pseudo	DUX4L24	double homeobox 4 like 24 (pseudogene)	O	-	20201124	-
9606	102723451	FAM243B	-	-	HGNC:HGNC:53888|Ensembl:ENSG00000277277	21	21p11.2	family with sequence similarity 243 member B	protein-coding	FAM243B	family with sequence similarity 243 member B	O	protein FAM243B|uncharacterized protein C21orf140	20201124	-
9606	102723458	LOC102723458	-	-	-	4	4q22.1	uncharacterized LOC102723458	ncRNA	-	-	-	-	20201124	-
9606	102723461	LOC102723461	-	-	-	15	-	uncharacterized LOC102723461	ncRNA	-	-	-	-	20201124	-
9606	102723462	LOC102723462	-	-	-	Un	-	putative ankyrin repeat domain-containing protein 20A12 pseudogene	pseudo	-	-	-	-	20201124	-
9606	102723464	LOC102723464	-	-	-	15	15q22.31	uncharacterized LOC102723464	ncRNA	-	-	-	-	20201124	-
9606	102723465	ELF3-AS1	-	SCAT7	HGNC:HGNC:40211	1	1q32.1	ELF3 antisense RNA 1	ncRNA	ELF3-AS1	ELF3 antisense RNA 1	O	S-phase cancer-associated transcript 7	20201124	-
9606	102723468	LOC102723468	-	-	-	9	9q33.3	uncharacterized LOC102723468	ncRNA	-	-	-	-	20201124	-
9606	102723471	LHX1-DT	-	-	HGNC:HGNC:53778|Ensembl:ENSG00000277268	17	17q12	LHX1 divergent transcript	ncRNA	LHX1-DT	LHX1 divergent transcript	O	-	20201124	-
9606	102723472	DUX4L23	-	-	HGNC:HGNC:50804|Ensembl:ENSG00000276964	10	10q26.3	double homeobox 4 like 23 (pseudogene)	pseudo	DUX4L23	double homeobox 4 like 23 (pseudogene)	O	-	20201124	-
9606	102723475	KCNE1B	-	-	HGNC:HGNC:52280|Ensembl:ENSG00000276289	21	21p11.2	potassium voltage-gated channel subfamily E regulatory subunit 1B	protein-coding	KCNE1B	potassium voltage-gated channel subfamily E regulatory subunit 1B	O	potassium voltage-gated channel subfamily E member 1B|potassium channel, voltage gated subfamily E regulatory beta subunit 1B	20201124	-
9606	102723478	LOC102723478	-	-	-	15	-	coxsackievirus and adenovirus receptor pseudogene	pseudo	-	-	-	-	20201124	-
9606	102723480	LOC102723480	-	-	-	1	1p22.1	uncharacterized LOC102723480	ncRNA	-	-	-	-	20201124	-
9606	102723481	LINC02206	-	-	HGNC:HGNC:53072|Ensembl:ENSG00000259289	15	15q22.32	long intergenic non-protein coding RNA 2206	ncRNA	LINC02206	long intergenic non-protein coding RNA 2206	O	-	20201124	-
9606	102723483	CSE1L-AS1	-	-	HGNC:HGNC:51232|Ensembl:ENSG00000227431	20	20q13.13	CSE1L antisense RNA 1	ncRNA	CSE1L-AS1	CSE1L antisense RNA 1	O	-	20201124	-
9606	102723487	LINC01497	-	-	HGNC:HGNC:51163|Ensembl:ENSG00000237560	17	17q24.3	long intergenic non-protein coding RNA 1497	ncRNA	LINC01497	long intergenic non-protein coding RNA 1497	O	-	20201124	-
9606	102723490	LOC102723490	-	-	-	13	13q13.3	uncharacterized LOC102723490	ncRNA	-	-	-	-	20201124	-
9606	102723493	LOC102723493	-	-	-	15	15q22.32-q22.33	uncharacterized LOC102723493	ncRNA	-	-	-	-	20201124	-
9606	102723495	DUX4L22	-	-	HGNC:HGNC:50803|Ensembl:ENSG00000277274	10	10q26.3	double homeobox 4 like 22 (pseudogene)	pseudo	DUX4L22	double homeobox 4 like 22 (pseudogene)	O	-	20201124	-
9606	102723498	CDC27P4	-	-	HGNC:HGNC:51753	20	20q11.21	cell division cycle 27 pseudogene 4	pseudo	CDC27P4	cell division cycle 27 pseudogene 4	O	-	20201124	-
9606	102723502	LOC102723502	-	-	Ensembl:ENSG00000276760	15	-	POTE ankyrin domain family member B-like	protein-coding	-	-	-	POTE ankyrin domain family member B-like	20201124	-
9606	102723505	ROCR	-	LINC02095	HGNC:HGNC:52946	17	17q24.3	regulator of chondrogenesis RNA	ncRNA	ROCR	regulator of chondrogenesis RNA	O	long intergenic non-protein coding RNA 2095	20201124	-
9606	102723506	LOC102723506	-	-	-	18	18q23	uncharacterized LOC102723506	ncRNA	-	-	-	-	20201124	-
9606	102723507	LOC102723507	-	-	-	22	22q12.3	uncharacterized LOC102723507	ncRNA	-	-	-	-	20201124	-
9606	102723508	KANTR	-	LINC01155|Spasm	MIM:301019|HGNC:HGNC:49510	X	Xp11.22	KDM5C adjacent transcript	ncRNA	KANTR	KDM5C adjacent transcript	O	KDM5C adjacent non-coding transcript|long intergenic non-protein coding RNA 1155	20201124	-
9606	102723510	LCMT1-AS1	-	-	HGNC:HGNC:51177	16	16p12.1	LCMT1 antisense RNA 1	ncRNA	LCMT1-AS1	LCMT1 antisense RNA 1	O	-	20201124	-
9606	102723512	LOC102723512	-	-	-	3	3p26.2-p26.1	uncharacterized LOC102723512	ncRNA	-	-	-	-	20201124	-
9606	102723513	ZNF30-AS1	-	-	HGNC:HGNC:51179	19	19q13.11	ZNF30 antisense RNA 1	ncRNA	ZNF30-AS1	ZNF30 antisense RNA 1	O	-	20201124	-
9606	102723516	LOC102723516	-	-	-	14	14q21.1	uncharacterized LOC102723516	ncRNA	-	-	-	-	20201124	-
9606	102723517	LOC102723517	-	-	-	17	17q24.3	uncharacterized LOC102723517	ncRNA	-	-	-	-	20201124	-
9606	102723518	DUX4L21	-	-	HGNC:HGNC:50802|Ensembl:ENSG00000275610	10	10q26.3	double homeobox 4 like 21 (pseudogene)	pseudo	DUX4L21	double homeobox 4 like 21 (pseudogene)	O	-	20201124	-
9606	102723525	LINC02498	-	-	HGNC:HGNC:53483|Ensembl:ENSG00000283083	4	4p16.1	long intergenic non-protein coding RNA 2498	ncRNA	LINC02498	long intergenic non-protein coding RNA 2498	O	-	20201124	-
9606	102723526	LINC02218	-	-	HGNC:HGNC:53085|Ensembl:ENSG00000249662	5	5p15.1	long intergenic non-protein coding RNA 2218	ncRNA	LINC02218	long intergenic non-protein coding RNA 2218	O	-	20201124	-
9606	102723528	LOC102723528	-	-	-	Un	-	BCL2/adenovirus E1B 19 kDa protein-interacting protein 3 pseudogene	pseudo	-	-	-	-	20201124	-
9606	102723529	LOC102723529	-	-	-	1	1q32.1	uncharacterized LOC102723529	ncRNA	-	-	-	-	20201124	-
9606	102723530	LOC102723530	-	-	-	2	2p23.2	uncharacterized LOC102723530	ncRNA	-	-	-	-	20201124	-
9606	102723532	LOC102723532	-	-	Ensembl:ENSG00000274792	15	-	olfactory receptor 4N4-like	protein-coding	-	-	-	olfactory receptor 4N4	20201124	-
9606	102723533	LOC102723533	-	-	-	7	7p12.1	uncharacterized LOC102723533	ncRNA	-	-	-	-	20201124	-
9606	102723534	LOC102723534	-	-	-	15	15q11.2	HECT and RLD domain containing E3 ubiquitin protein ligase 2 pseudogene	pseudo	-	-	-	E3 ubiquitin-protein ligase HERC2-like	20201124	-
9606	102723536	LOC102723536	-	-	Ensembl:ENSG00000231876	16	16p12.1	uncharacterized LOC102723536	ncRNA	-	-	-	-	20201124	-
9606	102723538	DUX4L20	-	-	HGNC:HGNC:50801|Ensembl:ENSG00000276164	10	10q26.3	double homeobox 4 like 20 (pseudogene)	pseudo	DUX4L20	double homeobox 4 like 20 (pseudogene)	O	-	20201124	-
9606	102723539	LOC102723539	-	-	-	11	11p13	uncharacterized LOC102723539	ncRNA	-	-	-	-	20201124	-
9606	102723543	LOC102723543	-	-	-	1	1q32.1	uncharacterized LOC102723543	ncRNA	-	-	-	-	20201124	-
9606	102723544	LOC102723544	-	-	Ensembl:ENSG00000255746	12	12p13.33	uncharacterized LOC102723544	ncRNA	-	-	-	-	20201124	-
9606	102723546	LOC102723546	-	-	-	X	Xq26.2	uncharacterized LOC102723546	ncRNA	-	-	-	-	20201124	-
9606	102723547	CSAG2	-	CSAG3|CSAG3B|CT24.2|TRAG-3|TRAG3	HGNC:HGNC:16847|Ensembl:ENSG00000268902	X	Xq28	CSAG family member 2	protein-coding	CSAG2	CSAG family member 2	O	chondrosarcoma-associated gene 2/3 protein|CSAG family, member 3B|cancer/testis antigen 24.2|cancer/testis antigen family 24, member 2|chondrosarcoma-associated gene 2/3 protein-like|taxol resistance associated gene 3|taxol-resistant-associated gene 3 protein	20201213	-
9606	102723548	PAQR5-DT	-	-	HGNC:HGNC:55353	15	15q23	PAQR5 divergent transcript	ncRNA	PAQR5-DT	PAQR5 divergent transcript	O	-	20201124	-
9606	102723552	ANKRD20A21P	-	-	HGNC:HGNC:52329	20	20q11.21	ankyrin repeat domain 20 family member A21, pseudogene	pseudo	ANKRD20A21P	ankyrin repeat domain 20 family member A21, pseudogene	O	-	20201124	-
9606	102723553	SMIM11B	-	-	HGNC:HGNC:51846|Ensembl:ENSG00000273590	21	21p11.2	small integral membrane protein 11B	protein-coding	SMIM11B	small integral membrane protein 11B	O	uncharacterized protein LOC102723553	20201124	-
9606	102723555	SPDYE16	-	-	HGNC:HGNC:51512|Ensembl:ENSG00000185040	7	7q11.23	speedy/RINGO cell cycle regulator family member E16	protein-coding	SPDYE16	speedy/RINGO cell cycle regulator family member E16	O	putative speedy protein E16|WBSCR19-like protein 5-like	20201124	-
9606	102723557	LMNB1-DT	-	-	HGNC:HGNC:53089|Ensembl:ENSG00000251072	5	5q23.2	LMNB1 divergent transcript	ncRNA	LMNB1-DT	LMNB1 divergent transcript	O	-	20201124	-
9606	102723560	LOC102723560	-	-	-	16	16q21	uncharacterized LOC102723560	ncRNA	-	-	-	-	20201124	-
9606	102723561	LOC102723561	-	-	-	5	5p14.3	uncharacterized LOC102723561	ncRNA	-	-	-	-	20201124	-
9606	102723562	LINC01498	-	-	HGNC:HGNC:51164|Ensembl:ENSG00000247213	12	12q23.3	long intergenic non-protein coding RNA 1498	ncRNA	LINC01498	long intergenic non-protein coding RNA 1498	O	-	20201124	-
9606	102723564	LOC102723564	-	-	-	15	15q11.2	uncharacterized LOC102723564	ncRNA	-	-	-	-	20201124	-
9606	102723566	LOC102723566	-	-	Ensembl:ENSG00000225032	9	9q34.11	uncharacterized LOC102723566	ncRNA	-	-	-	-	20201124	-
9606	102723567	LINC02074	-	-	HGNC:HGNC:52920	17	17q25.1	long intergenic non-protein coding RNA 2074	ncRNA	LINC02074	long intergenic non-protein coding RNA 2074	O	-	20201124	-
9606	102723568	LOC102723568	-	-	-	11	11p13	uncharacterized LOC102723568	ncRNA	-	-	-	-	20201124	-
9606	102723570	CDC27P9	-	-	HGNC:HGNC:51759	21	21p11.2	cell division cycle 27 pseudogene 9	pseudo	CDC27P9	cell division cycle 27 pseudogene 9	O	-	20201124	-
9606	102723573	LOC102723573	-	-	-	15	-	40S ribosomal protein S8 pseudogene	pseudo	-	-	-	-	20201124	-
9606	102723574	HAUS6P3	-	-	HGNC:HGNC:50772	7	7p12.1	HAUS augmin like complex subunit 6 pseudogene 3	pseudo	HAUS6P3	HAUS augmin like complex subunit 6 pseudogene 3	O	HAUS augmin-like complex subunit 6 pseudogene	20201124	-
9606	102723575	LOC102723575	-	-	-	11	11q12.1	uncharacterized LOC102723575	ncRNA	-	-	-	-	20201124	-
9606	102723576	LOC102723576	-	-	-	4	4q23	uncharacterized LOC102723576	ncRNA	-	-	-	-	20201124	-
9606	102723578	LINC01440	-	-	HGNC:HGNC:50762	20	20q13.2	long intergenic non-protein coding RNA 1440	ncRNA	LINC01440	long intergenic non-protein coding RNA 1440	O	-	20201124	-
9606	102723582	WDR5B-DT	-	-	HGNC:HGNC:55192|Ensembl:ENSG00000272758	3	3q21.1	WDR5B divergent transcript	ncRNA	WDR5B-DT	WDR5B divergent transcript	O	-	20201124	-
9606	102723584	CDC27P10	-	-	HGNC:HGNC:51760	21	21p11.2	cell division cycle 27 pseudogene 10	pseudo	CDC27P10	cell division cycle 27 pseudogene 10	O	-	20201124	-
9606	102723585	LOC102723585	-	-	-	X	Xp11.22	ornithine aminotransferase pseudogene	pseudo	-	-	-	-	20201124	-
9606	102723590	BMP7-AS1	-	-	HGNC:HGNC:40096	20	20q13.31	BMP7 antisense RNA 1	ncRNA	BMP7-AS1	BMP7 antisense RNA 1	O	-	20201124	-
9606	102723591	LOC102723591	-	-	-	X	Xq28	uncharacterized LOC102723591	ncRNA	-	-	-	-	20201124	-
9606	102723592	LOC102723592	-	-	-	15	-	neurofibromin-like	pseudo	-	-	-	-	20201124	-
9606	102723594	LOC102723594	-	-	-	2	2p23.1	uncharacterized LOC102723594	ncRNA	-	-	-	-	20201124	-
9606	102723596	LOC102723596	-	-	-	3	3p26.1	uncharacterized LOC102723596	ncRNA	-	-	-	-	20201124	-
9606	102723603	CDC27P11	-	-	HGNC:HGNC:51761	21	21p11.2	cell division cycle 27 pseudogene 11	pseudo	CDC27P11	cell division cycle 27 pseudogene 11	O	-	20201124	-
9606	102723604	LOC102723604	-	-	Ensembl:ENSG00000258928	14	14q22.1	uncharacterized LOC102723604	ncRNA	-	-	-	-	20201124	-
9606	102723605	LINC01445	-	-	HGNC:HGNC:50771|Ensembl:ENSG00000231427	7	7p11.2	long intergenic non-protein coding RNA 1445	ncRNA	LINC01445	long intergenic non-protein coding RNA 1445	O	-	20201124	-
9606	102723608	LOC102723608	-	-	-	17	17q12	uncharacterized LOC102723608	ncRNA	-	-	-	-	20201124	-
9606	102723617	LINC01766	-	-	HGNC:HGNC:52556|Ensembl:ENSG00000224910	19	19q13.12	long intergenic non-protein coding RNA 1766	ncRNA	LINC01766	long intergenic non-protein coding RNA 1766	O	-	20201124	-
9606	102723618	LOC102723618	-	-	-	20	20q11.21	serine/arginine repetitive matrix protein 1-like	pseudo	-	-	-	-	20201124	-
9606	102723619	ATXN2-AS	-	-	HGNC:HGNC:51838|Ensembl:ENSG00000258099	12	12q24.12	ATXN2 antisense RNA	ncRNA	ATXN2-AS	ATXN2 antisense RNA	O	-	20201124	-
9606	102723623	LOC102723623	-	-	-	15	15q11.2	golgin subfamily A member 6-like protein 6	protein-coding	-	-	-	golgin subfamily A member 6-like protein 6	20201213	-
9606	102723624	LOC102723624	-	-	-	9	9q21.11	uncharacterized LOC102723624	ncRNA	-	-	-	-	20201124	-
9606	102723626	TUBB8P8	-	-	HGNC:HGNC:42346|Ensembl:ENSG00000213113	3	3q29	tubulin beta 8 class VIII pseudogene 8	pseudo	TUBB8P8	tubulin beta 8 class VIII pseudogene 8	O	tubulin beta-8 chain-like	20201124	-
9606	102723629	LINC02677	-	-	HGNC:HGNC:54171|Ensembl:ENSG00000242147	10	10p15.1	long intergenic non-protein coding RNA 2677	ncRNA	LINC02677	long intergenic non-protein coding RNA 2677	O	-	20201124	-
9606	102723630	LOC102723630	-	-	-	Un	-	uncharacterized LOC102723630	ncRNA	-	-	-	-	20201124	-
9606	102723631	CT45A10	-	CT45-5|CT45A5	HGNC:HGNC:51263|Ensembl:ENSG00000269586	X	Xq26.3	cancer/testis antigen family 45 member A10	protein-coding	CT45A10	cancer/testis antigen family 45 member A10	O	cancer/testis antigen family 45 member A10|Cancer/testis antigen 45-5|Cancer/testis antigen 45A10|Cancer/testis antigen 45A5|Cancer/testis antigen family 45 member A5|cancer/testis antigen family 45 member A-like	20201124	-
9606	102723632	LOC102723632	-	-	-	15	-	olfactory receptor 4S2-like	pseudo	-	-	-	-	20201124	-
9606	102723633	LOC102723633	-	-	-	6	6q23.3	uncharacterized LOC102723633	ncRNA	-	-	-	-	20201124	-
9606	102723634	LOC102723634	-	-	-	15	15q11.2	WAS/WASL-interacting protein family member 3-like	pseudo	-	-	-	-	20201124	-
9606	102723635	LOC102723635	-	-	-	8	8q24.22	uncharacterized LOC102723635	ncRNA	-	-	-	-	20201124	-
9606	102723636	LOC102723636	-	-	-	20	20q11.21	zinc finger protein 285-like	pseudo	-	-	-	-	20201124	-
9606	102723638	LOC102723638	-	-	-	5	5q23.3	uncharacterized LOC102723638	ncRNA	-	-	-	-	20201124	-
9606	102723639	LOC102723639	-	-	-	12	12q24.21	uncharacterized LOC102723639	ncRNA	-	-	-	-	20201124	-
9606	102723640	LINC02259	-	-	HGNC:HGNC:53172|Ensembl:ENSG00000259783	15	15q24.1	long intergenic non-protein coding RNA 2259	ncRNA	LINC02259	long intergenic non-protein coding RNA 2259	O	-	20201124	-
9606	102723641	HID1-AS1	-	-	HGNC:HGNC:51181|Ensembl:ENSG00000263586	17	17q25.1	HID1 antisense RNA 1	ncRNA	HID1-AS1	HID1 antisense RNA 1	O	-	20201124	-
9606	102723644	LINC01499	-	-	HGNC:HGNC:51165|Ensembl:ENSG00000255171	11	11p12	long intergenic non-protein coding RNA 1499	ncRNA	LINC01499	long intergenic non-protein coding RNA 1499	O	-	20201124	-
9606	102723647	RPL23AP97	-	-	HGNC:HGNC:51632	13	13q34	ribosomal protein L23a pseudogene 97	pseudo	RPL23AP97	ribosomal protein L23a pseudogene 97	O	-	20200624	-
9606	102723648	LOC102723648	-	-	-	6	6p21.31	uncharacterized LOC102723648	ncRNA	-	-	-	-	20201124	-
9606	102723649	LOC102723649	-	-	-	6	6q23.3	uncharacterized LOC102723649	ncRNA	-	-	-	-	20201124	-
9606	102723654	LOC102723654	-	-	-	5	5q23.3	uncharacterized LOC102723654	ncRNA	-	-	-	-	20201124	-
9606	102723655	LOC102723655	-	TP53TG3|TP53TG3B|TP53TG3C|TP53TG3D|TP53TG3E|TP53TG3F	-	16	-	TP53-target gene 3 protein	protein-coding	-	-	-	tP53-target gene 3 protein|TP53-inducible gene 3 protein	20201124	-
9606	102723656	LOC102723656	-	-	-	7	7p11.2	uncharacterized LOC102723656	ncRNA	-	-	-	-	20201124	-
9606	102723657	LOC102723657	-	-	-	15	15q24.1	uncharacterized LOC102723657	ncRNA	-	-	-	-	20201124	-
9606	102723660	SOWAHCP3	-	-	HGNC:HGNC:54507	20	20q11.21	SOWAHC pseudogene 3	pseudo	SOWAHCP3	SOWAHC pseudogene 3	O	-	20201124	-
9606	102723661	LINC02790	-	-	HGNC:HGNC:54313|Ensembl:ENSG00000237435	1	1p21.3	long intergenic non-protein coding RNA 2790	ncRNA	LINC02790	long intergenic non-protein coding RNA 2790	O	-	20201124	-
9606	102723663	LOC102723663	-	-	-	3	3p25.3	uncharacterized LOC102723663	ncRNA	-	-	-	-	20201124	-
9606	102723665	LOC102723665	-	-	-	10	10q24.1	uncharacterized LOC102723665	ncRNA	-	-	-	-	20201124	-
9606	102723668	LOC102723668	-	-	-	21	21p11.2	protein FAM182A-like	pseudo	-	-	-	-	20201124	-
9606	102723670	LOC102723670	-	-	-	14	14q22.3	uncharacterized LOC102723670	ncRNA	-	-	-	-	20201124	-
9606	102723672	LOC102723672	-	-	-	7	7p22.3	uncharacterized LOC102723672	ncRNA	-	-	-	-	20201124	-
9606	102723675	LOC102723675	-	-	-	4	4p15.2	uncharacterized LOC102723675	ncRNA	-	-	-	-	20201124	-
9606	102723678	LOC102723678	-	-	-	9	9q13	uncharacterized LOC102723678	ncRNA	-	-	-	-	20201124	-
9606	102723680	CT45A9	-	CT45-2|CT45A2|CT45A8	HGNC:HGNC:51262|Ensembl:ENSG00000270946	X	Xq26.3	cancer/testis antigen family 45 member A9	protein-coding	CT45A9	cancer/testis antigen family 45 member A9	O	cancer/testis antigen family 45 member A9|Cancer/testis antigen 45-2|Cancer/testis antigen 45A2|Cancer/testis antigen 45A8|Cancer/testis antigen family 45 member A2|Cancer/testis antigen family 45 member A8|cancer/testis antigen 45A9	20201124	-
9606	102723681	LOC102723681	-	-	-	Un	-	protein capicua homolog pseudogene	pseudo	-	-	-	-	20201124	-
9606	102723684	LOC102723684	-	-	Ensembl:ENSG00000286477	7	7p11.2	uncharacterized LOC102723684	ncRNA	-	-	-	-	20201124	-
9606	102723686	LOC102723686	-	-	-	7	7q36.2	uncharacterized LOC102723686	ncRNA	-	-	-	-	20201124	-
9606	102723688	LOC102723688	-	-	-	22	22p11.2	serine/arginine repetitive matrix protein 1-like	pseudo	-	-	-	-	20201124	-
9606	102723689	LOC102723689	-	-	-	16	-	actin-related protein 3B-like	pseudo	-	-	-	-	20201124	-
9606	102723690	LOC102723690	-	-	-	6	6q24.1	uncharacterized LOC102723690	ncRNA	-	-	-	-	20201124	-
9606	102723692	LOC102723692	-	-	Ensembl:ENSG00000261448	16	16p12.3	uncharacterized LOC102723692	ncRNA	-	-	-	-	20201124	-
9606	102723694	LOC102723694	-	-	-	8	8q24.22	uncharacterized LOC102723694	ncRNA	-	-	-	-	20201124	-
9606	102723696	LOC102723696	-	-	-	3	3q21.2	uncharacterized LOC102723696	ncRNA	-	-	-	-	20201124	-
9606	102723699	LINC02284	-	-	HGNC:HGNC:53201	14	14q22.3	long intergenic non-protein coding RNA 2284	ncRNA	LINC02284	long intergenic non-protein coding RNA 2284	O	-	20201124	-
9606	102723701	LOC102723701	-	-	Ensembl:ENSG00000183154	8	8p11.23	uncharacterized LOC102723701	ncRNA	-	-	-	-	20201124	-
9606	102723704	LOC102723704	-	-	-	4	4q24	uncharacterized LOC102723704	ncRNA	-	-	-	-	20201124	-
9606	102723708	LOC102723708	-	-	-	16	16p11.2	uncharacterized LOC102723708	ncRNA	-	-	-	-	20201124	-
9606	102723709	LOC102723709	-	-	-	9	9q21.11	uncharacterized LOC102723709	ncRNA	-	-	-	-	20201124	-
9606	102723711	CDC27P7	-	-	HGNC:HGNC:51757	22	22p11.2	cell division cycle 27 pseudogene 7	pseudo	CDC27P7	cell division cycle 27 pseudogene 7	O	-	20201124	-
9606	102723713	LOC102723713	-	TP53TG3|TP53TG3A|TP53TG3B|TP53TG3C|TP53TG3D|TP53TG3E|TP53TG3F	Ensembl:ENSG00000275869	16	-	TP53-target gene 3 protein	protein-coding	-	-	-	tP53-target gene 3 protein|TP53-inducible gene 3 protein	20201124	-
9606	102723714	LOC102723714	-	-	-	15	15q24.1	uncharacterized LOC102723714	ncRNA	-	-	-	-	20201124	-
9606	102723716	LOC102723716	-	-	-	8	8p11.23	uncharacterized LOC102723716	ncRNA	-	-	-	-	20201124	-
9606	102723722	LOC102723722	-	-	-	22	22q13.2	uncharacterized LOC102723722	protein-coding	-	-	-	uncharacterized protein LOC102723722	20201124	-
9606	102723724	LOC102723724	-	-	-	6	6q24.1	uncharacterized LOC102723724	ncRNA	-	-	-	-	20201124	-
9606	102723725	LOC102723725	-	-	-	14	14q23.1	uncharacterized LOC102723725	ncRNA	-	-	-	-	20201124	-
9606	102723727	LPGAT1-AS1	-	-	HGNC:HGNC:41221|Ensembl:ENSG00000229258	1	1q32.3	LPGAT1 antisense RNA 1	ncRNA	LPGAT1-AS1	LPGAT1 antisense RNA 1	O	-	20201124	-
9606	102723728	LOC102723728	-	-	Ensembl:ENSG00000185164	16	16p12.3	nodal modulator 3-like	protein-coding	-	-	-	nodal modulator 3-like	20201124	-
9606	102723729	LOC102723729	-	-	-	8	8p11.21	uncharacterized LOC102723729	ncRNA	-	-	-	-	20201124	-
9606	102723730	LOC102723730	-	-	-	2	2p25.3	uncharacterized LOC102723730	ncRNA	-	-	-	-	20201124	-
9606	102723733	LOC102723733	-	-	-	4	4p15.2	uncharacterized LOC102723733	ncRNA	-	-	-	-	20201124	-
9606	102723737	CT45A8	-	CT45-2|CT45A2|CT45A9	HGNC:HGNC:51261|Ensembl:ENSG00000278085	X	Xq26.3	cancer/testis antigen family 45 member A8	protein-coding	CT45A8	cancer/testis antigen family 45 member A8	O	cancer/testis antigen family 45 member A8|Cancer/testis antigen 45-2|Cancer/testis antigen 45A2|Cancer/testis antigen 45A9|Cancer/testis antigen family 45 member A2|Cancer/testis antigen family 45 member A9|cancer/testis antigen 45A8	20201124	-
9606	102723739	LOC102723739	-	-	-	2	2p22.2	uncharacterized LOC102723739	ncRNA	-	-	-	-	20201124	-
9606	102723740	LOC102723740	-	-	-	5	5p13.1	uncharacterized LOC102723740	ncRNA	-	-	-	-	20201124	-
9606	102723741	LINC02863	-	-	HGNC:HGNC:41290	5	5q31.1	long intergenic non-protein coding RNA 2863	ncRNA	LINC02863	long intergenic non-protein coding RNA 2863	O	-	20201124	-
9606	102723742	LINC01500	-	-	HGNC:HGNC:51166|Ensembl:ENSG00000258583	14	14q23.1	long intergenic non-protein coding RNA 1500	ncRNA	LINC01500	long intergenic non-protein coding RNA 1500	O	-	20201124	-
9606	102723748	LOC102723748	-	-	-	Un	-	40S ribosomal protein SA-like	pseudo	-	-	-	-	20201124	-
9606	102723749	LOC102723749	-	-	-	15	15q11.2	uncharacterized LOC102723749	ncRNA	-	-	-	-	20201124	-
9606	102723750	LOC102723750	-	-	-	15	15q24.1	uncharacterized LOC102723750	protein-coding	-	-	-	uncharacterized protein LOC102723750	20201124	-
9606	102723752	LOC102723752	-	-	-	5	5p13.1	uncharacterized LOC102723752	ncRNA	-	-	-	-	20201124	-
9606	102723753	LOC102723753	-	-	-	16	-	HECT and RLD domain containing E3 ubiquitin protein ligase 2 pseudogene	pseudo	-	-	-	putative HERC2-like protein 3	20201124	-
9606	102723757	LOC102723757	-	-	-	12	12q13.11	uncharacterized LOC102723757	ncRNA	-	-	-	-	20201124	-
9606	102723758	LOC102723758	-	-	-	7	7p22.3	uncharacterized LOC102723758	ncRNA	-	-	-	-	20201124	-
9606	102723759	LOC102723759	-	-	-	3	3q21.3	uncharacterized LOC102723759	ncRNA	-	-	-	-	20201124	-
9606	102723760	LOC102723760	-	-	-	1	1p36.11	uncharacterized LOC102723760	ncRNA	-	-	-	-	20201124	-
9606	102723761	LINC02773	-	-	HGNC:HGNC:54293	1	1q32.3	long intergenic non-protein coding RNA 2773	ncRNA	LINC02773	long intergenic non-protein coding RNA 2773	O	-	20201124	-
9606	102723763	LOC102723763	-	-	-	4	4p16.3	uncharacterized LOC102723763	ncRNA	-	-	-	-	20201124	-
9606	102723764	LINC02364	-	-	HGNC:HGNC:53288	4	4p15.1	long intergenic non-protein coding RNA 2364	ncRNA	LINC02364	long intergenic non-protein coding RNA 2364	O	-	20201124	-
9606	102723765	LOC102723765	-	-	-	11	11q12.3	uncharacterized LOC102723765	ncRNA	-	-	-	CTD-2531D15.4	20201124	-
9606	102723766	LINC02362	-	-	HGNC:HGNC:53284	4	4q35.1	long intergenic non-protein coding RNA 2362	ncRNA	LINC02362	long intergenic non-protein coding RNA 2362	O	-	20201124	-
9606	102723769	LOC102723769	-	-	-	22	22p11.2	uncharacterized LOC102723769	ncRNA	-	-	-	-	20201124	-
9606	102723775	LINC01315	-	C22orf32-1|lnc-C22orf32-1	HGNC:HGNC:50513|Ensembl:ENSG00000229891	22	22q13.2	long intergenic non-protein coding RNA 1315	ncRNA	LINC01315	long intergenic non-protein coding RNA 1315	O	-	20201124	-
9606	102723776	LOC102723776	-	-	-	Un	-	protein FAM182A-like	pseudo	-	-	-	-	20201124	-
9606	102723777	LOC102723777	-	-	-	17	17p13.3	putative uncharacterized protein FLJ44672	pseudo	-	-	-	-	20201124	-
9606	102723778	LINC02497	-	-	HGNC:HGNC:53482	4	4p15.1	long intergenic non-protein coding RNA 2497	ncRNA	LINC02497	long intergenic non-protein coding RNA 2497	O	-	20201124	-
9606	102723780	FRG1FP	-	-	HGNC:HGNC:51765	22	22p11.2	FSHD region gene 1 family member F, pseudogene	pseudo	FRG1FP	FSHD region gene 1 family member F, pseudogene	O	-	20201124	-
9606	102723784	LOC102723784	-	-	-	1	1p21.2	uncharacterized LOC102723784	ncRNA	-	-	-	-	20201124	-
9606	102723786	LOC102723786	-	-	Ensembl:ENSG00000261260	16	16q22.2	uncharacterized LOC102723786	ncRNA	-	-	-	CTD-2520I13.1	20201124	-
9606	102723789	LOC102723789	-	-	-	6	6p21.2	uncharacterized LOC102723789	ncRNA	-	-	-	-	20201124	-
9606	102723791	LOC102723791	-	-	-	7	7q11.23	uncharacterized LOC102723791	ncRNA	-	-	-	-	20201124	-
9606	102723795	LOC102723795	-	-	-	7	7q36.3	uncharacterized LOC102723795	ncRNA	-	-	-	-	20201124	-
9606	102723796	TLE7	-	chico	HGNC:HGNC:53648|Ensembl:ENSG00000260734	16	16q22.2	TLE family member 7	protein-coding	TLE7	TLE family member 7	O	transducin-like enhancer protein 7|transducin like enhancer of split family member 7|transducin-like enhancer protein 2	20201217	-
9606	102723798	LOC102723798	-	-	-	19	19p13.3	uncharacterized LOC102723798	ncRNA	-	-	-	-	20201124	-
9606	102723803	LOC102723803	-	-	-	9	9p24.3	uncharacterized LOC102723803	ncRNA	-	-	-	-	20201124	-
9606	102723809	LOC102723809	-	-	Ensembl:ENSG00000259116	14	14q23.3	uncharacterized LOC102723809	ncRNA	-	-	-	-	20201124	-
9606	102723811	LOC102723811	-	-	-	19	19p13.3	uncharacterized LOC102723811	ncRNA	-	-	-	-	20201124	-
9606	102723814	LOC102723814	-	-	-	20	20q13.33	uncharacterized LOC102723814	ncRNA	-	-	-	-	20201124	-
9606	102723815	LOC102723815	-	-	-	16	-	disintegrin and metalloproteinase domain-containing protein 29-like	pseudo	-	-	-	-	20201124	-
9606	102723817	CNIH3-AS2	-	-	HGNC:HGNC:41162|Ensembl:ENSG00000233384	1	1q42.12	CNIH3 antisense RNA 2	ncRNA	CNIH3-AS2	CNIH3 antisense RNA 2	O	-	20201124	-
9606	102723818	LINC01248	-	-	HGNC:HGNC:49842	2	2p25.2	long intergenic non-protein coding RNA 1248	ncRNA	LINC01248	long intergenic non-protein coding RNA 1248	O	-	20201124	-
9606	102723819	LOC102723819	-	-	-	17	17q12	uncharacterized LOC102723819	ncRNA	-	-	-	-	20201124	-
9606	102723824	EML4-AS1	-	-	HGNC:HGNC:40112	2	2p21	EML4 antisense RNA 1	ncRNA	EML4-AS1	EML4 antisense RNA 1	O	-	20201124	-
9606	102723825	LOC102723825	-	-	-	2	2q37.3	uncharacterized LOC102723825	ncRNA	-	-	-	-	20201124	-
9606	102723828	LINC02506	-	-	HGNC:HGNC:53495	4	4p15.1	long intergenic non-protein coding RNA 2506	ncRNA	LINC02506	long intergenic non-protein coding RNA 2506	O	-	20201124	-
9606	102723831	LOC102723831	-	-	-	6	6q25.1	uncharacterized LOC102723831	ncRNA	-	-	-	-	20201124	-
9606	102723833	USH2A-AS2	-	-	HGNC:HGNC:40605|Ensembl:ENSG00000233620	1	1q41	USH2A antisense RNA 2	ncRNA	USH2A-AS2	USH2A antisense RNA 2	O	-	20201124	-
9606	102723834	LOC102723834	-	-	-	1	1q42.12	uncharacterized LOC102723834	ncRNA	-	-	-	-	20201124	-
9606	102723838	LOC102723838	-	-	Ensembl:ENSG00000255482	11	11q22.2	uncharacterized LOC102723838	ncRNA	-	-	-	-	20201124	-
9606	102723839	LINC02224	-	BRCAT107	HGNC:HGNC:53093	5	5p12	long intergenic non-protein coding RNA 2224	ncRNA	LINC02224	long intergenic non-protein coding RNA 2224	O	breast cancer-associated transcript 107	20201124	-
9606	102723840	LOC102723840	-	-	-	X	-	uncharacterized LOC102723840	ncRNA	-	-	-	-	20201124	-
9606	102723841	LOC102723841	-	-	-	16	-	uncharacterized LOC102723841	ncRNA	-	-	-	-	20201124	-
9606	102723842	LOC102723842	-	-	-	7	7p11.2	uncharacterized LOC102723842	ncRNA	-	-	-	-	20201124	-
9606	102723846	LOC102723846	-	-	-	4	4p15.1	uncharacterized LOC102723846	ncRNA	-	-	-	-	20201124	-
9606	102723847	LOC102723847	-	-	-	Un	-	uncharacterized LOC102723847	ncRNA	-	-	-	-	20201124	-
9606	102723849	SPDYE17	-	-	HGNC:HGNC:51513|Ensembl:ENSG00000186645	7	7q11.23	speedy/RINGO cell cycle regulator family member E17	protein-coding	SPDYE17	speedy/RINGO cell cycle regulator family member E17	O	putative speedy protein E17	20201213	-
9606	102723850	LOC102723850	-	-	-	9	9q21.13	uncharacterized LOC102723850	ncRNA	-	-	-	-	20201124	-
9606	102723851	LOC102723851	-	-	-	17	-	uncharacterized LOC102723851	ncRNA	-	-	-	-	20201124	-
9606	102723852	TPT1P7	-	-	HGNC:HGNC:49300	7	7p15.3	tumor protein, translationally-controlled 1 pseudogene 7	pseudo	TPT1P7	tumor protein, translationally-controlled 1 pseudogene 7	O	-	20201124	-
9606	102723854	LINC01819	-	-	HGNC:HGNC:52624|Ensembl:ENSG00000231826	2	2p21	long intergenic non-protein coding RNA 1819	ncRNA	LINC01819	long intergenic non-protein coding RNA 1819	O	-	20201124	-
9606	102723855	LOC102723855	-	-	-	9	9q34.2	uncharacterized LOC102723855	ncRNA	-	-	-	-	20201124	-
9606	102723859	TBC1D3E	-	PRC17|TBC1D3|TBC1D3A|TBC1DE3	MIM:610808|HGNC:HGNC:27071|Ensembl:ENSG00000278599	17	17q12	TBC1 domain family member 3E	protein-coding	TBC1D3E	TBC1 domain family member 3E	O	TBC1 domain family member 3E|Prostate cancer gene 17 protein|Protein TRE17-alpha|Rab GTPase-activating protein PRC17|TBC1 domain family member 3|TBC1 domain family member-like	20201213	-
9606	102723862	LOC102723862	-	-	-	11	11q22.3	uncharacterized LOC102723862	ncRNA	-	-	-	-	20201124	-
9606	102723869	LOC102723869	-	-	-	16	-	uncharacterized LOC102723869	ncRNA	-	-	-	-	20201124	-
9606	102723870	LOC102723870	-	-	-	1	1p35.1	uncharacterized LOC102723870	ncRNA	-	-	-	-	20201124	-
9606	102723872	LOC102723872	-	-	-	7	7p22.3	uncharacterized LOC102723872	ncRNA	-	-	-	-	20201124	-
9606	102723875	LINC01065	-	-	HGNC:HGNC:49103	13	13q14.3	long intergenic non-protein coding RNA 1065	ncRNA	LINC01065	long intergenic non-protein coding RNA 1065	O	-	20201124	-
9606	102723876	LOC102723876	-	-	-	16	16q22.3	uncharacterized LOC102723876	ncRNA	-	-	-	-	20201124	-
9606	102723878	LOC102723878	-	-	-	11	11q13.1	uncharacterized LOC102723878	ncRNA	-	-	-	-	20201124	-
9606	102723879	LOC102723879	-	-	-	11	11q22.3	uncharacterized LOC102723879	ncRNA	-	-	-	-	20201124	-
9606	102723883	LOC102723883	-	-	Ensembl:ENSG00000223504	6	6q12	uncharacterized LOC102723883	ncRNA	-	-	-	-	20201124	-
9606	102723885	SRI-AS1	-	-	HGNC:HGNC:40564	7	7q21.12	SRI antisense RNA 1	ncRNA	SRI-AS1	SRI antisense RNA 1	O	-	20201124	-
9606	102723886	LYPLAL1-AS1	-	-	HGNC:HGNC:54054	1	1q41	LYPLAL1 antisense RNA 1	ncRNA	LYPLAL1-AS1	LYPLAL1 antisense RNA 1	O	-	20201124	-
9606	102723890	LOC102723890	-	-	-	16	-	uncharacterized LOC102723890	ncRNA	-	-	-	-	20201124	-
9606	102723895	LINC02552	-	-	HGNC:HGNC:53587|Ensembl:ENSG00000256422	11	11q22.3	long intergenic non-protein coding RNA 2552	ncRNA	LINC02552	long intergenic non-protein coding RNA 2552	O	-	20201124	-
9606	102723896	LOC102723896	-	-	-	4	4q25	uncharacterized LOC102723896	ncRNA	-	-	-	-	20201124	-
9606	102723897	WASH9P	-	-	HGNC:HGNC:53981	1	1p36.33	WAS protein family homolog 9, pseudogene	pseudo	WASH9P	WAS protein family homolog 9, pseudogene	O	-	20201124	-
9606	102723899	PTTG1IP2	-	-	HGNC:HGNC:55318|Ensembl:ENSG00000251154	7	7q21.13	PTTG1IP family member 2	protein-coding	PTTG1IP2	PTTG1IP family member 2	O	uncharacterized protein LOC102723899	20201209	-
9606	102723904	LOC102723904	-	-	-	2	2p21	uncharacterized LOC102723904	ncRNA	-	-	-	-	20201124	-
9606	102723906	LOC102723906	-	-	-	4	4q35.2	uncharacterized LOC102723906	ncRNA	-	-	-	-	20201124	-
9606	102723910	LOC102723910	-	-	-	13	13q21.2	uncharacterized LOC102723910	ncRNA	-	-	-	-	20201124	-
9606	102723911	LOC102723911	-	-	-	X	Xq13.1	uncharacterized LOC102723911	ncRNA	-	-	-	-	20201124	-
9606	102723914	LOC102723914	-	-	-	4	4q26	uncharacterized LOC102723914	ncRNA	-	-	-	-	20201124	-
9606	102723920	LINC02515	-	-	HGNC:HGNC:53504	4	4q35.2	long intergenic non-protein coding RNA 2515	ncRNA	LINC02515	long intergenic non-protein coding RNA 2515	O	-	20201124	-
9606	102723922	LOC102723922	-	-	-	6	6p25.3	uncharacterized LOC102723922	ncRNA	-	-	-	-	20201124	-
9606	102723924	LOC102723924	-	-	-	1	-	uncharacterized LOC102723924	ncRNA	-	-	-	-	20201124	-
9606	102723927	LINC01238	-	-	HGNC:HGNC:49795|Ensembl:ENSG00000237940	2	2q37.3	long intergenic non-protein coding RNA 1238	ncRNA	LINC01238	long intergenic non-protein coding RNA 1238	O	-	20201124	-
9606	102723930	LOC102723930	-	-	-	16	-	uncharacterized LOC102723930	protein-coding	-	-	-	uncharacterized protein LOC102723930	20201124	-
9606	102723932	LNCARSR	-	lnc-TALC	HGNC:HGNC:53864|Ensembl:ENSG00000233086	9	9q21.31	lncRNA regulator of Akt signaling associated with HCC and RCC	ncRNA	LNCARSR	lncRNA regulator of Akt signaling associated with HCC and RCC	O	lncRNA Activated in RCC with Sunitinib Resistance|temozolomide-associated lncRNA in glioblastoma recurrence	20201220	-
9606	102723933	LOC102723933	-	-	-	17	17q12	uncharacterized LOC102723933	ncRNA	-	-	-	-	20201124	-
9606	102723934	LOC102723934	-	-	-	Y	Yq11.222	BCL-6 corepressor pseudogene	pseudo	-	-	-	-	20201124	-
9606	102723935	LOC102723935	-	-	-	1	1q42.13	uncharacterized LOC102723935	ncRNA	-	-	-	-	20201124	-
9606	102723944	LOC102723944	-	-	-	6	6p25.3	uncharacterized LOC102723944	ncRNA	-	-	-	-	20201124	-
9606	102723945	LOC102723945	-	-	-	16	-	sodium/hydrogen exchanger 9B1-like	pseudo	-	-	-	-	20201124	-
9606	102723948	LOC102723948	-	-	-	9	9q34.3	uncharacterized LOC102723948	ncRNA	-	-	-	-	20201124	-
9606	102723952	UBE2V1P16	-	-	HGNC:HGNC:55086	X	Xq25	UBE2V1 pseudogene 16	pseudo	UBE2V1P16	UBE2V1 pseudogene 16	O	-	20201124	-
9606	102723955	PDE4DIPP7	-	-	HGNC:HGNC:55098	1	1q21.2	PDE4DIP pseudogene 7	pseudo	PDE4DIPP7	PDE4DIP pseudogene 7	O	phosphodiesterase 4D interacting protein pseudogene	20201124	-
9606	102723961	LOC102723961	-	-	-	17	17q25.3	uncharacterized LOC102723961	ncRNA	-	-	-	-	20201124	-
9606	102723963	LOC102723963	-	-	-	12	12q13.12	uncharacterized LOC102723963	ncRNA	-	-	-	-	20201124	-
9606	102723964	LOC102723964	-	-	-	16	-	protein ABHD17A-like	pseudo	-	-	-	-	20201124	-
9606	102723966	LOC102723966	-	-	-	11	11q23.1	uncharacterized LOC102723966	ncRNA	-	-	-	-	20201124	-
9606	102723967	LOC102723967	-	-	-	4	4q26	uncharacterized LOC102723967	ncRNA	-	-	-	-	20201124	-
9606	102723968	LOC102723968	-	-	Ensembl:ENSG00000219926	13	13q21.31	uncharacterized LOC102723968	ncRNA	-	-	-	-	20201124	-
9606	102723971	LOC102723971	-	-	Ensembl:ENSG00000236543	9	9q34.3	lipocalin 1-like	protein-coding	-	-	-	beta-lactoglobulin|beta-lactoglobulin-like	20201124	-
9606	102723977	UBE2V1P11	-	-	HGNC:HGNC:44896	2	2q33.1	UBE2V1 pseudogene 11	pseudo	UBE2V1P11	UBE2V1 pseudogene 11	O	ubiquitin conjugating enzyme E2 V1 pseudogene 11|ubiquitin conjugating enzyme E2 variant 1 pseudogene 11|ubiquitin-conjugating enzyme E2 variant 1 pseudogene	20201124	-
9606	102723981	RPL23AP84	-	-	HGNC:HGNC:51575|Ensembl:ENSG00000261914	4	4q35.2	ribosomal protein L23a pseudogene 84	pseudo	RPL23AP84	ribosomal protein L23a pseudogene 84	O	-	20201124	-
9606	102723983	LOC102723983	-	-	-	12	12q13.13	uncharacterized LOC102723983	ncRNA	-	-	-	-	20201124	-
9606	102723985	LOC102723985	-	-	-	15	15q25.2	uncharacterized LOC102723985	ncRNA	-	-	-	-	20201124	-
9606	102723989	LOC102723989	-	-	-	9	9q21.32	uncharacterized LOC102723989	ncRNA	-	-	-	-	20201124	-
9606	102723994	LOC102723994	-	-	-	9	9p24.1	uncharacterized LOC102723994	ncRNA	-	-	-	-	20201124	-
9606	102723996	LOC102723996	-	-	Ensembl:ENSG00000277117	21	21p12	ICOS ligand	protein-coding	-	-	-	ICOS ligand	20201124	-
9606	102723999	LOC102723999	-	-	-	16	-	rho GTPase-activating protein 23-like	pseudo	-	-	-	-	20201124	-
9606	102724000	LINC01626	-	-	HGNC:HGNC:52257	6	6q13	long intergenic non-protein coding RNA 1626	ncRNA	LINC01626	long intergenic non-protein coding RNA 1626	O	-	20201124	-
9606	102724001	LOC102724001	-	-	-	15	15q25.2	uncharacterized LOC102724001	ncRNA	-	-	-	-	20201124	-
9606	102724008	LOC102724008	-	-	-	2	2p16.3	uncharacterized LOC102724008	ncRNA	-	-	-	-	20201124	-
9606	102724009	KIF1C-AS1	-	-	HGNC:HGNC:40324|Ensembl:ENSG00000227495	17	17p13.2	KIF1C antisense RNA 1	ncRNA	KIF1C-AS1	KIF1C antisense RNA 1	O	-	20201124	-
9606	102724014	LOC102724014	-	-	-	16	-	translation initiation factor IF-2-like	protein-coding	-	-	-	uncharacterized protein LOC102724014	20201124	-
9606	102724015	LOC102724015	-	-	-	14	14q24.2	uncharacterized LOC102724015	ncRNA	-	-	-	-	20201124	-
9606	102724018	FRG2KP	-	-	HGNC:HGNC:51797|Ensembl:ENSG00000261741	16	16p11.2	FSHD region gene 2 family member K, pseudogene	pseudo	FRG2KP	FSHD region gene 2 family member K, pseudogene	O	-	20201124	-
9606	102724019	LOC102724019	-	-	-	3	3q22.2	uncharacterized LOC102724019	ncRNA	-	-	-	-	20201124	-
9606	102724020	LOC102724020	-	-	Ensembl:ENSG00000256803	12	12p13.2	uncharacterized LOC102724020	ncRNA	-	-	-	-	20201124	-
9606	102724023	GATD3B	-	KNP-I	HGNC:HGNC:53816|Ensembl:ENSG00000280071	21	21p12	glutamine amidotransferase like class 1 domain containing 3B	protein-coding	GATD3B	glutamine amidotransferase like class 1 domain containing 3B	O	glutamine amidotransferase-like class 1 domain-containing protein 3B, mitochondrial|ES1 protein homolog, mitochondrial|keio novel protein-I	20201124	-
9606	102724025	LOC102724025	-	-	-	7	7q22.1	60S ribosomal protein L29-like	pseudo	-	-	-	-	20201124	-
9606	102724027	LOC102724027	-	-	-	9	9p23	uncharacterized LOC102724027	ncRNA	-	-	-	-	20201124	-
9606	102724030	LOC102724030	-	-	-	12	12q13.13	uncharacterized LOC102724030	ncRNA	-	-	-	-	20201124	-
9606	102724031	LOC102724031	-	-	-	16	-	ribosome biogenesis protein BMS1 homolog	pseudo	-	-	-	-	20201124	-
9606	102724034	LOC102724034	-	-	-	15	15q25.2	uncharacterized LOC102724034	ncRNA	-	-	-	-	20201124	-
9606	102724035	NDUFA5P2	-	-	HGNC:HGNC:48855	8	8q22.3	NADH:ubiquinone oxidoreductase subunit A5 pseudogene 2	pseudo	NDUFA5P2	NADH:ubiquinone oxidoreductase subunit A5 pseudogene 2	O	NADH dehydrogenase (ubiquinone) 1 alpha subcomplex, 5 pseudogene 2	20201124	-
9606	102724036	LOC102724036	-	-	-	9	9q21.33	uncharacterized LOC102724036	ncRNA	-	-	-	-	20201124	-
9606	102724039	LINC02654	-	-	HGNC:HGNC:54140|Ensembl:ENSG00000226140	10	10p13	long intergenic non-protein coding RNA 2654	ncRNA	LINC02654	long intergenic non-protein coding RNA 2654	O	-	20201124	-
9606	102724046	LOC102724046	-	-	-	1	1q41	uncharacterized LOC102724046	ncRNA	-	-	-	-	20201124	-
9606	102724047	WWOX-AS1	-	-	HGNC:HGNC:53169	16	16q23.1	WWOX antisense RNA 1	ncRNA	WWOX-AS1	WWOX antisense RNA 1	O	RP11-190D6.2	20201124	-
9606	102724048	LOC102724048	-	-	-	3	3p22.3	uncharacterized LOC102724048	ncRNA	-	-	-	-	20201124	-
9606	102724050	LOC102724050	-	-	Ensembl:ENSG00000258137	12	12q13.13	uncharacterized LOC102724050	ncRNA	-	-	-	-	20201124	-
9606	102724052	LOC102724052	-	-	-	16	-	translation initiation factor IF-2-like	protein-coding	-	-	-	uncharacterized protein LOC102724052	20201124	-
9606	102724053	LINC02529	-	-	HGNC:HGNC:53555|Ensembl:ENSG00000234777	6	6q25.3	long intergenic non-protein coding RNA 2529	ncRNA	LINC02529	long intergenic non-protein coding RNA 2529	O	-	20201124	-
9606	102724055	LOC102724055	-	-	-	15	15q13.2	uncharacterized LOC102724055	ncRNA	-	-	-	-	20201124	-
9606	102724057	LOC102724057	-	-	Ensembl:ENSG00000230303	9	9q21.33	uncharacterized LOC102724057	ncRNA	-	-	-	-	20201124	-
9606	102724058	LOC102724058	-	-	Ensembl:ENSG00000236107	2	2q24.3	uncharacterized LOC102724058	ncRNA	-	-	-	-	20201124	-
9606	102724062	FAM153DP	-	-	HGNC:HGNC:55022	16	16p11.2	family with sequence similarity 153 member D, pseudogene	pseudo	FAM153DP	family with sequence similarity 153 member D, pseudogene	O	-	20201124	-
9606	102724064	LOC102724064	-	-	Ensembl:ENSG00000255468	11	11q13.2	uncharacterized LOC102724064	ncRNA	-	-	-	-	20201124	-
9606	102724066	LOC102724066	-	-	-	16	-	uncharacterized LOC102724066	pseudo	-	-	-	-	20201124	-
9606	102724068	LOC102724068	-	-	-	3	3q23	uncharacterized LOC102724068	ncRNA	-	-	-	-	20201124	-
9606	102724070	LOC102724070	-	-	-	5	5q15	NADH dehydrogenase [ubiquinone] 1 alpha subcomplex subunit 5 pseudogene	pseudo	-	-	-	-	20201124	-
9606	102724072	LOC102724072	-	-	-	2	2p16.2	uncharacterized LOC102724072	ncRNA	-	-	-	-	20201124	-
9606	102724076	LINC01038	-	-	HGNC:HGNC:49026|Ensembl:ENSG00000229011	13	13q31.1	long intergenic non-protein coding RNA 1038	ncRNA	LINC01038	long intergenic non-protein coding RNA 1038	O	-	20201124	-
9606	102724077	LINC01389	-	-	HGNC:HGNC:50661	1	1p33	long intergenic non-protein coding RNA 1389	ncRNA	LINC01389	long intergenic non-protein coding RNA 1389	O	-	20201124	-
9606	102724078	LOC102724078	-	-	-	15	15q13.3	uncharacterized LOC102724078	ncRNA	-	-	-	-	20201124	-
9606	102724080	LOC102724080	-	-	-	9	9q21.33	uncharacterized LOC102724080	ncRNA	-	-	-	-	20201124	-
9606	102724081	LOC102724081	-	-	-	2	2q24.3	uncharacterized LOC102724081	ncRNA	-	-	-	-	20201124	-
9606	102724082	LOC102724082	-	-	-	10	10p12.31	uncharacterized LOC102724082	ncRNA	-	-	-	-	20201124	-
9606	102724084	LOC102724084	-	-	-	16	16q23.2	uncharacterized LOC102724084	ncRNA	-	-	-	-	20201124	-
9606	102724087	LOC102724087	-	-	-	6	6q26	uncharacterized LOC102724087	ncRNA	-	-	-	-	20201124	-
9606	102724092	LOC102724092	-	-	-	X	Xp22.2	uncharacterized LOC102724092	ncRNA	-	-	-	-	20201124	-
9606	102724093	LOC102724093	-	-	-	15	15q25.2	golgin subfamily A member 6-like protein 4	pseudo	-	-	-	-	20201124	-
9606	102724094	MUC12-AS1	-	-	HGNC:HGNC:40382|Ensembl:ENSG00000227053	7	7q22.1	MUC12 antisense RNA 1	ncRNA	MUC12-AS1	MUC12 antisense RNA 1	O	-	20201124	-
9606	102724096	LOC102724096	-	-	-	6	6p25.2	uncharacterized LOC102724096	ncRNA	-	-	-	-	20201124	-
9606	102724097	TTC39A-AS1	-	-	HGNC:HGNC:40851|Ensembl:ENSG00000261664	1	1p32.3	TTC39A antisense RNA 1	ncRNA	TTC39A-AS1	TTC39A antisense RNA 1	O	-	20201124	-
9606	102724100	SLC35F3-AS1	-	-	HGNC:HGNC:41027	1	1q42.2	SLC35F3 antisense RNA 1	ncRNA	SLC35F3-AS1	SLC35F3 antisense RNA 1	O	-	20201124	-
9606	102724101	TP53TG3E	-	TP53TG3|TP53TG3B|TP53TG3C|TP53TG3D|TP53TG3F	HGNC:HGNC:51816|Ensembl:ENSG00000275034	16	16p11.2	TP53 target 3 family member E	protein-coding	TP53TG3E	TP53 target 3 family member E	O	TP53-target gene 3 protein|TP53-inducible gene 3 protein	20201124	-
9606	102724102	LOC102724102	-	-	-	9	9p22.1	uncharacterized LOC102724102	ncRNA	-	-	-	-	20201124	-
9606	102724104	LOC102724104	-	-	-	3	3p22.2	uncharacterized LOC102724104	ncRNA	-	-	-	-	20201124	-
9606	102724105	ZNF528-AS1	-	-	HGNC:HGNC:51305|Ensembl:ENSG00000269834	19	19q13.41	ZNF528 antisense RNA 1	ncRNA	ZNF528-AS1	ZNF528 antisense RNA 1	O	-	20201124	-
9606	102724117	LOC102724117	-	-	-	15	15q25.2	golgin subfamily A member 6-like protein 4	pseudo	-	-	-	-	20201124	-
9606	102724120	LOC102724120	-	-	-	3	3q24	uncharacterized LOC102724120	ncRNA	-	-	-	-	20201124	-
9606	102724122	LOC102724122	-	-	-	5	5q11.2	uncharacterized LOC102724122	ncRNA	-	-	-	CTD-2023N9.1	20201124	-
9606	102724127	TP53TG3F	-	TP53TG3|TP53TG3B|TP53TG3C|TP53TG3D|TP53TG3E	HGNC:HGNC:51817|Ensembl:ENSG00000278848	16	16p11.2	TP53 target 3 family member F	protein-coding	TP53TG3F	TP53 target 3 family member F	O	TP53-target gene 3 protein|TP53-inducible gene 3 protein	20201124	-
9606	102724130	LINC02564	-	-	HGNC:HGNC:53604	18	18p11.32	long intergenic non-protein coding RNA 2564	ncRNA	LINC02564	long intergenic non-protein coding RNA 2564	O	-	20201124	-
9606	102724135	LOC102724135	-	-	-	15	15q25.2	uncharacterized LOC102724135	pseudo	-	-	-	golgin subfamily A member 2-like protein 3	20201124	-
9606	102724142	LOC102724142	-	-	-	2	2p16.1	uncharacterized LOC102724142	ncRNA	-	-	-	-	20201124	-
9606	102724143	LOC102724143	-	-	-	7	7p15.3	uncharacterized LOC102724143	ncRNA	-	-	-	-	20201124	-
9606	102724145	LOC102724145	-	-	-	3	3q24	uncharacterized LOC102724145	ncRNA	-	-	-	-	20201124	-
9606	102724146	LOC102724146	-	-	-	12	12p12.3	uncharacterized LOC102724146	ncRNA	-	-	-	-	20201124	-
9606	102724148	LOC102724148	-	-	-	13	13q11	putative ankyrin repeat domain-containing protein 30B-like	pseudo	-	-	-	-	20201124	-
9606	102724149	LOC102724149	-	-	-	13	13q32.1	uncharacterized LOC102724149	ncRNA	-	-	-	-	20201124	-
9606	102724150	LOC102724150	-	-	-	X	Xq21.31	uncharacterized LOC102724150	ncRNA	-	-	-	-	20201124	-
9606	102724151	LOC102724151	-	-	Ensembl:ENSG00000278633	22	-	putative POM121-like protein 1	protein-coding	-	-	-	putative POM121-like protein 1	20201124	-
9606	102724152	LOC102724152	-	-	-	6	6q26	uncharacterized LOC102724152	ncRNA	-	-	-	-	20201124	-
9606	102724153	LOC102724153	-	-	Ensembl:ENSG00000224721	14	14q24.3	uncharacterized LOC102724153	ncRNA	-	-	-	-	20201124	-
9606	102724156	LOC102724156	-	-	-	9	9q22.1	uncharacterized LOC102724156	ncRNA	-	-	-	-	20201124	-
9606	102724158	LOC102724158	-	-	-	4	4q27	uncharacterized LOC102724158	ncRNA	-	-	-	-	20201124	-
9606	102724159	LOC102724159	-	-	Ensembl:ENSG00000275464	21	21p12	periodic tryptophan protein 2 homolog	protein-coding	-	-	-	periodic tryptophan protein 2 homolog	20201124	-
9606	102724163	LOC102724163	-	-	Ensembl:ENSG00000260228	16	16q23.3	uncharacterized LOC102724163	ncRNA	-	-	-	-	20201124	-
9606	102724165	LINC02703	-	-	HGNC:HGNC:54218	11	11q23.3	long intergenic non-protein coding RNA 2703	ncRNA	LINC02703	long intergenic non-protein coding RNA 2703	O	-	20201124	-
9606	102724167	PABPC5-AS1	-	CXorf46	HGNC:HGNC:31845|Ensembl:ENSG00000234161	X	Xq21.31	PABPC5 antisense RNA 1	ncRNA	PABPC5-AS1	PABPC5 antisense RNA 1	O	PABPC5 antisense RNA 1 (non-protein coding)	20201124	-
9606	102724168	LINC02542	-	-	HGNC:HGNC:53576	6	6q14.1	long intergenic non-protein coding RNA 2542	ncRNA	LINC02542	long intergenic non-protein coding RNA 2542	O	-	20201124	-
9606	102724178	LOC102724178	-	-	Ensembl:ENSG00000258021	12	12q13.13	filamin-B-like	pseudo	-	-	-	-	20201124	-
9606	102724181	LOC102724181	-	-	-	16	16p11.2	rhophilin-2-like	pseudo	-	-	-	-	20201124	-
9606	102724183	LOC102724183	-	-	-	17	17q21.31	Wnt family member 9-like	protein-coding	-	-	-	-	20201124	-
9606	102724188	LINC01674	-	-	HGNC:HGNC:52462|Ensembl:ENSG00000228159	21	21q11.2	long intergenic non-protein coding RNA 1674	ncRNA	LINC01674	long intergenic non-protein coding RNA 1674	O	-	20201124	-
9606	102724190	LINC02289	-	-	HGNC:HGNC:53205|Ensembl:ENSG00000258819	14	14q24.3	long intergenic non-protein coding RNA 2289	ncRNA	LINC02289	long intergenic non-protein coding RNA 2289	O	-	20201124	-
9606	102724191	LOC102724191	-	-	-	15	15q25.2	chondroitin sulfate proteoglycan 4-like	pseudo	-	-	-	-	20201124	-
9606	102724193	LOC102724193	-	-	-	9	9q34.3	uncharacterized LOC102724193	ncRNA	-	-	-	-	20201124	-
9606	102724194	LOC102724194	-	-	-	2	2q31.1	uncharacterized LOC102724194	ncRNA	-	-	-	-	20201124	-
9606	102724197	LOC102724197	-	GGT2	-	22	-	inactive glutathione hydrolase 2	protein-coding	-	-	-	inactive glutathione hydrolase 2|putative glutathione hydrolase 3 proenzyme|putative glutathione hydrolase light chain 3|gamma-glutamyl transpeptidase	20201124	-
9606	102724200	LOC102724200	-	-	-	21	21p12	trafficking protein particle complex subunit 10-like	protein-coding	-	-	-	trafficking protein particle complex subunit 10-like	20201124	-
9606	102724201	TBX18-AS1	-	-	HGNC:HGNC:52256|Ensembl:ENSG00000228290	6	6q14.3	TBX18 antisense RNA 1	ncRNA	TBX18-AS1	TBX18 antisense RNA 1	O	-	20201124	-
9606	102724202	LOC102724202	-	-	-	10	10p12.1	uncharacterized LOC102724202	ncRNA	-	-	-	-	20201124	-
9606	102724207	LOC102724207	-	-	-	16	16p11.2	uncharacterized LOC102724207	ncRNA	-	-	-	-	20201124	-
9606	102724208	LINC01900	-	-	HGNC:HGNC:52719	18	18q11.2	long intergenic non-protein coding RNA 1900	ncRNA	LINC01900	long intergenic non-protein coding RNA 1900	O	-	20201124	-
9606	102724210	LOC102724210	-	-	-	4	4q28.1	uncharacterized LOC102724210	ncRNA	-	-	-	-	20201124	-
9606	102724214	LOC102724214	-	-	-	15	15q14	uncharacterized LOC102724214	ncRNA	-	-	-	-	20201124	-
9606	102724219	LOC102724219	-	-	-	21	21p12	uncharacterized LOC102724219	ncRNA	-	-	-	-	20201213	-
9606	102724220	LOC102724220	-	-	-	6	6q27	uncharacterized LOC102724220	ncRNA	-	-	-	-	20201124	-
9606	102724222	LOC102724222	-	-	-	1	1q23.1	uncharacterized LOC102724222	ncRNA	-	-	-	-	20201124	-
9606	102724223	LOC102724223	-	-	-	16	16p11.2	sodium- and chloride-dependent creatine transporter 1-like	pseudo	-	-	-	-	20201124	-
9606	102724224	LINC01117	-	-	HGNC:HGNC:49260|Ensembl:ENSG00000224577	2	2q31.1	long intergenic non-protein coding RNA 1117	ncRNA	LINC01117	long intergenic non-protein coding RNA 1117	O	-	20201124	-
9606	102724227	LOC102724227	-	-	-	12	12p12.3	uncharacterized LOC102724227	ncRNA	-	-	-	-	20201124	-
9606	102724231	C3orf86	-	LINC00694	HGNC:HGNC:44570|Ensembl:ENSG00000225873	3	3p21.31	chromosome 3 putative open reading frame 86	protein-coding	C3orf86	chromosome 3 putative open reading frame 86	O	uncharacterized protein C3orf86|long intergenic non-protein coding RNA 694	20201124	-
9606	102724233	LINC02576	-	-	HGNC:HGNC:53748	2	2p14	long intergenic non-protein coding RNA 2576	ncRNA	LINC02576	long intergenic non-protein coding RNA 2576	O	-	20201124	-
9606	102724234	LOC102724234	-	-	-	6	6p24.3	uncharacterized LOC102724234	ncRNA	-	-	-	-	20201124	-
9606	102724236	LOC102724236	-	-	-	1	1q43	nascent polypeptide-associated complex subunit alpha, muscle-specific form-like	pseudo	-	-	-	-	20201124	-
9606	102724237	LOC102724237	-	-	-	9	9q22.2	putative uncharacterized protein UNQ6494/PRO21346	protein-coding	-	-	-	putative uncharacterized protein UNQ6494/PRO21346	20201124	-
9606	102724238	LOC102724238	-	-	Ensembl:ENSG00000204802	9	9q13	uncharacterized LOC102724238	ncRNA	-	-	-	-	20201124	-
9606	102724245	LOC102724245	-	-	-	10	10p12.1	uncharacterized LOC102724245	ncRNA	-	-	-	-	20201124	-
9606	102724246	TTC39C-AS1	-	-	HGNC:HGNC:51321|Ensembl:ENSG00000264745	18	18q11.2	TTC39C antisense RNA 1	ncRNA	TTC39C-AS1	TTC39C antisense RNA 1	O	-	20201124	-
9606	102724250	LOC102724250	-	-	Ensembl:ENSG00000271254	1	-	neuroblastoma breakpoint family member 1	protein-coding	-	-	-	neuroblastoma breakpoint family member 1	20201124	-
9606	102724253	LOC102724253	-	-	-	15	15q14	uncharacterized LOC102724253	ncRNA	-	-	-	-	20201124	-
9606	102724261	LOC102724261	-	-	-	12	12p12.1	uncharacterized LOC102724261	ncRNA	-	-	-	-	20201124	-
9606	102724262	LOC102724262	-	-	-	17	17p13.1	uncharacterized LOC102724262	ncRNA	-	-	-	-	20201124	-
9606	102724264	LINC02658	-	-	HGNC:HGNC:54144|Ensembl:ENSG00000234973	10	10q11.21	long intergenic non-protein coding RNA 2658	ncRNA	LINC02658	long intergenic non-protein coding RNA 2658	O	-	20201124	-
9606	102724265	LOC102724265	-	-	Ensembl:ENSG00000255980	11	11q13.3	uncharacterized LOC102724265	protein-coding	-	-	-	uncharacterized protein LOC102724265	20201124	-
9606	102724269	LOC102724269	-	-	-	1	1q21.1	uncharacterized LOC102724269	pseudo	-	-	-	-	20201124	-
9606	102724273	LOC102724273	-	-	-	19	19q13.42	uncharacterized LOC102724273	ncRNA	-	-	-	-	20201124	-
9606	102724279	CLEC4O	-	LINC01835	HGNC:HGNC:52651|Ensembl:ENSG00000267453	19	19p13.12	C-type lectin domain family 4 member O	pseudo	CLEC4O	C-type lectin domain family 4 member O	O	long intergenic non-protein coding RNA 1835	20201208	-
9606	102724288	LOC102724288	-	-	-	2	2q31.3	uncharacterized LOC102724288	ncRNA	-	-	-	-	20201124	-
9606	102724289	LOC102724289	-	-	-	3	3q25.2	uncharacterized LOC102724289	ncRNA	-	-	-	-	20201124	-
9606	102724290	LOC102724290	-	-	-	19	19q13.42	uncharacterized LOC102724290	ncRNA	-	-	-	-	20201124	-
9606	102724294	LINC02311	-	-	HGNC:HGNC:53230	14	14q31.1	long intergenic non-protein coding RNA 2311	ncRNA	LINC02311	long intergenic non-protein coding RNA 2311	O	-	20201124	-
9606	102724297	CCR5AS	-	-	HGNC:HGNC:54398	3	3p21.31	CCR5 antisense RNA	ncRNA	CCR5AS	CCR5 antisense RNA	O	-	20201124	-
9606	102724301	LOC102724301	-	-	Ensembl:ENSG00000254854	11	11q23.3	uncharacterized LOC102724301	ncRNA	-	-	-	-	20201124	-
9606	102724307	CYP17A1-AS1	-	CYP17A1OS|bA753C18.3	HGNC:HGNC:31671|Ensembl:ENSG00000166272	10	10q24.32	CYP17A1 antisense RNA 1	ncRNA	CYP17A1-AS1	CYP17A1 antisense RNA 1	O	CYP17A1 antisense RNA 1 (non-protein coding)|cytochrome P450, family 17, subfamily A, polypeptide 1 opposite strand	20201124	-
9606	102724312	LINC01770	-	-	HGNC:HGNC:52560	1	1p36.33	long intergenic non-protein coding RNA 1770	ncRNA	LINC01770	long intergenic non-protein coding RNA 1770	O	-	20201124	-
9606	102724316	SVIL-AS1	-	-	HGNC:HGNC:51219|Ensembl:ENSG00000224597	10	10p11.23	SVIL antisense RNA 1	ncRNA	SVIL-AS1	SVIL antisense RNA 1	O	RP11-534G20.3	20201124	-
9606	102724319	LOC102724319	-	-	Ensembl:ENSG00000286429	1	1p31.3	uncharacterized LOC102724319	ncRNA	-	-	-	-	20201124	-
9606	102724321	LINC01628	-	-	HGNC:HGNC:52259|Ensembl:ENSG00000232688	2	2p14	long intergenic non-protein coding RNA 1628	ncRNA	LINC01628	long intergenic non-protein coding RNA 1628	O	-	20201124	-
9606	102724322	LOC102724322	-	-	-	9	9p13.3-p13.2	uncharacterized LOC102724322	ncRNA	-	-	-	-	20201124	-
9606	102724323	LOC102724323	-	-	Ensembl:ENSG00000231964	10	10q11.21	uncharacterized LOC102724323	ncRNA	-	-	-	-	20201124	-
9606	102724327	LOC102724327	-	-	-	6	6p12.2	uncharacterized LOC102724327	ncRNA	-	-	-	-	20201124	-
9606	102724329	LOC102724329	-	-	-	1	1q23.3	uncharacterized LOC102724329	ncRNA	-	-	-	-	20201124	-
9606	102724330	LOC102724330	-	-	Ensembl:ENSG00000228801	8	8q11.23	uncharacterized LOC102724330	ncRNA	-	-	-	-	20201124	-
9606	102724333	LOC102724333	-	-	-	10	10p11.23	uncharacterized LOC102724333	ncRNA	-	-	-	-	20201124	-
9606	102724334	LOC102724334	-	-	Ensembl:ENSG00000274559	21	21p12	histone H2B type F-S-like	protein-coding	-	-	-	histone H2B type F-S-like	20201124	-
9606	102724338	LINC02305	-	-	HGNC:HGNC:53224|Ensembl:ENSG00000258532	14	14q31.2	long intergenic non-protein coding RNA 2305	ncRNA	LINC02305	long intergenic non-protein coding RNA 2305	O	-	20201124	-
9606	102724339	CTB-30L5.1	-	-	-	7	7q22.3	uncharacterized CTB-30L5.1	ncRNA	-	-	-	CTB-111H14.1	20201124	-
9606	102724340	LOC102724340	-	-	-	2	2q32.1	uncharacterized LOC102724340	ncRNA	-	-	-	-	20201124	-
9606	102724341	NEURL1-AS1	-	-	HGNC:HGNC:51220|Ensembl:ENSG00000235470	10	10q24.33	NEURL1 antisense RNA 1	ncRNA	NEURL1-AS1	NEURL1 antisense RNA 1	O	-	20201124	-
9606	102724344	LINC02188	-	-	HGNC:HGNC:53050|Ensembl:ENSG00000261175	16	16q24.1	long intergenic non-protein coding RNA 2188	ncRNA	LINC02188	long intergenic non-protein coding RNA 2188	O	-	20201124	-
9606	102724345	LOC102724345	-	-	-	17	17q21.31	ADP ribosylation factor like GTPase 17A pseudogene	pseudo	-	-	-	ADP-ribosylation factor-like 17A pseudogene	20201124	-
9606	102724350	LINC02637	-	-	HGNC:HGNC:54120	10	10q11.22	long intergenic non-protein coding RNA 2637	ncRNA	LINC02637	long intergenic non-protein coding RNA 2637	O	-	20201124	-
9606	102724351	LOC102724351	-	-	-	10	10q24.33	uncharacterized LOC102724351	ncRNA	-	-	-	-	20201124	-
9606	102724354	LINC01669	-	-	HGNC:HGNC:52457|Ensembl:ENSG00000280191	21	21p12	long intergenic non-protein coding RNA 1669	ncRNA	LINC01669	long intergenic non-protein coding RNA 1669	O	-	20201124	-
9606	102724355	LOC102724355	-	-	-	21	21q21.3	uncharacterized LOC102724355	ncRNA	-	-	-	-	20201124	-
9606	102724357	LOC102724357	-	-	Ensembl:ENSG00000234519	6	6q27	uncharacterized LOC102724357	ncRNA	-	-	-	-	20201124	-
9606	102724358	LOC102724358	-	-	-	1	1q23.3	uncharacterized LOC102724358	ncRNA	-	-	-	-	20201124	-
9606	102724360	HOMER3-AS1	-	-	HGNC:HGNC:53775	19	19p13.11	HOMER3 antisense RNA 1	ncRNA	HOMER3-AS1	HOMER3 antisense RNA 1	O	-	20201124	-
9606	102724362	SPINT1-AS1	-	-	HGNC:HGNC:53162|Ensembl:ENSG00000261183	15	15q15.1	SPINT1 antisense RNA 1	ncRNA	SPINT1-AS1	SPINT1 antisense RNA 1	O	RP11-532F12.5	20201124	-
9606	102724363	LOC102724363	-	-	-	7	7q31.1	uncharacterized LOC102724363	ncRNA	-	-	-	-	20201124	-
9606	102724364	SEC22B4P	-	-	HGNC:HGNC:53892	1	1q21.1	SEC22 homolog B4, pseudogene	pseudo	SEC22B4P	SEC22 homolog B4, pseudogene	O	-	20201124	-
9606	102724365	LOC102724365	-	-	-	2	2p11.2	otopetrin-1-like	pseudo	-	-	-	-	20201124	-
9606	102724368	LINC02585	-	CELSR3-AS1	HGNC:HGNC:50302|Ensembl:ENSG00000228350	3	3p21.31	long intergenic non-protein coding RNA 2585	ncRNA	LINC02585	long intergenic non-protein coding RNA 2585	O	CELSR3 antisense RNA 1 (head to head)	20201124	-
9606	102724370	LOC102724370	-	-	-	21	21p12	uncharacterized LOC102724370	ncRNA	-	-	-	-	20201124	-
9606	102724373	LINC02831	-	-	HGNC:HGNC:54365|Ensembl:ENSG00000224173	2	2p14	long intergenic non-protein coding RNA 2831	ncRNA	LINC02831	long intergenic non-protein coding RNA 2831	O	-	20201124	-
9606	102724378	LOC102724378	-	-	-	22	22q13.1	uncharacterized LOC102724378	ncRNA	-	-	-	-	20201124	-
9606	102724379	LOC102724379	-	-	-	6	6p24.1	uncharacterized LOC102724379	ncRNA	-	-	-	-	20201124	-
9606	102724380	LINC02316	-	-	HGNC:HGNC:53235	14	14q31.3	long intergenic non-protein coding RNA 2316	ncRNA	LINC02316	long intergenic non-protein coding RNA 2316	O	-	20201124	-
9606	102724382	LOC102724382	-	-	-	1	1q44	uncharacterized LOC102724382	ncRNA	-	-	-	-	20201124	-
9606	102724386	LINC01393	-	-	HGNC:HGNC:50669|Ensembl:ENSG00000225535	7	7q31.2	long intergenic non-protein coding RNA 1393	ncRNA	LINC01393	long intergenic non-protein coding RNA 1393	O	-	20201124	-
9606	102724389	LOC102724389	-	-	-	2	2p14	uncharacterized LOC102724389	ncRNA	-	-	-	-	20201124	-
9606	102724392	LINC02197	-	-	HGNC:HGNC:53063	5	5q13.2	long intergenic non-protein coding RNA 2197	ncRNA	LINC02197	long intergenic non-protein coding RNA 2197	O	-	20201124	-
9606	102724393	LOC102724393	-	-	-	15	15q25.3	uncharacterized LOC102724393	ncRNA	-	-	-	-	20201124	-
9606	102724397	TWSG1-DT	-	-	HGNC:HGNC:55329	18	18p11.22	TWSG1 divergent transcript	ncRNA	TWSG1-DT	TWSG1 divergent transcript	O	-	20201124	-
9606	102724398	CH507-42P11.6	-	-	-	21	21p12	uncharacterized CH507-42P11.6	protein-coding	-	-	-	uncharacterized protein CH507-42P11.6	20201124	-
9606	102724404	LOC102724404	-	-	-	5	5q33.3	uncharacterized LOC102724404	ncRNA	-	-	-	CTB-109A12.1	20201124	-
9606	102724406	SIM1-AS1	-	-	HGNC:HGNC:40530	6	6q16.3	SIM1 antisense RNA 1	ncRNA	SIM1-AS1	SIM1 antisense RNA 1	O	-	20201124	-
9606	102724407	LOC102724407	-	-	-	7	7q31.2	uncharacterized LOC102724407	ncRNA	-	-	-	-	20201124	-
9606	102724410	LOC102724410	-	-	-	11	11q24.2	uncharacterized LOC102724410	ncRNA	-	-	-	-	20201124	-
9606	102724416	LOC102724416	-	-	-	1	1p31.3	uncharacterized LOC102724416	ncRNA	-	-	-	-	20201124	-
9606	102724417	LOC102724417	-	-	-	18	18q12.2	uncharacterized LOC102724417	ncRNA	-	-	-	-	20201124	-
9606	102724419	LOC102724419	-	-	-	3	3q26.1	uncharacterized LOC102724419	ncRNA	-	-	-	-	20201124	-
9606	102724420	LOC102724420	-	-	-	21	21q21.3	uncharacterized LOC102724420	ncRNA	-	-	-	-	20201124	-
9606	102724421	LOC102724421	-	-	Ensembl:ENSG00000257083	12	12q14.3	uncharacterized LOC102724421	ncRNA	-	-	-	-	20201124	-
9606	102724427	LOC102724427	-	-	-	19	19p12	uncharacterized LOC102724427	ncRNA	-	-	-	-	20201124	-
9606	102724428	SIK1B	-	SIK|SIK-1|SIK1|SNF1LK	HGNC:HGNC:52389|Ensembl:ENSG00000275993	21	21p12	salt inducible kinase 1B (putative)	protein-coding	SIK1B	salt inducible kinase 1B (putative)	O	probable serine/threonine-protein kinase SIK1B|Salt-inducible kinase 1|Serine/threonine-protein kinase SNF1-like kinase 1|Serine/threonine-protein kinase SNF1LK|salt-inducible kinase 1B|serine/threonine-protein kinase SIK1	20201124	-
9606	102724429	LOC102724429	-	-	-	1	1p36.32	uncharacterized LOC102724429	ncRNA	-	-	-	-	20201124	-
9606	102724430	KRT8P50	-	-	HGNC:HGNC:48346|Ensembl:ENSG00000260799	15	15q15.2	keratin 8 pseudogene 50	pseudo	KRT8P50	keratin 8 pseudogene 50	O	keratin, type II cytoskeletal 8 pseudogene	20201124	-
9606	102724431	LOC102724431	-	-	-	9	9p11.2	uncharacterized LOC102724431	ncRNA	-	-	-	-	20201124	-
9606	102724433	LINC02420	-	-	HGNC:HGNC:53350|Ensembl:ENSG00000256172	12	12q15	long intergenic non-protein coding RNA 2420	ncRNA	LINC02420	long intergenic non-protein coding RNA 2420	O	-	20201124	-
9606	102724434	LOC102724434	-	-	Ensembl:ENSG00000237870	7	7q31.2	uncharacterized LOC102724434	ncRNA	-	-	-	-	20201124	-
9606	102724437	LOC102724437	-	-	-	1	1q21.2	profilin-1-like	pseudo	-	-	-	-	20201124	-
9606	102724438	LOC102724438	-	-	-	3	3p21.31	uncharacterized LOC102724438	ncRNA	-	-	-	CTD-2330K9.2|CTD-2330K9.3	20201124	-
9606	102724439	LOC102724439	-	-	-	10	10q25.1	uncharacterized LOC102724439	ncRNA	-	-	-	-	20201124	-
9606	102724443	LOC102724443	-	-	-	6	6q16.3	uncharacterized LOC102724443	ncRNA	-	-	-	-	20201124	-
9606	102724446	LOC102724446	-	-	-	1	1q44	uncharacterized LOC102724446	ncRNA	-	-	-	-	20201124	-
9606	102724447	LOC102724447	-	-	-	9	9q34.3	protein capicua homolog pseudogene	pseudo	-	-	-	-	20201124	-
9606	102724449	LOC102724449	-	-	-	21	21q22.11	uncharacterized LOC102724449	ncRNA	-	-	-	-	20201124	-
9606	102724450	RNF207-AS1	-	-	HGNC:HGNC:41286|Ensembl:ENSG00000226944	1	1p36.31	RNF207 antisense RNA 1	ncRNA	RNF207-AS1	RNF207 antisense RNA 1	O	-	20201124	-
9606	102724452	LOC102724452	-	-	Ensembl:ENSG00000259620	15	15q25.3	uncharacterized LOC102724452	ncRNA	-	-	-	-	20201124	-
9606	102724458	LOC102724458	-	-	-	5	5q34	uncharacterized LOC102724458	ncRNA	-	-	-	-	20201124	-
9606	102724459	LOC102724459	-	-	-	1	-	otopetrin-1-like	pseudo	-	-	-	-	20201124	-
9606	102724463	LOC102724463	-	-	-	6	6p23	uncharacterized LOC102724463	ncRNA	-	-	-	-	20201124	-
9606	102724465	LOC102724465	-	-	-	15	15q25.3	uncharacterized LOC102724465	ncRNA	-	-	-	-	20201124	-
9606	102724467	LOC102724467	-	-	-	16	16q24.2	uncharacterized LOC102724467	ncRNA	-	-	-	-	20201124	-
9606	102724468	OR4F8BP	-	-	HGNC:HGNC:55111	9	9q34.3	olfactory receptor family 4 subfamily F member 8B pseudogene	pseudo	OR4F8BP	olfactory receptor family 4 subfamily F member 8B pseudogene	O	-	20201124	-
9606	102724470	LINC01887	-	-	HGNC:HGNC:52706	18	18p11.22	long intergenic non-protein coding RNA 1887	ncRNA	LINC01887	long intergenic non-protein coding RNA 1887	O	-	20201124	-
9606	102724473	GAGE10	-	GAGE-10	MIM:300737|HGNC:HGNC:30968|Ensembl:ENSG00000215274	X	Xp11.23	G antigen 10	protein-coding	GAGE10	G antigen 10	O	G antigen 10	20201124	-
9606	102724474	LOC102724474	-	-	-	13	13q34	WAS/WASL-interacting protein family member 2-like	protein-coding	-	-	-	WAS/WASL-interacting protein family member 2-like	20201124	-
9606	102724475	LOC102724475	-	-	-	6	6q27	uncharacterized LOC102724475	ncRNA	-	-	-	-	20201124	-
9606	102724479	LOC102724479	-	-	-	3	3q26.31	uncharacterized LOC102724479	ncRNA	-	-	-	-	20201124	-
9606	102724481	LINC01702	-	-	HGNC:HGNC:52490	1	1p31.3	long intergenic non-protein coding RNA 1702	ncRNA	LINC01702	long intergenic non-protein coding RNA 1702	O	-	20201124	-
9606	102724482	LOC102724482	-	-	Ensembl:ENSG00000287687	2	2p13.1	uncharacterized LOC102724482	ncRNA	-	-	-	-	20201124	-
9606	102724484	CHN2-AS1	-	-	HGNC:HGNC:40149	7	7p14.3	CHN2 antisense RNA 1	ncRNA	CHN2-AS1	CHN2 antisense RNA 1	O	-	20201124	-
9606	102724485	LOC102724485	-	-	-	16	16p11.2	putative cyclin-Y-like protein 3	protein-coding	-	-	-	putative cyclin-Y-like protein 3	20201124	-
9606	102724488	LOC102724488	-	-	Ensembl:ENSG00000277758	10	10q11.22	synaptotagmin-15	protein-coding	-	-	-	synaptotagmin-15	20201124	-
9606	102724489	LOC102724489	-	-	-	13	13q34	uncharacterized LOC102724489	ncRNA	-	-	-	LOF:RP11-65D24.2	20201124	-
9606	102724491	LOC102724491	-	-	-	X	Xq23	uncharacterized LOC102724491	ncRNA	-	-	-	-	20201124	-
9606	102724495	LOC102724495	-	-	-	7	7q31.31	uncharacterized LOC102724495	ncRNA	-	-	-	-	20201124	-
9606	102724497	LOC102724497	-	-	-	2	2p13.1	uncharacterized LOC102724497	ncRNA	-	-	-	-	20201124	-
9606	102724502	LINC01690	-	-	HGNC:HGNC:52477|Ensembl:ENSG00000228961	21	21q22.11	long intergenic non-protein coding RNA 1690	ncRNA	LINC01690	long intergenic non-protein coding RNA 1690	O	-	20201124	-
9606	102724507	LOC102724507	-	-	-	9	9q21.11	uncharacterized LOC102724507	ncRNA	-	-	-	-	20201124	-
9606	102724508	EFCAB13-DT	-	THCAT158	HGNC:HGNC:55338|Ensembl:ENSG00000263293	17	17q21.32	EFCAB13 divergent transcript	ncRNA	EFCAB13-DT	EFCAB13 divergent transcript	O	thyroid cancer-associated transcript 158	20201214	-
9606	102724510	LOC102724510	-	-	-	13	13q34	uncharacterized LOC102724510	ncRNA	-	-	-	-	20201124	-
9606	102724511	LOC102724511	-	-	Ensembl:ENSG00000232197	6	6q27	uncharacterized LOC102724511	ncRNA	-	-	-	-	20201124	-
9606	102724515	LINC01291	-	-	HGNC:HGNC:50358|Ensembl:ENSG00000204792	2	2p12	long intergenic non-protein coding RNA 1291	ncRNA	LINC01291	long intergenic non-protein coding RNA 1291	O	-	20201124	-
9606	102724517	LOC102724517	-	-	-	17	17q11.2	uncharacterized LOC102724517	ncRNA	-	-	-	-	20201124	-
9606	102724520	LOC102724520	-	-	-	6	6p22.3	uncharacterized LOC102724520	ncRNA	-	-	-	-	20201124	-
9606	102724521	LOC102724521	-	-	-	X|Y	X;Y	uncharacterized LOC102724521	ncRNA	-	-	-	-	20201124	-
9606	102724523	LOC102724523	-	-	-	16	16p11.2	uncharacterized LOC102724523	ncRNA	-	-	-	-	20201124	-
9606	102724525	LOC102724525	-	-	-	21	21p12	carboxy-terminal domain RNA polymerase II polypeptide A small phosphatase 2 pseudogene	pseudo	-	-	-	-	20201124	-
9606	102724526	LOC102724526	-	-	-	22	-	protein phosphatase 1 regulatory subunit 26-like	pseudo	-	-	-	-	20201124	-
9606	102724527	LOC102724527	-	-	-	7	7q31.32	uncharacterized LOC102724527	ncRNA	-	-	-	-	20201124	-
9606	102724528	LOC102724528	-	-	-	1	1q24.3	uncharacterized LOC102724528	ncRNA	-	-	-	-	20201124	-
9606	102724530	LOC102724530	-	-	-	5	5q14.1	uncharacterized LOC102724530	ncRNA	-	-	-	-	20201124	-
9606	102724532	SP2-DT	-	-	HGNC:HGNC:55330|Ensembl:ENSG00000264920	17	17q21.32	SP2 divergent transcript	ncRNA	SP2-DT	SP2 divergent transcript	O	-	20201124	-
9606	102724533	LOC102724533	-	-	-	10	10p11.21	uncharacterized LOC102724533	ncRNA	-	-	-	-	20201124	-
9606	102724536	PRR33	-	C11orf89	HGNC:HGNC:35118	11	11p15.5	proline rich 33	protein-coding	PRR33	proline rich 33	O	-	20200822	-
9606	102724539	LINC01714	-	-	HGNC:HGNC:52501|Ensembl:ENSG00000227634	1	1p36.23	long intergenic non-protein coding RNA 1714	ncRNA	LINC01714	long intergenic non-protein coding RNA 1714	O	-	20201124	-
9606	102724542	LOC102724542	-	-	-	2	2p12	uncharacterized LOC102724542	ncRNA	-	-	-	-	20201124	-
9606	102724545	LOC102724545	-	-	-	20	20p13	uncharacterized LOC102724545	ncRNA	-	-	-	-	20201124	-
9606	102724547	LOC102724547	-	-	-	22	-	uncharacterized LOC102724547	pseudo	-	-	-	-	20201124	-
9606	102724548	HHLA3-AS1	-	-	HGNC:HGNC:40277	1	1p31.1	HHLA3 antisense RNA 1	ncRNA	HHLA3-AS1	HHLA3 antisense RNA 1	O	-	20201124	-
9606	102724550	LINC02015	-	KCCAT211	HGNC:HGNC:52850|Ensembl:ENSG00000231574	3	3q26.32	long intergenic non-protein coding RNA 2015	ncRNA	LINC02015	long intergenic non-protein coding RNA 2015	O	renal clear cell carcinoma-associated transcript 211	20201124	-
9606	102724551	LOC102724551	-	-	-	5	5q35.2	uncharacterized LOC102724551	ncRNA	-	-	-	-	20201124	-
9606	102724552	RERE-AS1	-	-	HGNC:HGNC:40501	1	1p36.23	RERE antisense RNA 1	ncRNA	RERE-AS1	RERE antisense RNA 1	O	-	20201124	-
9606	102724553	LOC102724553	-	-	-	15	15q21.1	uncharacterized LOC102724553	ncRNA	-	-	-	-	20201124	-
9606	102724555	ASB15-AS1	-	-	HGNC:HGNC:40904|Ensembl:ENSG00000230442	7	7q31.32	ASB15 antisense RNA 1	ncRNA	ASB15-AS1	ASB15 antisense RNA 1	O	-	20201124	-
9606	102724557	LOC102724557	-	-	-	5	5q14.1	uncharacterized LOC102724557	ncRNA	-	-	-	-	20201124	-
9606	102724560	CBSL	-	CBS	HGNC:HGNC:51829|Ensembl:ENSG00000274276	21	21p12	cystathionine beta-synthase like	protein-coding	CBSL	cystathionine beta-synthase like	O	cystathionine beta-synthase-like protein|beta-thionase|serine sulfhydrase	20201124	-
9606	102724562	LOC102724562	-	-	-	1	-	macrophage stimulating 1 pseudogene	pseudo	-	-	-	hepatocyte growth factor-like protein	20201124	-
9606	102724563	LOC102724563	-	-	-	22	-	transcription factor E2F6 pseudogene	pseudo	-	-	-	-	20201124	-
9606	102724566	CARMAL	-	-	HGNC:HGNC:55102	15	15q26.1	coronary artery disease region linked MFGE8 regulatory lncRNA	ncRNA	CARMAL	coronary artery disease region linked MFGE8 regulatory lncRNA	O	CARMA associated lncRNA'|RP11-326A19.4	20201219	-
9606	102724571	LNCTAM34A	-	GUARDIN|LINC01759	HGNC:HGNC:52548|Ensembl:ENSG00000234546	1	1p36.22	long non coding transcriptional activator of miR34a	ncRNA	LNCTAM34A	long non coding transcriptional activator of miR34a	O	long intergenic non-protein coding RNA 1759	20201124	-
9606	102724572	LOC102724572	-	-	-	1	1p31.1	uncharacterized LOC102724572	ncRNA	-	-	-	-	20201124	-
9606	102724577	LOC102724577	-	-	-	7	7q31.33	uncharacterized LOC102724577	ncRNA	-	-	-	-	20201124	-
9606	102724579	LOC102724579	-	-	-	2	2p11.2	uncharacterized LOC102724579	ncRNA	-	-	-	-	20201124	-
9606	102724580	LOC102724580	-	-	-	9	9p11.2	methylenetetrahydrofolate dehydrogenase (NADP+ dependent) 1 like pseudogene	pseudo	-	-	-	monofunctional C1-tetrahydrofolate synthase, mitochondrial-like	20201124	-
9606	102724584	LOC102724584	-	-	-	21	21q22.12	uncharacterized LOC102724584	ncRNA	-	-	-	-	20201124	-
9606	102724586	LOC102724586	-	-	-	6	6q21	uncharacterized LOC102724586	ncRNA	-	-	-	-	20201124	-
9606	102724587	LOC102724587	-	-	-	15	15q21.2	uncharacterized LOC102724587	ncRNA	-	-	-	CTD-2647E9.3	20201124	-
9606	102724589	LINC02626	-	-	HGNC:HGNC:54105|Ensembl:ENSG00000236799	10	10q25.3	long intergenic non-protein coding RNA 2626	ncRNA	LINC02626	long intergenic non-protein coding RNA 2626	O	-	20201124	-
9606	102724591	LOC102724591	-	-	-	6	6p22.3	uncharacterized LOC102724591	ncRNA	-	-	-	-	20201124	-
9606	102724593	LOC102724593	-	-	-	10	10q11.22	uncharacterized LOC102724593	ncRNA	-	-	-	-	20201124	-
9606	102724594	U2AF1L5	-	-	HGNC:HGNC:51830|Ensembl:ENSG00000275895	21	21p12	U2 small nuclear RNA auxiliary factor 1 like 5	protein-coding	U2AF1L5	U2 small nuclear RNA auxiliary factor 1 like 5	O	splicing factor U2AF 35 kDa subunit-like protein|U2 small nuclear RNA auxiliary factor 1-like protein 5|splicing factor U2AF 35 kDa subunit	20201124	-
9606	102724596	LOC102724596	-	-	-	17	17q21.33	uncharacterized LOC102724596	ncRNA	-	-	-	-	20201124	-
9606	102724601	RABGAP1L-DT	-	-	HGNC:HGNC:54296|Ensembl:ENSG00000227373	1	1q25.1	RABGAP1L divergent transcript	ncRNA	RABGAP1L-DT	RABGAP1L divergent transcript	O	-	20201124	-
9606	102724602	LOC102724602	-	-	-	1	1q23.3	COMM domain-containing protein 6-like	pseudo	-	-	-	-	20201124	-
9606	102724603	LOC102724603	-	-	-	10	10q11.22	uncharacterized LOC102724603	ncRNA	-	-	-	-	20201124	-
9606	102724604	LOC102724604	-	-	-	3	3q26.33	uncharacterized LOC102724604	ncRNA	-	-	-	-	20201124	-
9606	102724605	UBE2V1P10	-	-	HGNC:HGNC:44895|Ensembl:ENSG00000226590	9	9q21.33	UBE2V1 pseudogene 10	pseudo	UBE2V1P10	UBE2V1 pseudogene 10	O	ubiquitin conjugating enzyme E2 V1 pseudogene 10|ubiquitin-conjugating enzyme E2 variant 1 pseudogene 10	20201124	-
9606	102724608	LOC102724608	-	-	-	22	22q13.33	uncharacterized LOC102724608	ncRNA	-	-	-	CTA-384D8.34	20201124	-
9606	102724612	LOC102724612	-	-	Ensembl:ENSG00000253894	8	8q12.3	uncharacterized LOC102724612	ncRNA	-	-	-	-	20201124	-
9606	102724615	LOC102724615	-	-	-	18	18p11.21	uncharacterized LOC102724615	ncRNA	-	-	-	-	20201124	-
9606	102724617	LINC02031	-	-	HGNC:HGNC:52865	3	3q26.33	long intergenic non-protein coding RNA 2031	ncRNA	LINC02031	long intergenic non-protein coding RNA 2031	O	-	20201124	-
9606	102724618	LOC102724618	-	-	-	12	12p11.21	uncharacterized LOC102724618	ncRNA	-	-	-	-	20201124	-
9606	102724621	LOC102724621	-	-	-	22	-	cell division cycle protein 27 homolog pseudogene	pseudo	-	-	-	-	20201124	-
9606	102724623	LINC01414	-	-	HGNC:HGNC:50707|Ensembl:ENSG00000253554	8	8q12.3	long intergenic non-protein coding RNA 1414	ncRNA	LINC01414	long intergenic non-protein coding RNA 1414	O	-	20201124	-
9606	102724624	LOC102724624	-	-	-	17	17p11.2	uncharacterized protein ENSP00000382042-like	ncRNA	-	-	-	-	20201124	-
9606	102724625	LOC102724625	-	-	-	17	17q11.2	uncharacterized LOC102724625	ncRNA	-	-	-	-	20201124	-
9606	102724627	LINC02674	-	-	HGNC:HGNC:54168	10	10q26.11	long intergenic non-protein coding RNA 2674	ncRNA	LINC02674	long intergenic non-protein coding RNA 2674	O	-	20201124	-
9606	102724631	POTEB3	-	POTE-15|POTEB	HGNC:HGNC:51240|Ensembl:ENSG00000278522	15	15q11.2	POTE ankyrin domain family member B3	protein-coding	POTEB3	POTE ankyrin domain family member B3	O	POTE ankyrin domain family member B3|ANKRD26-like family B member 1|POTE ankyrin domain family member B|POTE ankyrin domain family, member B-like|prostate, ovary, testis-expressed protein on chromosome 15	20201124	-
9606	102724632	LOC102724632	-	-	-	16	16q24.3	uncharacterized LOC102724632	ncRNA	-	-	-	-	20201124	-
9606	102724637	LOC102724637	-	-	-	5	5q14.3	uncharacterized LOC102724637	ncRNA	-	-	-	-	20201124	-
9606	102724638	LOC102724638	-	-	-	22	22q11.22	uncharacterized LOC102724638	ncRNA	-	-	-	-	20201124	-
9606	102724642	LOC102724642	-	-	-	2	2p11.2	anaphase-promoting complex subunit 1-like	protein-coding	-	-	-	anaphase-promoting complex subunit 1-like	20201124	-
9606	102724643	FAM245B	-	-	HGNC:HGNC:54133	10	10q11.22	family with sequence similarity 245 member B	ncRNA	FAM245B	family with sequence similarity 245 member B	O	-	20201124	-
9606	102724646	LOC102724646	-	-	-	6	6q21	uncharacterized LOC102724646	ncRNA	-	-	-	-	20201124	-
9606	102724651	LINC01919	-	-	HGNC:HGNC:52739|Ensembl:ENSG00000263438	18	18q21.2	long intergenic non-protein coding RNA 1919	ncRNA	LINC01919	long intergenic non-protein coding RNA 1919	O	-	20201124	-
9606	102724652	CRYAA2	-	CRYAA	HGNC:HGNC:51901|Ensembl:ENSG00000276076	21	21p12	crystallin alpha A2	protein-coding	CRYAA2	crystallin alpha A2	O	alpha-crystallin A2 chain|alpha-crystallin A chain	20201124	-
9606	102724653	LOC102724653	-	-	-	22	22q11.22	uncharacterized LOC102724653	ncRNA	-	-	-	-	20201124	-
9606	102724655	AQP7P5	-	-	HGNC:HGNC:51836|Ensembl:ENSG00000274067	9	9p11.2	aquaporin 7 pseudogene 5	pseudo	AQP7P5	aquaporin 7 pseudogene 5	O	-	20201209	-
9606	102724657	MSANTD5	-	-	HGNC:HGNC:55184|Ensembl:ENSG00000285891	5	5q35.3	Myb/SANT DNA binding domain containing 5	protein-coding	MSANTD5	Myb/SANT DNA binding domain containing 5	O	uncharacterized protein MSANTD5	20201124	-
9606	102724659	C1orf167-AS1	-	-	HGNC:HGNC:41091|Ensembl:ENSG00000177553	1	1p36.22	C1orf167 antisense RNA 1	ncRNA	C1orf167-AS1	C1orf167 antisense RNA 1	O	-	20201124	-
9606	102724660	LOC102724660	-	-	-	7	7q32.1	uncharacterized LOC102724660	ncRNA	-	-	-	-	20201124	-
9606	102724661	LINC01645	-	-	HGNC:HGNC:52432|Ensembl:ENSG00000224968	1	1q25.2	long intergenic non-protein coding RNA 1645	ncRNA	LINC01645	long intergenic non-protein coding RNA 1645	O	-	20201124	-
9606	102724663	PPFIA2-AS1	-	-	HGNC:HGNC:53397|Ensembl:ENSG00000257467	12	12q21.31	PPFIA2 antisense RNA 1	ncRNA	PPFIA2-AS1	PPFIA2 antisense RNA 1	O	-	20201124	-
9606	102724668	DPY19L1P2	-	THC1072510	HGNC:HGNC:22851	7	7p14.3	DPY19L1 pseudogene 2	pseudo	DPY19L1P2	DPY19L1 pseudogene 2	O	dpy-19-like 1 pseudogene 2|probable C-mannosyltransferase DPY19L1	20201124	-
9606	102724670	LOC102724670	-	-	-	8	8q21.3	uncharacterized LOC102724670	ncRNA	-	-	-	-	20201124	-
9606	102724672	LOC102724672	-	-	-	4	4q31.23	uncharacterized LOC102724672	ncRNA	-	-	-	-	20201124	-
9606	102724677	LOC102724677	-	-	-	21	21p12	carboxy-terminal domain RNA polymerase II polypeptide A small phosphatase 2 pseudogene	pseudo	-	-	-	-	20201124	-
9606	102724678	LINC01423	-	-	HGNC:HGNC:50732	21	21q22.2	long intergenic non-protein coding RNA 1423	ncRNA	LINC01423	long intergenic non-protein coding RNA 1423	O	-	20201124	-
9606	102724679	LINC02556	-	-	HGNC:HGNC:53595|Ensembl:ENSG00000236611	22	22q11.23	long intergenic non-protein coding RNA 2556	ncRNA	LINC02556	long intergenic non-protein coding RNA 2556	O	-	20201124	-
9606	102724680	LOC102724680	-	-	-	12	12q21.31	uncharacterized LOC102724680	ncRNA	-	-	-	-	20201124	-
9606	102724682	LOC102724682	-	-	-	14	14q32.2	uncharacterized LOC102724682	ncRNA	-	-	-	-	20201124	-
9606	102724684	LOC102724684	-	-	Ensembl:ENSG00000267026	9	9q22.33	uncharacterized LOC102724684	ncRNA	-	-	-	-	20201124	-
9606	102724687	LOC102724687	-	-	-	8	8q13.1	uncharacterized LOC102724687	ncRNA	-	-	-	-	20201124	-
9606	102724691	MRPS9-AS2	-	-	HGNC:HGNC:40687|Ensembl:ENSG00000224509	2	2q12.1	MRPS9 antisense RNA 2	ncRNA	MRPS9-AS2	MRPS9 antisense RNA 2	O	-	20201124	-
9606	102724698	LINC01905	-	-	HGNC:HGNC:52724|Ensembl:ENSG00000267057	18	18q21.2	long intergenic non-protein coding RNA 1905	ncRNA	LINC01905	long intergenic non-protein coding RNA 1905	O	-	20201124	-
9606	102724699	LINC02043	-	-	HGNC:HGNC:52883|Ensembl:ENSG00000232233	3	3q27.3	long intergenic non-protein coding RNA 2043	ncRNA	LINC02043	long intergenic non-protein coding RNA 2043	O	-	20201124	-
9606	102724700	LOC102724700	-	-	Ensembl:ENSG00000249818	4	4q31.3	uncharacterized LOC102724700	ncRNA	-	-	-	-	20201124	-
9606	102724701	LOC102724701	-	CH507-145C22.1|CH507-154B10.1	Ensembl:ENSG00000275496	21	21p12	uncharacterized LOC102724701	ncRNA	-	-	-	-	20201124	-
9606	102724706	UBE2V1P8	-	-	HGNC:HGNC:44893	1	1p34.2	UBE2V1 pseudogene 8	pseudo	UBE2V1P8	UBE2V1 pseudogene 8	O	ubiquitin conjugating enzyme E2 V1 pseudogene 8|ubiquitin conjugating enzyme E2 variant 1 pseudogene 8|ubiquitin-conjugating enzyme E2 variant 1-like	20201124	-
9606	102724708	ARFGEF1-DT	-	-	HGNC:HGNC:55237	8	8q13.2	ARFGEF1 divergent transcript	ncRNA	ARFGEF1-DT	ARFGEF1 divergent transcript	O	-	20201124	-
9606	102724710	LOC102724710	-	-	Ensembl:ENSG00000253634	8	8q22.1	uncharacterized LOC102724710	ncRNA	-	-	-	-	20201124	-
9606	102724711	LOC102724711	-	-	-	11	11p15.4	uncharacterized LOC102724711	ncRNA	-	-	-	-	20201124	-
9606	102724714	LINC01857	-	-	HGNC:HGNC:52673|Ensembl:ENSG00000224137	2	2q33.3	long intergenic non-protein coding RNA 1857	ncRNA	LINC01857	long intergenic non-protein coding RNA 1857	O	-	20201124	-
9606	102724715	LOC102724715	-	-	-	17	17q11.2	uncharacterized LOC102724715	ncRNA	-	-	-	-	20201124	-
9606	102724719	LOC102724719	-	-	Ensembl:ENSG00000223502	10	10q11.23	uncharacterized LOC102724719	ncRNA	-	-	-	-	20201124	-
9606	102724720	LOC102724720	-	-	-	5	5q15	uncharacterized LOC102724720	ncRNA	-	-	-	-	20201124	-
9606	102724723	LOC102724723	-	-	-	7	7p14.2	uncharacterized LOC102724723	ncRNA	-	-	-	-	20201124	-
9606	102724726	LOC102724726	-	-	-	21	21p12	CXADR, Ig-like cell adhesion molecule pseudogene	pseudo	-	-	-	coxsackie virus and adenovirus receptor pseudogene	20201124	-
9606	102724727	LOC102724727	-	-	-	9	-	uncharacterized LOC102724727	ncRNA	-	-	-	-	20201124	-
9606	102724728	LOC102724728	-	-	-	22	-	POM121 transmembrane nucleoporin pseudogene	pseudo	-	-	-	putative POM121-like protein 1	20201124	-
9606	102724731	LOC102724731	-	-	-	17	17q11.2	uncharacterized LOC102724731	ncRNA	-	-	-	-	20201124	-
9606	102724732	LOC102724732	-	-	-	17	17q22	uncharacterized LOC102724732	ncRNA	-	-	-	-	20201124	-
9606	102724734	LOC102724734	-	-	-	20	20p11.23	uncharacterized LOC102724734	ncRNA	-	-	-	-	20201124	-
9606	102724736	LOC102724736	-	-	-	6	6p22.3	uncharacterized LOC102724736	ncRNA	-	-	-	-	20201124	-
9606	102724737	LOC102724737	-	-	Ensembl:ENSG00000281087	15	15q11.2	40S ribosomal protein S8 pseudogene	pseudo	-	-	-	-	20201124	-
9606	102724738	LOC102724738	-	-	-	7	7q11.21	solute carrier family 25 member 1 pseudogene	pseudo	-	-	-	tricarboxylate transport protein, mitochondrial pseudogene	20201124	-
9606	102724740	LOC102724740	-	-	-	21	21q22.2	uncharacterized LOC102724740	ncRNA	-	-	-	-	20201124	-
9606	102724742	PRAMEF28P	-	PRAMEF28	HGNC:HGNC:51890|Ensembl:ENSG00000274178	1	1p36.21	PRAME family member 28, pseudogene	pseudo	PRAMEF28P	PRAME family member 28, pseudogene	O	-	20201124	-
9606	102724744	LOC102724744	-	-	-	2	2q12.3	uncharacterized LOC102724744	ncRNA	-	-	-	-	20201124	-
9606	102724745	LOC102724745	-	-	-	18	18q21.32	uncharacterized LOC102724745	ncRNA	-	-	-	-	20201124	-
9606	102724748	LOC102724748	-	-	-	5	5q15	uncharacterized LOC102724748	ncRNA	-	-	-	-	20201124	-
9606	102724749	LOC102724749	-	-	-	6	6p22.3	uncharacterized LOC102724749	ncRNA	-	-	-	-	20201124	-
9606	102724750	LOC102724750	-	-	-	9	-	uncharacterized protein C2orf27-like	pseudo	-	-	-	-	20201124	-
9606	102724751	LOC102724751	-	-	-	22	-	breakpoint cluster region protein-like	protein-coding	-	-	-	breakpoint cluster region protein-like	20201124	-
9606	102724754	LOC102724754	-	-	-	1	1q25.2	uncharacterized LOC102724754	ncRNA	-	-	-	-	20201124	-
9606	102724760	LOC102724760	-	-	-	15	15q11.2	immunoglobulin heavy variable 1/OR15-1 pseudogene	pseudo	-	-	-	Ig heavy chain V-I region V35-like	20201124	-
9606	102724763	LINC02040	-	-	HGNC:HGNC:52880	3	3p14.1	long intergenic non-protein coding RNA 2040	ncRNA	LINC02040	long intergenic non-protein coding RNA 2040	O	-	20201124	-
9606	102724765	LOC102724765	-	-	-	6	6p22.3	uncharacterized LOC102724765	ncRNA	-	-	-	-	20201124	-
9606	102724768	LOC102724768	-	-	-	10	10q21.1	uncharacterized LOC102724768	ncRNA	-	-	-	-	20201124	-
9606	102724770	LOC102724770	-	-	Ensembl:ENSG00000278817	22	-	protein DGCR6	protein-coding	-	-	-	protein DGCR6|DiGeorge syndrome critical region 6	20201124	-
9606	102724772	LOC102724772	-	-	-	8	8q13.3	uncharacterized LOC102724772	ncRNA	-	-	-	-	20201124	-
9606	102724774	LINC01594	-	TCONS_l2_00015893	HGNC:HGNC:51584	2	2q12.3	long intergenic non-protein coding RNA 1594	ncRNA	LINC01594	long intergenic non-protein coding RNA 1594	O	-	20201124	-
9606	102724775	LOC102724775	-	-	-	11	11q14.2	uncharacterized LOC102724775	ncRNA	-	-	-	CTD-2005H7.2	20201124	-
9606	102724776	LOC102724776	-	-	Ensembl:ENSG00000250910	4	4q32.1	uncharacterized LOC102724776	ncRNA	-	-	-	-	20201124	-
9606	102724777	LOC102724777	-	-	-	7	7q11.21	putative uncharacterized protein FLJ46235	pseudo	-	-	-	-	20201124	-
9606	102724778	LOC102724778	-	-	-	10	10q21.1	uncharacterized LOC102724778	ncRNA	-	-	-	-	20201124	-
9606	102724780	LOC102724780	-	-	-	4	4q13.2	uncharacterized LOC102724780	ncRNA	-	-	-	-	20201124	-
9606	102724784	LOC102724784	-	-	-	11	11p15.4	uncharacterized LOC102724784	ncRNA	-	-	-	-	20201124	-
9606	102724785	LOC102724785	-	-	-	4	4q32.1	uncharacterized LOC102724785	ncRNA	-	-	-	-	20201124	-
9606	102724787	LOC102724787	-	-	-	9	-	unconventional myosin-Vb pseudogene	pseudo	-	-	-	-	20201124	-
9606	102724788	LOC102724788	-	-	Ensembl:ENSG00000277196	22	-	proline dehydrogenase 1, mitochondrial	protein-coding	-	-	-	proline dehydrogenase 1, mitochondrial	20201124	-
9606	102724793	LOC102724793	-	-	-	10	10q26.13	uncharacterized LOC102724793	ncRNA	-	-	-	-	20201124	-
9606	102724800	LOC102724800	-	-	-	21	21q22.3	uncharacterized LOC102724800	ncRNA	-	-	-	-	20201124	-
9606	102724801	LOC102724801	-	-	-	22	22q12.1	uncharacterized LOC102724801	ncRNA	-	-	-	-	20201124	-
9606	102724802	LOC102724802	-	-	-	15	15q22.2	uncharacterized LOC102724802	ncRNA	-	-	-	-	20201124	-
9606	102724804	LOC102724804	-	-	-	8	8q22.1	uncharacterized LOC102724804	ncRNA	-	-	-	-	20201124	-
9606	102724805	LOC102724805	-	-	-	2	2p11.2	uncharacterized LOC102724805	ncRNA	-	-	-	-	20201124	-
9606	102724808	LOC102724808	-	-	-	3	3q29	uncharacterized LOC102724808	ncRNA	-	-	-	-	20201124	-
9606	102724810	LINC02062	-	-	HGNC:HGNC:52907|Ensembl:ENSG00000248489	5	5q21.1	long intergenic non-protein coding RNA 2062	ncRNA	LINC02062	long intergenic non-protein coding RNA 2062	O	-	20201124	-
9606	102724813	LOC102724813	-	-	-	9	-	protein FRG1B	protein-coding	-	-	-	protein FRG1B	20201124	-
9606	102724814	LOC102724814	-	-	Ensembl:ENSG00000258727	14	14q11.2	uncharacterized LOC102724814	ncRNA	-	-	-	-	20201124	-
9606	102724816	UBE2V1P4	-	-	HGNC:HGNC:44886|Ensembl:ENSG00000233909	9	9q34.11	UBE2V1 pseudogene 4	pseudo	UBE2V1P4	UBE2V1 pseudogene 4	O	ubiquitin conjugating enzyme E2 V1 pseudogene 4|ubiquitin conjugating enzyme E2 variant 1 pseudogene 4|ubiquitin-conjugating enzyme E2 variant 1 pseudogene	20201124	-
9606	102724817	LOC102724817	-	-	-	3	3p13	uncharacterized LOC102724817	ncRNA	-	-	-	-	20201124	-
9606	102724818	LOC102724818	-	-	-	9	9p11.1	uncharacterized LOC102724818	ncRNA	-	-	-	-	20201124	-
9606	102724820	LANCL1-AS1	-	LANCLOT	HGNC:HGNC:50727	2	2q34	LANCL1 antisense RNA 1	ncRNA	LANCL1-AS1	LANCL1 antisense RNA 1	O	LANCL1 opposite transcript	20201124	-
9606	102724822	LOC102724822	-	-	-	21	21p12	carboxy-terminal domain RNA polymerase II polypeptide A small phosphatase 2 pseudogene	pseudo	-	-	-	-	20201124	-
9606	102724823	LOC102724823	-	-	-	22	-	inactive glutathione hydrolase 2	pseudo	-	-	-	inactive gamma-glutamyltranspeptidase 2	20201124	-
9606	102724826	ZNF337-AS1	-	-	HGNC:HGNC:40759|Ensembl:ENSG00000213742	20	20p11.21	ZNF337 antisense RNA 1	ncRNA	ZNF337-AS1	ZNF337 antisense RNA 1	O	-	20201124	-
9606	102724827	MIATNB	-	-	HGNC:HGNC:50731	22	22q12.1	MIAT neighbor	ncRNA	MIATNB	MIAT neighbor	O	MIAT neighbor (non-protein coding)	20201124	-
9606	102724830	LOC102724830	-	-	-	1	1q25.3	uncharacterized LOC102724830	ncRNA	-	-	-	-	20201124	-
9606	102724832	LOC102724832	-	-	-	4	4q13.3	uncharacterized LOC102724832	ncRNA	-	-	-	-	20201124	-
9606	102724834	LINC02822	-	-	HGNC:HGNC:54353|Ensembl:ENSG00000286021	12	12q21.33	long intergenic non-protein coding RNA 2822	ncRNA	LINC02822	long intergenic non-protein coding RNA 2822	O	-	20201124	-
9606	102724838	LOC102724838	-	-	-	8	8p22	uncharacterized LOC102724838	ncRNA	-	-	-	-	20201124	-
9606	102724843	LOC102724843	-	-	Ensembl:ENSG00000277067	21	21p12-p11.2	uncharacterized LOC102724843	ncRNA	-	-	-	-	20201208	-
9606	102724845	LINC00596	-	C14orf165|CNSLT1I7G	HGNC:HGNC:23167	14	14q11.2	long intergenic non-protein coding RNA 596	ncRNA	LINC00596	long intergenic non-protein coding RNA 596	O	-	20201124	-
9606	102724847	LOC102724847	-	-	-	16	16q12.1	uncharacterized LOC102724847	ncRNA	-	-	-	-	20201124	-
9606	102724848	LOC102724848	-	-	-	2	2q13	uncharacterized LOC102724848	ncRNA	-	-	-	-	20201124	-
9606	102724849	LOC102724849	-	-	Ensembl:ENSG00000225166	2	2q35	uncharacterized LOC102724849	ncRNA	-	-	-	-	20201124	-
9606	102724850	CCL3-AS1	-	-	HGNC:HGNC:55229	17	17q12	CCL3 antisense RNA 1	ncRNA	CCL3-AS1	CCL3 antisense RNA 1	O	-	20201124	-
9606	102724851	LOC102724851	-	-	-	6	6p22.2	uncharacterized LOC102724851	ncRNA	-	-	-	-	20201124	-
9606	102724852	LOC102724852	-	-	-	11	-	uncharacterized LOC102724852	ncRNA	-	-	-	-	20201124	-
9606	102724853	NDUFA5P10	-	-	HGNC:HGNC:48852	1	1p13.3	NADH:ubiquinone oxidoreductase subunit A5 pseudogene 10	pseudo	NDUFA5P10	NADH:ubiquinone oxidoreductase subunit A5 pseudogene 10	O	NADH dehydrogenase (ubiquinone) 1 alpha subcomplex, 5 pseudogene 10|NADH dehydrogenase [ubiquinone] 1 alpha subcomplex subunit 5-like	20201124	-
9606	102724855	LINC02113	-	CTD-2151A2.1	HGNC:HGNC:52967	5	5q21.1	long intergenic non-protein coding RNA 2113	ncRNA	LINC02113	long intergenic non-protein coding RNA 2113	O	-	20201124	-
9606	102724856	LOC102724856	-	-	-	1	1p36.21	uncharacterized LOC102724856	ncRNA	-	-	-	-	20201124	-
9606	102724857	LOC102724857	-	-	-	1	1q25.3	uncharacterized LOC102724857	ncRNA	-	-	-	-	20201124	-
9606	102724858	LOC102724858	-	-	-	8	8q21.13	uncharacterized LOC102724858	ncRNA	-	-	-	-	20201124	-
9606	102724859	LOC102724859	-	-	-	16	16q12.1	uncharacterized LOC102724859	ncRNA	-	-	-	-	20201124	-
9606	102724861	LOC102724861	-	-	-	2	2q35	uncharacterized LOC102724861	ncRNA	-	-	-	-	20201124	-
9606	102724862	TBC1D3I	-	PRC17|TBC1D3|TBC1D3A	HGNC:HGNC:32709|Ensembl:ENSG00000274933	17	17q12	TBC1 domain family member 3I	protein-coding	TBC1D3I	TBC1 domain family member 3I	O	TBC1 domain family member 3I|Prostate cancer gene 17 protein|Protein TRE17-alpha|Rab GTPase-activating protein PRC17|TBC1 domain family member 3|TBC1 domain family member-like	20201213	-
9606	102724863	LOC102724863	-	-	-	10	10q21.3	uncharacterized LOC102724863	ncRNA	-	-	-	-	20201124	-
9606	102724865	LOC102724865	-	-	-	22	-	transcription factor E2F6 pseudogene	pseudo	-	-	-	-	20201124	-
9606	102724866	NDUFA5P11	-	-	HGNC:HGNC:48853	16	16q12.1	NADH:ubiquinone oxidoreductase subunit A5 pseudogene 11	pseudo	NDUFA5P11	NADH:ubiquinone oxidoreductase subunit A5 pseudogene 11	O	NADH dehydrogenase (ubiquinone) 1 alpha subcomplex, 5 pseudogene 11	20201124	-
9606	102724868	TPT1P11	-	-	HGNC:HGNC:49302	2	2p16.3	tumor protein, translationally-controlled 1 pseudogene 11	pseudo	TPT1P11	tumor protein, translationally-controlled 1 pseudogene 11	O	translationally-controlled tumor protein pseudogene	20201124	-
9606	102724874	LOC102724874	-	-	-	8	8q21.13	uncharacterized LOC102724874	ncRNA	-	-	-	-	20201124	-
9606	102724875	LOC102724875	-	-	-	2	2q13	uncharacterized LOC102724875	ncRNA	-	-	-	-	20201124	-
9606	102724877	LOC102724877	-	-	-	3	3q29	uncharacterized LOC102724877	protein-coding	-	-	-	uncharacterized protein LOC102724877	20201124	-
9606	102724880	LOC102724880	-	-	-	8	8p23.1	uncharacterized LOC102724880	ncRNA	-	-	-	-	20201124	-
9606	102724881	LOC102724881	-	-	-	8	8p21.3	uncharacterized LOC102724881	ncRNA	-	-	-	-	20201124	-
9606	102724883	LOC102724883	-	-	-	10	10q26.3	uncharacterized LOC102724883	ncRNA	-	-	-	-	20201124	-
9606	102724886	LOC102724886	-	-	-	22	-	uncharacterized LOC102724886	pseudo	-	-	-	-	20201124	-
9606	102724890	LINC02293	-	-	HGNC:HGNC:53209|Ensembl:ENSG00000257185	14	14q12	long intergenic non-protein coding RNA 2293	ncRNA	LINC02293	long intergenic non-protein coding RNA 2293	O	-	20201124	-
9606	102724892	LOC102724892	-	-	-	1	1p22.3	uncharacterized LOC102724892	ncRNA	-	-	-	-	20201124	-
9606	102724895	LIVAR	-	lnc18q22.2	HGNC:HGNC:53130	18	18q22.2	liver cell viability associated lncRNA	ncRNA	LIVAR	liver cell viability associated lncRNA	O	-	20201124	-
9606	102724900	LOC102724900	-	-	-	22	22q12.1	uncharacterized LOC102724900	ncRNA	-	-	-	CTA-929C8.8	20201124	-
9606	102724902	LOC102724902	-	-	-	Un	-	uncharacterized LOC102724902	ncRNA	-	-	-	-	20201124	-
9606	102724903	LOC102724903	-	-	-	7	7p14.1-p13	uncharacterized LOC102724903	ncRNA	-	-	-	-	20201124	-
9606	102724904	LOC102724904	-	-	Ensembl:ENSG00000286506	9	9q11	methylenetetrahydrofolate dehydrogenase (NADP+ dependent) 1 like pseudogene	pseudo	-	-	-	monofunctional C1-tetrahydrofolate synthase, mitochondrial-like	20201124	-
9606	102724906	LOC102724906	-	-	-	7	7q32.3	uncharacterized LOC102724906	ncRNA	-	-	-	-	20201124	-
9606	102724907	CYLD-AS1	-	-	HGNC:HGNC:55352	16	16q12.1	CYLD antisense RNA 1	ncRNA	CYLD-AS1	CYLD antisense RNA 1	O	-	20201124	-
9606	102724908	LOC102724908	-	-	Ensembl:ENSG00000266976	19	19q12	uncharacterized LOC102724908	ncRNA	-	-	-	-	20201124	-
9606	102724913	LINC01899	-	-	HGNC:HGNC:52718|Ensembl:ENSG00000265352	18	18q22.3	long intergenic non-protein coding RNA 1899	ncRNA	LINC01899	long intergenic non-protein coding RNA 1899	O	-	20201124	-
9606	102724916	LOC102724916	-	-	-	4	4q21.1	uncharacterized LOC102724916	ncRNA	-	-	-	-	20201124	-
9606	102724917	LINC02327	-	-	HGNC:HGNC:53247	14	14q12	long intergenic non-protein coding RNA 2327	ncRNA	LINC02327	long intergenic non-protein coding RNA 2327	O	CTD-2384A14.1	20201124	-
9606	102724919	PDC-AS1	-	-	HGNC:HGNC:40432|Ensembl:ENSG00000229739	1	1q31.1	PDC antisense RNA 1	ncRNA	PDC-AS1	PDC antisense RNA 1	O	-	20201124	-
9606	102724922	LOC102724922	-	-	-	9	9q11	putative aquaporin-7-like protein 3	pseudo	-	-	-	-	20201124	-
9606	102724923	FRG1KP	-	-	HGNC:HGNC:51769	9	9q21.11	FSHD region gene 1 family member K, pseudogene	pseudo	FRG1KP	FSHD region gene 1 family member K, pseudogene	O	NB - could be FRG1JP depending on decision re FRG1H/P	20200624	-
9606	102724927	LINC02861	-	-	HGNC:HGNC:54406|Ensembl:ENSG00000262185	16	16p13.3	long intergenic non-protein coding RNA 2861	ncRNA	LINC02861	long intergenic non-protein coding RNA 2861	O	RP11-462G12.2	20201124	-
9606	102724928	CCNYL3	-	-	HGNC:HGNC:33206	16	16p11.2	cyclin Y like 3 (pseudogene)	pseudo	CCNYL3	cyclin Y like 3 (pseudogene)	O	putative cyclin-Y-like protein 3	20201124	-
9606	102724929	LOC102724929	-	-	Ensembl:ENSG00000225050	9	9q33.1	uncharacterized LOC102724929	ncRNA	-	-	-	-	20201124	-
9606	102724933	LINC02412	-	-	HGNC:HGNC:53341	12	12q22	long intergenic non-protein coding RNA 2412	ncRNA	LINC02412	long intergenic non-protein coding RNA 2412	O	-	20201124	-
9606	102724934	LOC102724934	-	-	Ensembl:ENSG00000257522	14	14q12	uncharacterized LOC102724934	ncRNA	-	-	-	-	20201124	-
9606	102724937	LOC102724937	-	-	-	14	-	angiogenic factor with G patch and FHA domains 1 pseudogene	pseudo	-	-	-	-	20201124	-
9606	102724938	LOC102724938	-	-	-	15	15q22.2	uncharacterized LOC102724938	ncRNA	-	-	-	-	20201124	-
9606	102724940	LINC02128	-	LINC02187	HGNC:HGNC:52986	16	16q12.1	long intergenic non-protein coding RNA 2128	ncRNA	LINC02128	long intergenic non-protein coding RNA 2128	O	CTD-2034I21.2|long intergenic non-protein coding RNA 2187	20201124	-
9606	102724943	LOC102724943	-	-	-	5	5p15.31	uncharacterized LOC102724943	ncRNA	-	-	-	-	20201124	-
9606	102724945	LOC102724945	-	-	-	14	14q13.1	uncharacterized LOC102724945	ncRNA	-	-	-	-	20201124	-
9606	102724946	LOC102724946	-	-	-	7	7p13	uncharacterized LOC102724946	ncRNA	-	-	-	-	20201124	-
9606	102724948	LOC102724948	-	-	-	2	2p24.1	uncharacterized LOC102724948	ncRNA	-	-	-	-	20201124	-
9606	102724949	LOC102724949	-	-	-	3	3p12.3	uncharacterized LOC102724949	ncRNA	-	-	-	-	20201124	-
9606	102724950	LOC102724950	-	-	-	20	20q12	uncharacterized LOC102724950	ncRNA	-	-	-	-	20201124	-
9606	102724951	LOC102724951	-	-	Ensembl:ENSG00000276077	21	21p11.2	uncharacterized LOC102724951	ncRNA	-	-	-	-	20201208	-
9606	102724954	RGS2-AS1	-	LINC01032	HGNC:HGNC:49018	1	1q31.2	RSG2 antisense RNA 1	ncRNA	RGS2-AS1	RSG2 antisense RNA 1	O	long intergenic non-protein coding RNA 1032	20201124	-
9606	102724955	LOC102724955	-	-	-	2	2q14.1	uncharacterized LOC102724955	ncRNA	-	-	-	-	20201124	-
9606	102724956	LOC102724956	-	-	-	17	17q12	uncharacterized LOC102724956	ncRNA	-	-	-	-	20201124	-
9606	102724958	LOC102724958	-	-	-	19	19q12	uncharacterized LOC102724958	ncRNA	-	-	-	-	20201124	-
9606	102724960	LOC102724960	-	-	-	12	12q22	uncharacterized LOC102724960	ncRNA	-	-	-	-	20201124	-
9606	102724962	LOC102724962	-	-	-	Un	-	angiogenic factor with G patch and FHA domains 1-like	pseudo	-	-	-	-	20201124	-
9606	102724965	LOC102724965	-	-	-	2	2p21	uncharacterized LOC102724965	protein-coding	-	-	-	uncharacterized protein LOC102724965	20201124	-
9606	102724968	LOC102724968	-	-	-	20	20q12	uncharacterized LOC102724968	ncRNA	-	-	-	-	20201124	-
9606	102724971	LOC102724971	-	IGH|IGHV4|IGHV4-04|IGHV4-4|IGHV@|IGVH|IgA|V4-4b|ighv	-	15	15q11.2	putative V-set and immunoglobulin domain-containing-like protein IGHV4OR15-8	protein-coding	-	-	-	putative V-set and immunoglobulin domain-containing-like protein IGHV4OR15-8|Ig H-chain V-region (DP-69)|Ig heavy chain gene variable region V(11)|anti-ZIKV immunoglobulin heavy chain variable region|circulating B cell antibody heavy chain variable region|immunoglobulin alpha heavy chain variable region|immunoglobulin heavy chain CDR3|immunoglobulin heavy chain V region|immunoglobulin heavy chain VHDJ region|immunoglobulin heavy chain variable region|immunoglobulin mu heavy chain variable region|immunoglobulin variable region|rotavirus-specific intestinal-homing antibody heavy chain variable region	20201124	-
9606	102724977	LOC102724977	-	-	-	14	14q32.33	uncharacterized LOC102724977	ncRNA	-	-	-	-	20201124	-
9606	102724983	LOC102724983	-	-	-	2	-	uncharacterized LOC102724983	pseudo	-	-	-	-	20201124	-
9606	102724984	LOC102724984	-	-	-	16	-	KIAA2013 pseudogene	pseudo	-	-	-	-	20201124	-
9606	102724992	LOC102724992	-	-	-	16	-	uncharacterized LOC102724992	ncRNA	-	-	-	-	20201124	-
9606	102724994	LOC102724994	-	-	-	5	-	POM121 membrane glycoprotein pseudogene	pseudo	-	-	-	-	20201124	-
9606	102724999	LOC102724999	-	-	-	22	-	immunoglobulin lambda variable 1-44-like	other	-	-	-	-	20201124	-
9606	102725000	LOC102725000	-	-	-	8	-	uncharacterized protein FLJ40521-like	pseudo	-	-	-	-	20201124	-
9606	102725003	LOC102725003	-	-	-	22	-	immunoglobulin lambda variable 1-40-like	other	-	-	-	-	20201124	-
9606	102725019	LOC102725019	-	-	Ensembl:ENSG00000232080	6	6p21.32	uncharacterized LOC102725019	ncRNA	-	-	-	-	20201124	-
9606	102725021	LOC102725021	-	-	-	15	15q13.2	uncharacterized LOC102725021	ncRNA	-	-	-	-	20201124	-
9606	102725022	LINC02352	-	-	HGNC:HGNC:53274	15	15q13.3	long intergenic non-protein coding RNA 2352	ncRNA	LINC02352	long intergenic non-protein coding RNA 2352	O	-	20201124	-
9606	102725023	LOC102725023	-	KIR2DS3	-	19	-	killer cell immunoglobulin-like receptor 2DS3-like	protein-coding	-	-	-	killer cell immunoglobulin-like receptor 2DS3-like|killer cell immunoglobulin-like receptor 2DS3 allele 0020101	20201124	-
9606	102725035	LOC102725035	-	-	-	19	-	leukocyte immunoglobulin-like receptor subfamily B member 3	protein-coding	-	-	-	leukocyte immunoglobulin-like receptor subfamily B member 3	20201124	-
9606	102725044	LOC102725044	-	-	-	14	14q12	uncharacterized LOC102725044	ncRNA	-	-	-	-	20201124	-
9606	102725045	LINC02588	-	C14orf22|NOVA1-AS1	HGNC:HGNC:19827|Ensembl:ENSG00000257842	14	14q12	long intergenic non-protein coding RNA 2588	ncRNA	LINC02588	long intergenic non-protein coding RNA 2588	O	NOVA1 antisense RNA 1 (head to head)|NOVA1 antisense RNA 1 (non-protein coding)	20201124	-
9606	102725048	LOC102725048	-	-	-	6	6q27	uncharacterized LOC102725048	ncRNA	-	-	-	-	20201124	-
9606	102725051	LOC102725051	-	-	-	Un	-	uncharacterized LOC102725051	ncRNA	-	-	-	-	20201124	-
9606	102725065	LOC102725065	-	-	-	21	21q22.3	uncharacterized LOC102725065	ncRNA	-	-	-	-	20201124	-
9606	102725068	MICB-DT	-	TCONS_00012692	HGNC:HGNC:53632|Ensembl:ENSG00000286940	6	6p21.33	MICB divergent transcript	ncRNA	MICB-DT	MICB divergent transcript	O	-	20201124	-
9606	102725072	LOC102725072	-	-	Ensembl:ENSG00000161103	22	22q11.21	POM121 transmembrane nucleoporin pseudogene	pseudo	-	-	-	-	20201124	-
9606	102725079	LINC01878	-	-	HGNC:HGNC:52697|Ensembl:ENSG00000234308	2	2q34	long intergenic non-protein coding RNA 1878	ncRNA	LINC01878	long intergenic non-protein coding RNA 1878	O	-	20201124	-
9606	102725080	LOC102725080	-	-	Ensembl:ENSG00000286798	8	8p22	uncharacterized LOC102725080	ncRNA	-	-	-	-	20201124	-
9606	102725082	LOC102725082	-	-	-	2	2q34	uncharacterized LOC102725082	ncRNA	-	-	-	-	20201124	-
9606	102725101	LOC102725101	-	-	-	16	16p11.2	immunoglobulin heavy variable 3-23-like	other	-	-	-	-	20201124	-
9606	102725105	CDH18-AS1	-	-	HGNC:HGNC:53088|Ensembl:ENSG00000249854	5	5p14.3	CDH18 antisense RNA 1	ncRNA	CDH18-AS1	CDH18 antisense RNA 1	O	-	20201124	-
9606	102725112	LOC102725112	-	-	-	10	10p12.31	uncharacterized LOC102725112	ncRNA	-	-	-	-	20201124	-
9606	102725116	LOC102725116	-	-	-	16	16q13	uncharacterized LOC102725116	ncRNA	-	-	-	-	20201124	-
9606	102725121	DDX11L17	-	-	HGNC:HGNC:55080	1	1p36.33	DEAD/H-box helicase 11 like 17 (pseudogene)	pseudo	DDX11L17	DEAD/H-box helicase 11 like 17 (pseudogene)	O	DEAD/H-box helicase 11 pseudogene|putative ATP-dependent RNA helicase DDX12	20201124	-
9606	102725140	LMX1A-AS1	-	-	HGNC:HGNC:40344	1	1q23.3	LMX1A antisense RNA 1	ncRNA	LMX1A-AS1	LMX1A antisense RNA 1	O	-	20201124	-
9606	102725148	LOC102725148	-	-	-	18	18q22.3	uncharacterized LOC102725148	ncRNA	-	-	-	-	20201124	-
9606	102725159	LOC102725159	-	-	-	2	2p21	uncharacterized LOC102725159	ncRNA	-	-	-	-	20201124	-
9606	102725165	LOC102725165	-	-	-	15	15q11.2	uncharacterized LOC102725165	ncRNA	-	-	-	-	20201124	-
9606	102725168	LOC102725168	-	-	-	16	16q22.2	uncharacterized LOC102725168	ncRNA	-	-	-	-	20201124	-
9606	102725176	LINC01595	-	-	HGNC:HGNC:51586	19	19q13.33	long intergenic non-protein coding RNA 1595	ncRNA	LINC01595	long intergenic non-protein coding RNA 1595	O	-	20201124	-
9606	102725180	LOC102725180	-	-	-	19	19p13.3	collagen alpha-1(VII) chain-like	protein-coding	-	-	-	collagen alpha-1(VII) chain-like	20201124	-
9606	102725191	LOC102725191	-	-	Ensembl:ENSG00000226690	7	7p21.3	uncharacterized LOC102725191	protein-coding	-	-	-	uncharacterized LOC102725191	20201208	-
9606	102725193	CAMTA1-AS2	-	-	HGNC:HGNC:40855|Ensembl:ENSG00000237728	1	1p36.23	CAMTA1 antisense RNA 2	ncRNA	CAMTA1-AS2	CAMTA1 antisense RNA 2	O	-	20201124	-
9606	102725201	CEP250-AS1	-	-	HGNC:HGNC:40143	20	20q11.22	CEP250 antisense RNA 1	ncRNA	CEP250-AS1	CEP250 antisense RNA 1	O	-	20201124	-
9606	102725220	LOC102725220	-	-	-	4	4q25	uncharacterized LOC102725220	ncRNA	-	-	-	-	20201124	-
9606	102725227	LOC102725227	-	-	-	18	18q11.2	uncharacterized LOC102725227	ncRNA	-	-	-	-	20201124	-
9606	102725228	LOC102725228	-	-	-	13	13q34	uncharacterized LOC102725228	ncRNA	-	-	-	-	20201124	-
9606	102725231	LOC102725231	-	-	-	5	5q35.3	uncharacterized LOC102725231	ncRNA	-	-	-	-	20201124	-
9606	102725238	LOC102725238	-	-	-	17	17q21.2	uncharacterized LOC102725238	ncRNA	-	-	-	-	20201124	-
9606	102725254	LOC102725254	-	-	Ensembl:ENSG00000268650	19	19p13.11	uncharacterized LOC102725254	ncRNA	-	-	-	-	20201124	-
9606	102725258	LOC102725258	-	-	-	12	12q13.11	uncharacterized LOC102725258	ncRNA	-	-	-	-	20201124	-
9606	102725509	LINC01232	-	TCONS_00021520	HGNC:HGNC:49755	13	13q32.3	long intergenic non-protein coding RNA 1232	ncRNA	LINC01232	long intergenic non-protein coding RNA 1232	O	-	20201124	-
9606	102725532	LOC102725532	-	-	Ensembl:ENSG00000236951	Y	Yq11.223	uncharacterized LOC102725532	ncRNA	-	-	-	-	20201124	-
9606	102725541	ELDR	-	Fabl|LINC01156	MIM:618217|HGNC:HGNC:49511	7	7p11.2	EGFR long non-coding downstream RNA	ncRNA	ELDR	EGFR long non-coding downstream RNA	O	long intergenic non-protein coding RNA 1156	20201124	-
9606	102775565	MRX92	-	-	MIM:300851	X	Xp11.3	Mental retardation, X-linked 92	unknown	-	-	-	-	20190816	-
9606	102775567	DDH2	-	-	MIM:615612	3	3p22.2	Developmental dysplasia of the hip 2	unknown	-	-	-	-	20190816	-
9606	102775568	MRX95	-	-	MIM:300716	X	-	Mental retardation, X-linked 95	unknown	-	-	-	-	20190816	-
9606	102800310	HAGLROS	-	-	HGNC:HGNC:50646	2	2q31.1	HAGLR opposite strand lncRNA	ncRNA	HAGLROS	HAGLR opposite strand lncRNA	O	HAGLR opposite strand (non-protein coding)	20201124	-
9606	102800311	TP53COR1	-	TRP53COR1|linc-p21|lincRNA-p21	MIM:616343|HGNC:HGNC:43652	6	6p21.2	tumor protein p53 pathway corepressor 1	ncRNA	TP53COR1	tumor protein p53 pathway corepressor 1	O	tumor protein p53 pathway corepressor 1 (non-protein coding)	20200628	-
9606	102800314	MIR7515HG	-	-	HGNC:HGNC:49838|Ensembl:ENSG00000236172	2	2p25.2	MIR7515 host gene	ncRNA	MIR7515HG	MIR7515 host gene	O	MIR7515 host gene (non-protein coding)|lncRNA LOC102800314	20201124	-
9606	102800315	LINC01246	-	-	HGNC:HGNC:49840|Ensembl:ENSG00000236172	2	2p25.2	long intergenic non-protein coding RNA 1246	ncRNA	LINC01246	long intergenic non-protein coding RNA 1246	O	lncRNA LOC102800315	20201124	-
9606	102800316	LINC01222	-	TCONS_00000112	HGNC:HGNC:49672	1	1q32.1	long intergenic non-protein coding RNA 1222	ncRNA	LINC01222	long intergenic non-protein coding RNA 1222	O	-	20201124	-
9606	102800317	TPTEP2-CSNK1E	-	LOC400927-CSNK1E	HGNC:HGNC:53829|Ensembl:ENSG00000283900	22	22q13.1	TPTEP2-CSNK1E readthrough	protein-coding	TPTEP2-CSNK1E	TPTEP2-CSNK1E readthrough	O	casein kinase I isoform epsilon|CKI-epsilon|LOC400927-CSNK1E readthrough	20201124	-
9606	102800446	LINC01230	-	TCONS_00015639|linc-DMRT2|lnc-DRMT2	HGNC:HGNC:49686	9	9p24.3	long intergenic non-protein coding RNA 1230	ncRNA	LINC01230	long intergenic non-protein coding RNA 1230	O	-	20201124	-
9606	102800447	LINC01828	-	-	HGNC:HGNC:52634	2	2p14	long intergenic non-protein coding RNA 1828	ncRNA	LINC01828	long intergenic non-protein coding RNA 1828	O	-	20201124	-
9606	102929163	LOC102929163	-	-	-	17	17q24.1	ADP ribosylation factor like GTPase 17A pseudogene	pseudo	-	-	-	ADP-ribosylation factor-like 17A pseudogene	20201124	-
9606	102997063	DEL15Q11.2	-	C15DELq11.2	MIM:615656	15	15q11.2	Chromosome 15q11.2 deletion syndrome	unknown	-	-	-	-	20190816	-
9606	102997064	DEL5Q12	-	C5DELq12	MIM:615668	5	5q12	Chromosome 5q12 deletion sydrome	unknown	-	-	-	-	20190816	-
9606	102997065	DDD3	-	-	MIM:615674	17	17p13.3	Dowling-Degos disease 3	unknown	-	-	-	-	20190816	-
9606	103021164	CASC21	-	CARLO2|CARLo-2|LINC01244	MIM:617702|HGNC:HGNC:49836	8	8q24.21	cancer susceptibility 21	ncRNA	CASC21	cancer susceptibility 21	O	cancer susceptibility 21 (non-protein coding)|cancer susceptibility candidate 21 (non-protein coding)|long intergenic non-protein coding RNA 1244	20201124	-
9606	103021165	CASC19	-	CARLO6|CARLo-6|LINC01245	MIM:617703|HGNC:HGNC:49476	8	8q24.21	cancer susceptibility 19	ncRNA	CASC19	cancer susceptibility 19	O	cancer susceptibility 19 (non-protein coding)|cancer susceptibility candidate 19 (non-protein coding)|long intergenic non-protein coding RNA 1245	20201124	-
9606	103021294	ABALON	-	INXS	MIM:616018|HGNC:HGNC:49667|Ensembl:ENSG00000281376	20	20q11.21	apoptotic BCL2L1-antisense long non-coding RNA	ncRNA	ABALON	apoptotic BCL2L1-antisense long non-coding RNA	O	apoptotic BCL-X-associated long ncRNA|intronic BCL-XS-inducing lncRNA	20201124	-
9606	103021295	LOC103021295	-	-	-	1	1q32.1	uncharacterized LOC103021295	ncRNA	-	-	-	-	20201124	-
9606	103021296	SLC26A9-AS1	-	-	HGNC:HGNC:40686	1	1q32.1	SLC26A9 and RAB7B antisense RNA 1	ncRNA	SLC26A9-AS1	SLC26A9 and RAB7B antisense RNA 1	O	-	20201124	-
9606	103047893	LOC103047893	-	-	-	9	9p11.2	vomeronasal 1 receptor 49 pseudogene	pseudo	-	-	-	-	20201124	-
9606	103091863	NDUFA5P8	-	-	HGNC:HGNC:48850	11	11p15.4	NADH:ubiquinone oxidoreductase subunit A5 pseudogene 8	pseudo	NDUFA5P8	NADH:ubiquinone oxidoreductase subunit A5 pseudogene 8	O	NADH dehydrogenase (ubiquinone) 1 alpha subcomplex, 5 pseudogene 8	20201124	-
9606	103091864	SNHG22	-	SCARNA17|SCARNA17HG	HGNC:HGNC:50285|Ensembl:ENSG00000267322	18	18q21.1	small nucleolar RNA host gene 22	ncRNA	SNHG22	small nucleolar RNA host gene 22	O	small nucleolar RNA host gene 22 (non-protein coding)	20201124	-
9606	103091865	BRWD1-AS2	-	BRWD1-IT2|C21orf87|NCRNA00257	HGNC:HGNC:16423|Ensembl:ENSG00000255568	21	21q22.2	BRWD1 antisense RNA 2	ncRNA	BRWD1-AS2	BRWD1 antisense RNA 2	O	BRWD1 intronic transcript 2 (non-protein coding)	20201124	-
9606	103091866	LINC01145	-	-	HGNC:HGNC:49462	1	1q21.1	long intergenic non-protein coding RNA 1145	ncRNA	LINC01145	long intergenic non-protein coding RNA 1145	O	protein FAM231D	20201124	-
9606	103106900	TRBVC	-	-	HGNC:HGNC:50321|IMGT/GENE-DB:TRBVC	7	7q34	T cell receptor beta variable C	other	TRBVC	T cell receptor beta variable C	O	-	20190324	-
9606	103106901	IGHV3-43D	-	-	HGNC:HGNC:50322|IMGT/GENE-DB:IGHV3-43D	14	14q32.33	immunoglobulin heavy variable 3-43D	other	IGHV3-43D	immunoglobulin heavy variable 3-43D	O	-	20190512	-
9606	103106902	ETL6	-	-	MIM:615697	3	3q25-q26	Epilepsy, familial temporal lobe, 6	unknown	-	-	-	-	20190816	-
9606	103106903	LINC01276	-	-	HGNC:HGNC:50333|Ensembl:ENSG00000226917	6	6p21.1	long intergenic non-protein coding RNA 1276	ncRNA	LINC01276	long intergenic non-protein coding RNA 1276	O	-	20201124	-
9606	103156999	LOC103156999	-	-	-	17	17p12	dynein light chain Tctex-type 1 pseudogene	pseudo	-	-	-	-	20201124	-
9606	103157000	PAUPAR	-	-	HGNC:HGNC:49670|Ensembl:ENSG00000281880	11	11p13	PAX6 upstream antisense RNA	ncRNA	PAUPAR	PAX6 upstream antisense RNA	O	-	20201124	-
9606	103164619	PCAT2	-	CARLO4|CARLo-4|PCA2|TCONS_00015167	MIM:617678|HGNC:HGNC:45089|Ensembl:ENSG00000254166	8	8q24.21	prostate cancer associated transcript 2	ncRNA	PCAT2	prostate cancer associated transcript 2	O	cancer-associated region long noncoding RNA 4|prostate cancer associated transcript 2 (non-protein coding)	20201124	-
9606	103171572	DUP8Q22.1	-	C8DUPq22.1	MIM:151200	8	8q22.1	Leri pleonosteosis chromosome duplication syndrome	unknown	-	-	-	-	20190816	-
9606	103171574	LOC103171574	-	-	Ensembl:ENSG00000259774	15	15q25.2	uncharacterized LOC103171574	ncRNA	-	-	-	-	20201124	-
9606	103191607	LINC02333	-	-	HGNC:HGNC:53253|Ensembl:ENSG00000271564	13	13q14.3	long intergenic non-protein coding RNA 2333	ncRNA	LINC02333	long intergenic non-protein coding RNA 2333	O	-	20201124	-
9606	103283057	LINC01362	-	-	HGNC:HGNC:50596|Ensembl:ENSG00000230817	1	1p31.1	long intergenic non-protein coding RNA 1362	ncRNA	LINC01362	long intergenic non-protein coding RNA 1362	O	-	20201124	-
9606	103312105	LINC02759	-	-	HGNC:HGNC:54279|Ensembl:ENSG00000255175	11	11p12	long intergenic non-protein coding RNA 2759	ncRNA	LINC02759	long intergenic non-protein coding RNA 2759	O	-	20201124	-
9606	103344926	LINCR-0002	-	-	-	3	3q28	uncharacterized LincR-0002	ncRNA	-	-	-	-	20201124	-
9606	103344927	FRIASS	-	C14DELq22|DEL14q22	MIM:609640	14	14q22.1-q22.3	Frias syndrome	unknown	-	-	-	-	20190816	-
9606	103344928	KIAA1614-AS1	-	-	HGNC:HGNC:50644|Ensembl:ENSG00000232586	1	1q25.3	KIAA1614 antisense RNA 1	ncRNA	KIAA1614-AS1	KIAA1614 antisense RNA 1	O	-	20201124	-
9606	103344929	BGLT3	-	BGL3|LINC01083|lncRNA-BGL3	MIM:616308|HGNC:HGNC:49033|Ensembl:ENSG00000260629	11	11p15.4	beta globin locus transcript 3	ncRNA	BGLT3	beta globin locus transcript 3	O	CTD-2643I7.1|beta globin locus 3|beta globin locus transcript 3 (non-protein coding)|long intergenic non-protein coding RNA 1083	20201124	-
9606	103344930	LINC01391	-	-	HGNC:HGNC:50666|Ensembl:ENSG00000244578	3	3q22.3	long intergenic non-protein coding RNA 1391	ncRNA	LINC01391	long intergenic non-protein coding RNA 1391	O	-	20201124	-
9606	103344931	LOC103344931	-	-	Ensembl:ENSG00000260917	10	10q25.2	uncharacterized LOC103344931	ncRNA	-	-	-	-	20201124	-
9606	103344932	PGM5P4-AS1	-	FAM233C	HGNC:HGNC:51195|Ensembl:ENSG00000231943	2	2q14.1	PGM5P4 antisense RNA 1	ncRNA	PGM5P4-AS1	PGM5P4 antisense RNA 1	O	family with sequence similarity 233, member C	20201124	-
9606	103352539	LINC01410	-	-	HGNC:HGNC:50702|Ensembl:ENSG00000238113	9	9q13	long intergenic non-protein coding RNA 1410	ncRNA	LINC01410	long intergenic non-protein coding RNA 1410	O	-	20201124	-
9606	103352540	IGKV1OR9-1	-	IGKV1/OR9-1	HGNC:HGNC:49473|IMGT/GENE-DB:IGKV1/OR9-1	9	9q21.11	immunoglobulin kappa variable 1/OR9-1 (pseudogene)	pseudo	IGKV1OR9-1	immunoglobulin kappa variable 1/OR9-1 (pseudogene)	O	-	20201124	-
9606	103352541	LOC103352541	-	-	-	6	6q24.1	uncharacterized LOC103352541	ncRNA	-	-	-	-	20201124	-
9606	103352670	LINC01419	-	LVCAT7|TCONS_00014497	HGNC:HGNC:50712|Ensembl:ENSG00000253898	8	8q21.13	long intergenic non-protein coding RNA 1419	ncRNA	LINC01419	long intergenic non-protein coding RNA 1419	O	liver cancer-associated transcript 7	20201124	-
9606	103456507	LINC01442	-	-	HGNC:HGNC:50764|Ensembl:ENSG00000227510	13	13q21.2	long intergenic non-protein coding RNA 1442	ncRNA	LINC01442	long intergenic non-protein coding RNA 1442	O	-	20201124	-
9606	103456509	TRN-GTT18-1	-	-	HGNC:HGNC:50799	1	1p36.13	tRNA-Asn (GTT) 18-1	tRNA	TRN-GTT18-1	tRNA-Asn (GTT) 18-1	O	transfer RNA-Asn (GTT) 18-1	20190329	-
9606	103482523	TRUND-NNN2-1	-	tRNA-Und-NNN-2-1	HGNC:HGNC:50814	8	8q22.2	tRNA-undetermined (NNN) 2-1	pseudo	TRUND-NNN2-1	tRNA-undetermined (NNN) 2-1	O	transfer RNA-undetermined (NNN) 2-1	20201124	-
9606	103482524	TRUND-NNN5-1	-	tRNA-Und-NNN-5-1	HGNC:HGNC:50817	17	17q24.2	tRNA-undetermined (NNN) 5-1	pseudo	TRUND-NNN5-1	tRNA-undetermined (NNN) 5-1	O	transfer RNA-undetermined (NNN) 5-1	20201124	-
9606	103482525	TRUND-NNN6-1	-	tRNA-Und-NNN-6-1	HGNC:HGNC:50818	17	17p13.1	tRNA-undetermined (NNN) 6-1	pseudo	TRUND-NNN6-1	tRNA-undetermined (NNN) 6-1	O	transfer RNA-undetermined (NNN) 6-1	20201124	-
9606	103482526	TRUND-NNN9-1	-	tRNA-Und-NNN-9-1	HGNC:HGNC:50821	2	2p13.3	tRNA-undetermined (NNN) 9-1	pseudo	TRUND-NNN9-1	tRNA-undetermined (NNN) 9-1	O	transfer RNA-undetermined (NNN) 9-1	20201124	-
9606	103482527	TRUND-NNN3-1	-	tRNA-Und-NNN-3-1	HGNC:HGNC:50815	1	1q23.3	tRNA-undetermined (NNN) 3-1	pseudo	TRUND-NNN3-1	tRNA-undetermined (NNN) 3-1	O	transfer RNA-undetermined (NNN) 3-1	20201124	-
9606	103482528	TRUND-NNN8-1	-	tRNA-Und-NNN-8-1	HGNC:HGNC:50820	1	1p13.3	tRNA-undetermined (NNN) 8-1	pseudo	TRUND-NNN8-1	tRNA-undetermined (NNN) 8-1	O	transfer RNA-undetermined (NNN) 8-1	20201124	-
9606	103482529	TRUND-NNN1-1	-	tRNA-Und-NNN-1-1	HGNC:HGNC:50813	6	6p22.2	tRNA-undetermined (NNN) 1-1	pseudo	TRUND-NNN1-1	tRNA-undetermined (NNN) 1-1	O	transfer RNA-undetermined (NNN) 1-1	20201124	-
9606	103482530	TRUND-NNN4-1	-	tRNA-Und-NNN-4-1	HGNC:HGNC:50816	1	1p36.23	tRNA-undetermined (NNN) 4-1	pseudo	TRUND-NNN4-1	tRNA-undetermined (NNN) 4-1	O	transfer RNA-undetermined (NNN) 4-1	20201124	-
9606	103482531	TRUND-NNN7-1	-	tRNA-Und-NNN-7-1	HGNC:HGNC:50819	1	1q25.2	tRNA-undetermined (NNN) 7-1	pseudo	TRUND-NNN7-1	tRNA-undetermined (NNN) 7-1	O	transfer RNA-undetermined (NNN) 7-1	20201124	-
9606	103482532	TRUND-NNN10-1	-	tRNA-Und-NNN-10-1	HGNC:HGNC:50822	19	19q13.12	tRNA-undetermined (NNN) 10-1	pseudo	TRUND-NNN10-1	tRNA-undetermined (NNN) 10-1	O	transfer RNA-undetermined (NNN) 10-1	20201124	-
9606	103504726	MIR3670-3	-	hsa-mir-3670-3	HGNC:HGNC:50829|Ensembl:ENSG00000265776|miRBase:MI0031513	16	16p12.3	microRNA 3670-3	ncRNA	MIR3670-3	microRNA 3670-3	O	-	20201124	-
9606	103504727	MIR6724-2	-	hsa-mir-6724-2	HGNC:HGNC:50832|Ensembl:ENSG00000274060|miRBase:MI0031516	21	21p11.2	microRNA 6724-2	ncRNA	MIR6724-2	microRNA 6724-2	O	-	20201124	-
9606	103504729	MIR3179-4	-	hsa-mir-3179-4	HGNC:HGNC:50838|Ensembl:ENSG00000277014|miRBase:MI0031510	16	16p12.3	microRNA 3179-4	ncRNA	MIR3179-4	microRNA 3179-4	O	-	20201124	-
9606	103504730	MIR9500	-	hsa-mir-9500	HGNC:HGNC:50841|Ensembl:ENSG00000283639|miRBase:MI0029185	2	2q35	microRNA 9500	ncRNA	MIR9500	microRNA 9500	O	-	20201124	-
9606	103504731	MIR3648-2	-	hsa-mir-3648-2	HGNC:HGNC:50843|Ensembl:ENSG00000264462|miRBase:MI0031512	21	21p11.2	microRNA 3648-2	ncRNA	MIR3648-2	microRNA 3648-2	O	-	20201124	-
9606	103504732	MIR941-5	-	-	HGNC:HGNC:50845|Ensembl:ENSG00000275842|miRBase:MI0031520	20	20q13.33	microRNA 941-5	ncRNA	MIR941-5	microRNA 941-5	O	hsa-mir-941-5	20201124	-
9606	103504733	MIR6724-4	-	hsa-mir-6724-4	HGNC:HGNC:50830|Ensembl:ENSG00000275692|miRBase:MI0031518	21	21p11.2	microRNA 6724-4	ncRNA	MIR6724-4	microRNA 6724-4	O	-	20201124	-
9606	103504734	MIR1244-4	-	hsa-mir-1244-4	HGNC:HGNC:50831|Ensembl:ENSG00000283475|miRBase:MI0031511	12	12p13.2	microRNA 1244-4	ncRNA	MIR1244-4	microRNA 1244-4	O	-	20201124	-
9606	103504735	MIR548BB	-	MI0029321|hsa-mir-548bb	HGNC:HGNC:50834|Ensembl:ENSG00000281426|miRBase:MI0029321	3	3p14.2	microRNA 548bb	ncRNA	MIR548BB	microRNA 548bb	O	-	20201124	-
9606	103504736	MIR8069-2	-	hsa-mir-8069-2	HGNC:HGNC:50836|Ensembl:ENSG00000278618|miRBase:MI0031519	21	21q11.2	microRNA 8069-2	ncRNA	MIR8069-2	microRNA 8069-2	O	-	20201124	-
9606	103504737	MIR8485	-	hsa-mir-8485	HGNC:HGNC:50839|Ensembl:ENSG00000216191|miRBase:MI0027288	2	2p16.3	microRNA 8485	ncRNA	MIR8485	microRNA 8485	O	-	20201124	-
9606	103504738	MIR6859-4	-	hsa-mir-6859-4	HGNC:HGNC:50840|Ensembl:ENSG00000278739|miRBase:MI0031521	16	16p13.3	microRNA 6859-4	ncRNA	MIR6859-4	microRNA 6859-4	O	-	20201124	-
9606	103504739	MIR6724-3	-	hsa-mir-6724-3	HGNC:HGNC:50842|Ensembl:ENSG00000277379|miRBase:MI0031517	21	21p11.2	microRNA 6724-3	ncRNA	MIR6724-3	microRNA 6724-3	O	-	20201124	-
9606	103504740	MIR3670-4	-	hsa-mir-3670-4	HGNC:HGNC:50828|Ensembl:ENSG00000274025|miRBase:MI0031514	16	16p12.3	microRNA 3670-4	ncRNA	MIR3670-4	microRNA 3670-4	O	-	20201124	-
9606	103504741	MIR5701-3	-	hsa-mir-5701-3	HGNC:HGNC:50844|Ensembl:ENSG00000264902|miRBase:MI0031522	15	15q11.2	microRNA 5701-3	ncRNA	MIR5701-3	microRNA 5701-3	O	-	20201124	-
9606	103539957	ERVK-26	-	-	HGNC:HGNC:44979	8	8p23.1	endogenous retrovirus group K member 26	other	ERVK-26	endogenous retrovirus group K member 26	O	-	20180127	-
9606	103539958	TRG-CCC8-1	-	-	HGNC:HGNC:50798	1	1q21.1	tRNA-Gly (anticodon CCC) 8-1	tRNA	TRG-CCC8-1	tRNA-Gly (anticodon CCC) 8-1	O	tRNA-Gly-CCC-8-1|transfer RNA-Gly (CCC) 8-1	20200624	-
9606	103568124	LOC103568124	-	-	-	12	12p13.32	coiled-coil domain containing 181 pseudogene	pseudo	-	-	-	-	20201124	-
9606	103581030	TRN-ATT1-2	-	-	HGNC:HGNC:50812	1	1q21.1	tRNA-Asn (ATT) 1-2	tRNA	TRN-ATT1-2	tRNA-Asn (ATT) 1-2	O	transfer RNA-Asn (ATT) 1-2	20200624	-
9606	103581031	CASC23	-	LINC01464	HGNC:HGNC:50865|Ensembl:ENSG00000255420	11	11p15.4	cancer susceptibility 23	ncRNA	CASC23	cancer susceptibility 23	O	cancer susceptibility 23 (non-protein coding)|cancer susceptibility candidate 23 (non-protein coding)|long intergenic non-protein coding RNA 1464	20201124	-
9606	103581096	OFC14	-	-	MIM:615892	1	1p31	Orofacial cleft 14	unknown	-	-	-	-	20170408	-
9606	103611079	ASOBS	-	-	MIM:615835	16	16p11	Asthma and obesity susceptibility, chromosome 16p11 inversion related	unknown	-	-	-	-	20190816	-
9606	103611090	CDR1-AS	-	CDR1NAT|CDR1as|ciRS-7	HGNC:HGNC:48926	X	Xq27.1	CDR1 antisense RNA	ncRNA	CDR1-AS	CDR1 antisense RNA	O	CDR1 natural antisense transcript|circular RNA sponge for miR-7	20201220	-
9606	103611155	PAPPA-AS2	-	AGU1	HGNC:HGNC:35160	9	9q33.1	PAPPA antisense RNA 2	ncRNA	PAPPA-AS2	PAPPA antisense RNA 2	O	adipogenesis up-regulated transcript 1	20201124	-
9606	103611157	TGFB2-OT1	-	-	HGNC:HGNC:50629|Ensembl:ENSG00000281453	1	1q41	TGFB2 overlapping transcript 1	ncRNA	TGFB2-OT1	TGFB2 overlapping transcript 1	O	-	20201124	-
9606	103625681	LLPH-DT	-	LLPH-AS1	HGNC:HGNC:50493|Ensembl:ENSG00000239335	12	12q14.3	LLPH divergent transcript	ncRNA	LLPH-DT	LLPH divergent transcript	O	LLPH antisense RNA 1 (head to head)	20201124	-
9606	103625683	LINC00456	-	-	HGNC:HGNC:42804|Ensembl:ENSG00000233124	13	13q32.1	long intergenic non-protein coding RNA 456	ncRNA	LINC00456	long intergenic non-protein coding RNA 456	O	-	20201124	-
9606	103625684	RNU6-2	-	U6-2	HGNC:HGNC:34270|Ensembl:ENSG00000207357	19	19p13.3	RNA, U6 small nuclear 2	snRNA	RNU6-2	RNA, U6 small nuclear 2	O	-	20201124	-
9606	103689843	LINC01046	-	-	HGNC:HGNC:49040	13	13q12.11	long intergenic non-protein coding RNA 1046	ncRNA	LINC01046	long intergenic non-protein coding RNA 1046	O	-	20201124	-
9606	103689844	LINC01288	-	TCONS_00014671	HGNC:HGNC:50353	8	8p12	long intergenic non-protein coding RNA 1288	ncRNA	LINC01288	long intergenic non-protein coding RNA 1288	O	-	20201124	-
9606	103689845	LINC01050	-	-	HGNC:HGNC:49044	13	13q14.11	long intergenic non-protein coding RNA 1050	ncRNA	LINC01050	long intergenic non-protein coding RNA 1050	O	-	20201124	-
9606	103689846	ADAMTS19-AS1	-	-	HGNC:HGNC:40797|Ensembl:ENSG00000249421	5	5q23.3	ADAMTS19 antisense RNA 1	ncRNA	ADAMTS19-AS1	ADAMTS19 antisense RNA 1	O	RP11-346A9.1	20201124	-
9606	103689911	CATIP-AS2	-	-	HGNC:HGNC:41079	2	2q35	CATIP antisense RNA 2	ncRNA	CATIP-AS2	CATIP antisense RNA 2	O	-	20201124	-
9606	103689912	TBX2-AS1	-	-	HGNC:HGNC:50355|Ensembl:ENSG00000267280	17	17q23.2	TBX2 antisense RNA 1	ncRNA	TBX2-AS1	TBX2 antisense RNA 1	O	-	20201124	-
9606	103689913	LINC00383	-	LINC00401	HGNC:HGNC:42710|Ensembl:ENSG00000235221	13	13q21.33	long intergenic non-protein coding RNA 383	ncRNA	LINC00383	long intergenic non-protein coding RNA 383	O	long intergenic non-protein coding RNA 401	20201124	-
9606	103689914	LOC103689914	-	-	-	7	7p14.1	coiled-coil-helix-coiled-coil-helix domain containing 10 pseudogene	pseudo	-	-	-	-	20201124	-
9606	103689915	DLEU1-AS1	-	LINC01308	HGNC:HGNC:50496|Ensembl:ENSG00000186047	13	13q14.3	DLEU1 antisense RNA 1	ncRNA	DLEU1-AS1	DLEU1 antisense RNA 1	O	long intergenic non-protein coding RNA 1308	20201124	-
9606	103689916	LOC103689916	-	-	-	19	19p13.2	coiled-coil-helix-coiled-coil-helix domain containing 10 pseudogene	pseudo	-	-	-	-	20201124	-
9606	103689917	LINC01337	-	TCONS_00009713	HGNC:HGNC:50546|Ensembl:ENSG00000251221	5	5q14.1	long intergenic non-protein coding RNA 1337	ncRNA	LINC01337	long intergenic non-protein coding RNA 1337	O	CTC-325J23.3	20201124	-
9606	103689918	LINC01378	-	-	HGNC:HGNC:50645	4	4q26	long intergenic non-protein coding RNA 1378	ncRNA	LINC01378	long intergenic non-protein coding RNA 1378	O	-	20201124	-
9606	103695363	FOXG1-AS1	-	FOXG1-AS	HGNC:HGNC:50663	14	14q12	FOXG1 antisense RNA 1	ncRNA	FOXG1-AS1	FOXG1 antisense RNA 1	O	FOXG1 antisense RNA 1 (head to head)	20201124	-
9606	103695364	PKNOX2-AS1	-	-	HGNC:HGNC:50690|Ensembl:ENSG00000254880	11	11q24.2	PKNOX2 antisense RNA 1 (head to head)	ncRNA	PKNOX2-AS1	PKNOX2 antisense RNA 1 (head to head)	O	-	20201124	-
9606	103695365	LINC01435	-	TCONS_00018040	HGNC:HGNC:50753|Ensembl:ENSG00000229981	10	10q25.1	long intergenic non-protein coding RNA 1435	ncRNA	LINC01435	long intergenic non-protein coding RNA 1435	O	RP11-215N21.1	20201124	-
9606	103695366	LINC01461	-	TCONS_00001552	HGNC:HGNC:50859	1	1p22.3	long intergenic non-protein coding RNA 1461	ncRNA	LINC01461	long intergenic non-protein coding RNA 1461	O	-	20201124	-
9606	103695431	LINC01048	-	-	HGNC:HGNC:49042|Ensembl:ENSG00000230390	13	13q13.3	long intergenic non-protein coding RNA 1048	ncRNA	LINC01048	long intergenic non-protein coding RNA 1048	O	-	20201124	-
9606	103695432	LINC01167	-	TCONS_00018075	HGNC:HGNC:49536|Ensembl:ENSG00000224758	10	10q26.3	long intergenic non-protein coding RNA 1167	ncRNA	LINC01167	long intergenic non-protein coding RNA 1167	O	-	20201124	-
9606	103695433	LINC01322	-	-	HGNC:HGNC:50528	3	3q26.1	long intergenic non-protein coding RNA 1322	ncRNA	LINC01322	long intergenic non-protein coding RNA 1322	O	-	20201124	-
9606	103695434	LINC01396	-	-	HGNC:HGNC:50675|Ensembl:ENSG00000273396	4	4p16.2	long intergenic non-protein coding RNA 1396	ncRNA	LINC01396	long intergenic non-protein coding RNA 1396	O	-	20201124	-
9606	103695435	BBOX1-AS1	-	-	HGNC:HGNC:50700|Ensembl:ENSG00000254560	11	11p14.2-p14.1	BBOX1 antisense RNA 1	ncRNA	BBOX1-AS1	BBOX1 antisense RNA 1	O	-	20201124	-
9606	103695436	LINC01269	-	-	HGNC:HGNC:50325|Ensembl:ENSG00000258689	14	14q24.2	long intergenic non-protein coding RNA 1269	ncRNA	LINC01269	long intergenic non-protein coding RNA 1269	O	-	20201124	-
9606	103724386	LINC00377	-	TCONS_00021861	HGNC:HGNC:42703	13	13q31.1	long intergenic non-protein coding RNA 377	ncRNA	LINC00377	long intergenic non-protein coding RNA 377	O	-	20201124	-
9606	103724387	LINC01058	-	-	HGNC:HGNC:49061|Ensembl:ENSG00000225039	13	13q12.3	long intergenic non-protein coding RNA 1058	ncRNA	LINC01058	long intergenic non-protein coding RNA 1058	O	-	20201124	-
9606	103724388	LINC01068	-	-	HGNC:HGNC:49106|Ensembl:ENSG00000227676	13	13q31.1	long intergenic non-protein coding RNA 1068	ncRNA	LINC01068	long intergenic non-protein coding RNA 1068	O	-	20201124	-
9606	103724389	LINC01170	-	-	HGNC:HGNC:49542	5	5q23.2	long intergenic non-protein coding RNA 1170	ncRNA	LINC01170	long intergenic non-protein coding RNA 1170	O	-	20201124	-
9606	103724390	LINC01287	-	TCONS_l2_00027522	HGNC:HGNC:50351|Ensembl:ENSG00000234722	7	7q36.2	long intergenic non-protein coding RNA 1287	ncRNA	LINC01287	long intergenic non-protein coding RNA 1287	O	-	20201124	-
9606	103752554	MYCNUT	-	MYCNUN|lncUSMycN	MIM:615968|HGNC:HGNC:32684|Ensembl:ENSG00000223850	2	2p24.3	MYCN upstream transcript	ncRNA	MYCNUT	MYCN upstream transcript	O	MYCN upstream neighbor|MYCN upstream transcript (non-protein coding)	20201124	-
9606	103752555	SPATA17-AS1	-	-	HGNC:HGNC:41086|Ensembl:ENSG00000234070	1	1q41	SPATA17 antisense RNA 1	ncRNA	SPATA17-AS1	SPATA17 antisense RNA 1	O	-	20201124	-
9606	103752581	LINC01055	-	-	HGNC:HGNC:49049	13	13q14.13	long intergenic non-protein coding RNA 1055	ncRNA	LINC01055	long intergenic non-protein coding RNA 1055	O	-	20201124	-
9606	103752583	LINC01075	-	-	HGNC:HGNC:49118	13	13q21.31	long intergenic non-protein coding RNA 1075	ncRNA	LINC01075	long intergenic non-protein coding RNA 1075	O	long intergenic non-protein coding RNA 1065	20201124	-
9606	103752584	CCND2-AS1	-	CCND2-AS2	HGNC:HGNC:49398|Ensembl:ENSG00000255920	12	12p13.32	CCND2 antisense RNA 1	ncRNA	CCND2-AS1	CCND2 antisense RNA 1	O	CCND2 antisense RNA 2	20201124	-
9606	103752585	RORB-AS1	-	-	HGNC:HGNC:49803	9	9q21.13	RORB antisense RNA 1	ncRNA	RORB-AS1	RORB antisense RNA 1	O	-	20201124	-
9606	103752586	BIRC6-AS2	-	linc-birc6|megamind	HGNC:HGNC:50490|Ensembl:ENSG00000279897	2	2p22.3	BIRC6 antisense RNA 2	ncRNA	BIRC6-AS2	BIRC6 antisense RNA 2	O	-	20201124	-
9606	103752587	FOXC2-AS1	-	ODRUL	HGNC:HGNC:50665|Ensembl:ENSG00000260944	16	16q24.1	FOXC2 antisense RNA 1	ncRNA	FOXC2-AS1	FOXC2 antisense RNA 1	O	osteosarcoma doxorubicin-resistance related up-regulated lncRNA|osteosarcoma doxorubicin-resistance related upregulated lncRNA	20201124	-
9606	103752588	PACERR	-	PACER|PTGS2-AS1|PTGS2AS1	MIM:617650|HGNC:HGNC:50552|Ensembl:ENSG00000273129	1	1q31.1	PTGS2 antisense NFKB1 complex-mediated expression regulator RNA	ncRNA	PACERR	PTGS2 antisense NFKB1 complex-mediated expression regulator RNA	O	PTGS2 antisense RNA 1 (head to head)|p50-associated COX-2 extragenic RNA	20201124	-
9606	103752589	TMEM92-AS1	-	TCONS_00025237|lncRNA-508851	HGNC:HGNC:50442|Ensembl:ENSG00000251179	17	17q21.33	TMEM92 antisense RNA 1	ncRNA	TMEM92-AS1	TMEM92 antisense RNA 1	O	RP11-893F2.9	20201124	-
9606	103753527	SCA37	-	-	MIM:615945	1	1p32	spinocerebellar ataxia 37	unknown	-	-	-	-	20200315	-
9606	103753528	DUPXP11.22	-	MRX17|MRX31	MIM:300705	X	Xp11.22	Xp11.22 microduplication syndrome	unknown	-	-	-	-	20190816	-
9606	103875461	SPDT	-	-	MIM:184100	12	12q13	Spondyloepiphyseal dysplasia tarda, autosomal dominant	unknown	-	-	-	-	20190816	-
9606	103908604	LOC103908604	-	-	-	9	9q13	uncharacterized LOC103908604	ncRNA	-	-	-	-	20201124	-
9606	103908605	LOC103908605	-	-	-	9	9p11.1	uncharacterized LOC103908605	ncRNA	-	-	-	-	20201124	-
9606	104054148	LOC104054148	-	-	-	8	8q22.3	uncharacterized LOC104054148	ncRNA	-	-	-	-	20201124	-
9606	104169670	RXYLT1-AS1	-	TMEM5-AS1	HGNC:HGNC:48910|Ensembl:ENSG00000255850	12	12q14.2	RXYLT1 antisense RNA 1	ncRNA	RXYLT1-AS1	RXYLT1 antisense RNA 1	O	TMEM5 antisense RNA 1	20201124	-
9606	104169671	LINC01036	-	-	HGNC:HGNC:49024|Ensembl:ENSG00000230426	1	1q31.1	long intergenic non-protein coding RNA 1036	ncRNA	LINC01036	long intergenic non-protein coding RNA 1036	O	-	20201124	-
9606	104266956	LINC01044	-	-	HGNC:HGNC:49032|Ensembl:ENSG00000223626	13	13q34	long intergenic non-protein coding RNA 1044	ncRNA	LINC01044	long intergenic non-protein coding RNA 1044	O	-	20201124	-
9606	104266957	KBTBD11-OT1	-	-	HGNC:HGNC:49147|Ensembl:ENSG00000253696	8	8p23.3	KBTBD11 overlapping transcript 1	ncRNA	KBTBD11-OT1	KBTBD11 overlapping transcript 1	O	KBTBD11 overlapping transcript 1 (non-protein coding)	20201124	-
9606	104266958	LINC01151	-	-	HGNC:HGNC:49471	8	8q24.13	long intergenic non-protein coding RNA 1151	ncRNA	LINC01151	long intergenic non-protein coding RNA 1151	O	-	20201124	-
9606	104266959	LINC01195	-	-	HGNC:HGNC:49550|Ensembl:ENSG00000261075	16	16p13.2	long intergenic non-protein coding RNA 1195	ncRNA	LINC01195	long intergenic non-protein coding RNA 1195	O	-	20201124	-
9606	104266960	LINC01201	-	TCONS_00017091	HGNC:HGNC:49632|Ensembl:ENSG00000228659	X	Xq26.1	long intergenic non-protein coding RNA 1201	ncRNA	LINC01201	long intergenic non-protein coding RNA 1201	O	-	20201124	-
9606	104266961	LINC01221	-	TCONS_00000366	HGNC:HGNC:49671|Ensembl:ENSG00000235492	1	1q32.1	long intergenic non-protein coding RNA 1221	ncRNA	LINC01221	long intergenic non-protein coding RNA 1221	O	-	20201124	-
9606	104266962	LINC01228	-	lincRNA-DYNLRB2-2	HGNC:HGNC:49681	16	16q23.2	long intergenic non-protein coding RNA 1228	ncRNA	LINC01228	long intergenic non-protein coding RNA 1228	O	-	20201124	-
9606	104266963	LINC01264	-	-	HGNC:HGNC:50282|Ensembl:ENSG00000229630	10	10q11.21	long intergenic non-protein coding RNA 1264	ncRNA	LINC01264	long intergenic non-protein coding RNA 1264	O	RP11-124O11.2	20201124	-
9606	104310350	LINC01327	-	TCONS_00005644	HGNC:HGNC:50533|Ensembl:ENSG00000241669	3	3q26.1	long intergenic non-protein coding RNA 1327	ncRNA	LINC01327	long intergenic non-protein coding RNA 1327	O	-	20201124	-
9606	104310351	LINC01331	-	-	HGNC:HGNC:50538|Ensembl:ENSG00000248673	5	5q13.3	long intergenic non-protein coding RNA 1331	ncRNA	LINC01331	long intergenic non-protein coding RNA 1331	O	-	20201124	-
9606	104310353	LINC01399	-	-	HGNC:HGNC:50680|Ensembl:ENSG00000233080	22	22q12.3	long intergenic non-protein coding RNA 1399	ncRNA	LINC01399	long intergenic non-protein coding RNA 1399	O	CTA-714B7.5	20201124	-
9606	104326051	MAFA-AS1	-	TCONS_00014882	HGNC:HGNC:51203|Ensembl:ENSG00000254338	8	8q24.3	MAFA antisense RNA 1	ncRNA	MAFA-AS1	MAFA antisense RNA 1	O	RP11-909N17.3	20201124	-
9606	104326052	NRIR	-	lncCMPK2|lncRNA-CMPK2	HGNC:HGNC:51269	2	2p25.2	negative regulator of interferon response	ncRNA	NRIR	negative regulator of interferon response	O	negative regulator of interferon response (non-protein coding)	20201124	-
9606	104326053	LINC00363	-	TCONS_00021586	HGNC:HGNC:42684	13	13q31.3	long intergenic non-protein coding RNA 363	ncRNA	LINC00363	long intergenic non-protein coding RNA 363	O	-	20201124	-
9606	104326054	LINC00399	-	TCONS_00021596	HGNC:HGNC:42728|Ensembl:ENSG00000229792	13	13q33.3	long intergenic non-protein coding RNA 399	ncRNA	LINC00399	long intergenic non-protein coding RNA 399	O	-	20201124	-
9606	104326055	APOA1-AS	-	-	HGNC:HGNC:40079|Ensembl:ENSG00000235910	11	11q23.3	APOA1 antisense RNA	ncRNA	APOA1-AS	APOA1 antisense RNA	O	-	20201124	-
9606	104326056	ZNF511-PRAP1	-	-	HGNC:HGNC:38088	10	10q26.3	ZNF511-PRAP1 readthrough	protein-coding	ZNF511-PRAP1	ZNF511-PRAP1 readthrough	O	-	20190324	-
9606	104326057	GACAT1	-	LINC00876	HGNC:HGNC:48336|Ensembl:ENSG00000232991	2	2q12.3	gastric cancer associated transcript 1	ncRNA	GACAT1	gastric cancer associated transcript 1	O	gastric cancer associated transcript 1 (non-protein coding)|long intergenic non-protein coding RNA 876	20201124	-
9606	104326058	SMAD1-AS1	-	-	HGNC:HGNC:49379|Ensembl:ENSG00000250902	4	4q31.21	SMAD1 antisense RNA 1	ncRNA	SMAD1-AS1	SMAD1 antisense RNA 1	O	-	20201124	-
9606	104326187	EA8	-	-	MIM:616055	1	1p36.13-p34.3	Episodic ataxia, type 8	unknown	-	-	-	-	20170408	-
9606	104326188	LINC01202	-	-	HGNC:HGNC:49633	5	5q34	long intergenic non-protein coding RNA 1202	ncRNA	LINC01202	long intergenic non-protein coding RNA 1202	O	-	20201124	-
9606	104326189	LMO7DN-IT1	-	C13orf45-IT1|TCONS_00021569	HGNC:HGNC:49790|Ensembl:ENSG00000223458	13	13q22.2	LMO7DN intronic transcript 1	ncRNA	LMO7DN-IT1	LMO7DN intronic transcript 1	O	C13orf45 intronic transcript 1	20201124	-
9606	104326190	LINC01309	-	TCONS_l2_00007459	HGNC:HGNC:50497	13	13q33.1	long intergenic non-protein coding RNA 1309	ncRNA	LINC01309	long intergenic non-protein coding RNA 1309	O	-	20201124	-
9606	104326192	PTPRJ-AS1	-	-	HGNC:HGNC:50634	11	11p11.2	PTPRJ antisense RNA 1	ncRNA	PTPRJ-AS1	PTPRJ antisense RNA 1	O	-	20190324	-
9606	104326193	DLX2-DT	-	DLX2-AS1|TCONS_00003049	HGNC:HGNC:50638|Ensembl:ENSG00000236651	2	2q31.1	DLX2 divergent transcript	ncRNA	DLX2-DT	DLX2 divergent transcript	O	DLX2 antisense RNA 1 (head to head)	20201124	-
9606	104355133	ABHD15-AS1	-	linc-TP53I13|lnc-TP53I13	HGNC:HGNC:49685	17	17q11.2	ABHD15 antisense RNA 1	ncRNA	ABHD15-AS1	ABHD15 antisense RNA 1	O	-	20190324	-
9606	104355135	LINC00431	-	-	HGNC:HGNC:42766	13	13q34	long intergenic non-protein coding RNA 431	ncRNA	LINC00431	long intergenic non-protein coding RNA 431	O	-	20201124	-
9606	104355136	LINC01033	-	-	HGNC:HGNC:49019|Ensembl:ENSG00000249069	5	5q11.2	long intergenic non-protein coding RNA 1033	ncRNA	LINC01033	long intergenic non-protein coding RNA 1033	O	-	20201124	-
9606	104355137	LINC01072	-	-	HGNC:HGNC:49112|Ensembl:ENSG00000236076	13	13q12.11	long intergenic non-protein coding RNA 1072	ncRNA	LINC01072	long intergenic non-protein coding RNA 1072	O	-	20201124	-
9606	104355138	LINC01162	-	-	HGNC:HGNC:49528|Ensembl:ENSG00000232790	7	7p21.1-p15.3	long intergenic non-protein coding RNA 1162	ncRNA	LINC01162	long intergenic non-protein coding RNA 1162	O	-	20201124	-
9606	104355139	LINC01397	-	-	HGNC:HGNC:50677|Ensembl:ENSG00000258673	1	1p13.3	long intergenic non-protein coding RNA 1397	ncRNA	LINC01397	long intergenic non-protein coding RNA 1397	O	-	20201124	-
9606	104355140	LINC00375	-	-	HGNC:HGNC:42699|Ensembl:ENSG00000226370	13	13q31.1	long intergenic non-protein coding RNA 375	ncRNA	LINC00375	long intergenic non-protein coding RNA 375	O	-	20201124	-
9606	104355141	LINC01143	-	-	HGNC:HGNC:49458|Ensembl:ENSG00000237751	2	2p13.3	long intergenic non-protein coding RNA 1143	ncRNA	LINC01143	long intergenic non-protein coding RNA 1143	O	-	20201124	-
9606	104355143	TXNDC12-AS1	-	-	HGNC:HGNC:30008|Ensembl:ENSG00000228369	1	1p32.3	TXNDC12 antisense RNA 1	ncRNA	TXNDC12-AS1	TXNDC12 antisense RNA 1	O	-	20201124	-
9606	104355145	NCOA7-AS1	-	-	HGNC:HGNC:40954|Ensembl:ENSG00000232131	6	6q22.31-q22.32	NCOA7 antisense RNA 1	ncRNA	NCOA7-AS1	NCOA7 antisense RNA 1	O	-	20201124	-
9606	104355146	LINC00396	-	-	HGNC:HGNC:42724|Ensembl:ENSG00000231428	13	13q34	long intergenic non-protein coding RNA 396	ncRNA	LINC00396	long intergenic non-protein coding RNA 396	O	-	20201124	-
9606	104355147	LINC00428	-	-	HGNC:HGNC:42763	13	13q14.11	long intergenic non-protein coding RNA 428	ncRNA	LINC00428	long intergenic non-protein coding RNA 428	O	-	20201124	-
9606	104355148	CYP4A22-AS1	-	ncRNA-a3	HGNC:HGNC:43715	1	1p33	CYP4A22 antisense RNA 1	ncRNA	CYP4A22-AS1	CYP4A22 antisense RNA 1	O	CYP4A22 antisense RNA 1 (non-protein coding)	20190324	-
9606	104355149	LINC01039	-	-	HGNC:HGNC:49027	13	13q32.3	long intergenic non-protein coding RNA 1039	ncRNA	LINC01039	long intergenic non-protein coding RNA 1039	O	-	20201124	-
9606	104355150	LINC01054	-	-	HGNC:HGNC:49048	13	13q34	long intergenic non-protein coding RNA 1054	ncRNA	LINC01054	long intergenic non-protein coding RNA 1054	O	-	20201124	-
9606	104355152	LINC01090	-	-	HGNC:HGNC:49201|Ensembl:ENSG00000231689	2	2q32.1	long intergenic non-protein coding RNA 1090	ncRNA	LINC01090	long intergenic non-protein coding RNA 1090	O	-	20201124	-
9606	104355217	ERICD	-	ERIC|LINC01130|TCONS_00014875	HGNC:HGNC:49404	8	8q24.3	E2F1-regulated inhibitor of cell death	ncRNA	ERICD	E2F1-regulated inhibitor of cell death	O	E2F1-regulated inhibitor of cell death (non-protein coding)|long intergenic non-protein coding RNA 1130	20201124	-
9606	104355218	LINC01177	-	-	HGNC:HGNC:49549|Ensembl:ENSG00000261397	16	16p13.2	long intergenic non-protein coding RNA 1177	ncRNA	LINC01177	long intergenic non-protein coding RNA 1177	O	-	20201124	-
9606	104355219	LHX5-AS1	-	locus 4010|locus4010	HGNC:HGNC:49570	12	12q24.13	LHX5 antisense RNA 1	ncRNA	LHX5-AS1	LHX5 antisense RNA 1	O	LHX5 antisense RNA 1 (head to head)	20201124	-
9606	104355220	LINC01219	-	-	HGNC:HGNC:49653	11	11p15.5	long intergenic non-protein coding RNA 1219	ncRNA	LINC01219	long intergenic non-protein coding RNA 1219	O	-	20201124	-
9606	104355285	LINC01256	-	TCONS_l2_00021715	HGNC:HGNC:49895|Ensembl:ENSG00000251398	4	4q28.3	long intergenic non-protein coding RNA 1256	ncRNA	LINC01256	long intergenic non-protein coding RNA 1256	O	-	20201124	-
9606	104355286	LINC01307	-	-	HGNC:HGNC:50494|Ensembl:ENSG00000231671	1	1p21.2	long intergenic non-protein coding RNA 1307	ncRNA	LINC01307	long intergenic non-protein coding RNA 1307	O	RP11-157N3.1	20201124	-
9606	104355287	LINC01317	-	-	HGNC:HGNC:50523|Ensembl:ENSG00000228262	2	2p22.3	long intergenic non-protein coding RNA 1317	ncRNA	LINC01317	long intergenic non-protein coding RNA 1317	O	-	20201124	-
9606	104355288	LINC01320	-	-	HGNC:HGNC:50526|Ensembl:ENSG00000228262	2	2p22.3	long intergenic non-protein coding RNA 1320	ncRNA	LINC01320	long intergenic non-protein coding RNA 1320	O	-	20201124	-
9606	104355289	LINC01324	-	-	HGNC:HGNC:50530|Ensembl:ENSG00000241767	3	3q26.1	long intergenic non-protein coding RNA 1324	ncRNA	LINC01324	long intergenic non-protein coding RNA 1324	O	-	20201124	-
9606	104355290	MIR217HG	-	MIR216AHG|MIR216BHG	HGNC:HGNC:50537	2	2p16.1	MIR217 host gene	ncRNA	MIR217HG	MIR217 host gene	O	MIR217 host gene (non-protein coding)	20201124	-
9606	104355291	LINC01392	-	-	HGNC:HGNC:50668|Ensembl:ENSG00000233607	7	7q31.2	long intergenic non-protein coding RNA 1392	ncRNA	LINC01392	long intergenic non-protein coding RNA 1392	O	-	20201124	-
9606	104355292	LINC01525	-	lnc-MAN1A2-1	HGNC:HGNC:51264|Ensembl:ENSG00000235202	1	1p12	long intergenic non-protein coding RNA 1525	ncRNA	LINC01525	long intergenic non-protein coding RNA 1525	O	-	20201124	-
9606	104355293	LINC00376	-	-	HGNC:HGNC:42701|Ensembl:ENSG00000227564	13	13q21.31	long intergenic non-protein coding RNA 376	ncRNA	LINC00376	long intergenic non-protein coding RNA 376	O	RP11-527N12.1	20201124	-
9606	104355294	LINC01386	-	-	HGNC:HGNC:50659|Ensembl:ENSG00000251324	5	5q13.2	long intergenic non-protein coding RNA 1386	ncRNA	LINC01386	long intergenic non-protein coding RNA 1386	O	-	20201124	-
9606	104355295	SGMS1-AS1	-	-	HGNC:HGNC:49683	10	10q11.23	SGMS1 antisense RNA 1	ncRNA	SGMS1-AS1	SGMS1 antisense RNA 1	O	-	20201124	-
9606	104355296	SCEL-AS1	-	-	HGNC:HGNC:39895|Ensembl:ENSG00000224347	13	13q22.3	SCEL antisense RNA 1	ncRNA	SCEL-AS1	SCEL antisense RNA 1	O	SCEL antisense RNA 1 (non-protein coding)	20201124	-
9606	104355297	ABCA9-AS1	-	-	HGNC:HGNC:39983|Ensembl:ENSG00000231749	17	17q24.2	ABCA9 antisense RNA 1	ncRNA	ABCA9-AS1	ABCA9 antisense RNA 1	O	ABCA9 antisense RNA 1 (non-protein coding)	20201124	-
9606	104355426	LENG8-AS1	-	-	HGNC:HGNC:40705|Ensembl:ENSG00000226696	19	19q13.42	LENG8 antisense RNA 1	ncRNA	LENG8-AS1	LENG8 antisense RNA 1	O	LENG8 antisense RNA 1 (non-protein coding)	20201124	-
9606	104384744	TET2-AS1	-	-	HGNC:HGNC:41125	4	4q24	TET2 antisense RNA 1	ncRNA	TET2-AS1	TET2 antisense RNA 1	O	TET2 antisense RNA 1 (non-protein coding)	20201124	-
9606	104413890	ZBTB20-AS3	-	-	HGNC:HGNC:42422|Ensembl:ENSG00000239946	3	3q13.31	ZBTB20 antisense RNA 3	ncRNA	ZBTB20-AS3	ZBTB20 antisense RNA 3	O	ZBTB20 antisense RNA 3 (non-protein coding)	20201124	-
9606	104413891	SAPCD1-AS1	-	C6orf26-AS1	HGNC:HGNC:39824	6	6p21.33	SAPCD1 antisense RNA 1	ncRNA	SAPCD1-AS1	SAPCD1 antisense RNA 1	O	C6orf26 antisense RNA 1 (non-protein coding)|SAPCD1 antisense RNA 1 (non-protein coding)|XXbac-BPG32J3.18	20201124	-
9606	104413892	F10-AS1	-	-	HGNC:HGNC:40225	13	13q34	F10 antisense RNA 1	ncRNA	F10-AS1	F10 antisense RNA 1	O	F10 antisense RNA 1 (non-protein coding)	20201217	-
9606	104457406	MIR222HG	-	Lnc-Ang362	HGNC:HGNC:49555	X	Xp11.3	miR222/221 cluster host gene	ncRNA	MIR222HG	miR222/221 cluster host gene	O	MIR222 host gene (non-protein coding)	20201124	-
9606	104472519	STX18-IT1	-	-	HGNC:HGNC:41415|Ensembl:ENSG00000248221	4	4p16.3	STX18 intronic transcript 1	ncRNA	STX18-IT1	STX18 intronic transcript 1	O	STX18 intronic transcript 1 (non-protein coding)	20201124	-
9606	104472713	PCAT29	-	-	MIM:616273|HGNC:HGNC:50895|Ensembl:ENSG00000245750	15	15q23	prostate cancer associated transcript 29	ncRNA	PCAT29	prostate cancer associated transcript 29	O	prostate cancer associated transcript 29 (non-protein coding)	20201124	-
9606	104472714	DISC1-IT1	-	-	HGNC:HGNC:41325|Ensembl:ENSG00000226758	1	1q42.2	DISC1 intronic transcript 1	ncRNA	DISC1-IT1	DISC1 intronic transcript 1	O	DISC1 intronic transcript 1 (non-protein coding)	20201124	-
9606	104472715	SNHG14	-	115HG|IC-SNURF-SNRPN|LNCAT|NCRNA00214|U-UBE3A-ATS|UBE3A-AS|UBE3A-AS1|UBE3A-ATS|UBE3AATS	MIM:616259|HGNC:HGNC:37462	15	15q11.2	small nucleolar RNA host gene 14	ncRNA	SNHG14	small nucleolar RNA host gene 14	O	UBE3A antisense RNA 1 (non-protein coding)|UBE3A antisense transcript|large noncoding antisense transcript|small nucleolar RNA host gene 14 (non-protein coding)	20201220	-
9606	104472716	WARS2-IT1	-	-	HGNC:HGNC:41393	1	1p12	WARS2 intronic transcript 1	ncRNA	WARS2-IT1	WARS2 intronic transcript 1	O	WARS2 intronic transcript 1 (non-protein coding)	20201124	-
9606	104472717	LINC01224	-	-	HGNC:HGNC:49676|Ensembl:ENSG00000269416	19	19p12	long intergenic non-protein coding RNA 1224	ncRNA	LINC01224	long intergenic non-protein coding RNA 1224	O	CTB-175P5.4	20201124	-
9606	104472718	LINC00508	-	-	HGNC:HGNC:43559	12	12q24.32	long intergenic non-protein coding RNA 508	ncRNA	LINC00508	long intergenic non-protein coding RNA 508	O	-	20201124	-
9606	104472848	IRAIN	-	IGF1R-AS	HGNC:HGNC:50365	15	15q26.3	IGF1R antisense imprinted non-protein coding RNA	ncRNA	IRAIN	IGF1R antisense imprinted non-protein coding RNA	O	-	20201124	-
9606	104502416	FOXP1-AS1	-	-	HGNC:HGNC:41942|Ensembl:ENSG00000244203	3	3p13	FOXP1 antisense RNA 1	ncRNA	FOXP1-AS1	FOXP1 antisense RNA 1	O	FOXP1 antisense RNA 1 (non-protein coding)	20201124	-
9606	104502417	MGAT3-AS1	-	TapSAKI	HGNC:HGNC:51356|Ensembl:ENSG00000227188	22	22q13.1	MGAT3 antisense RNA 1	ncRNA	MGAT3-AS1	MGAT3 antisense RNA 1	O	transcript predicting survival in AKI (acute kidney injury)	20201124	-
9606	104533120	TRIM31-AS1	-	-	HGNC:HGNC:39761|Ensembl:ENSG00000231226	6	6p22.1	TRIM31 antisense RNA 1	ncRNA	TRIM31-AS1	TRIM31 antisense RNA 1	O	TRIM31 antisense RNA 1 (non-protein coding)|XXbac-BPG250I8.13	20201124	-
9606	104548970	UBE2V2P2	-	-	HGNC:HGNC:44887	17	17q25.3	ubiquitin conjugating enzyme E2 V2 pseudogene 2	pseudo	UBE2V2P2	ubiquitin conjugating enzyme E2 V2 pseudogene 2	O	ubiquitin conjugating enzyme E2 variant 2 pseudogene 2	20201124	-
9606	104548971	SALRNA1	-	SAL-RNA1|XLOC_023166	HGNC:HGNC:49001	14	14q23.1	senescence associated long non-coding RNA 1	ncRNA	SALRNA1	senescence associated long non-coding RNA 1	O	-	20201124	-
9606	104548972	SALRNA3	-	SAL-RNA3|XLOC_025918	HGNC:HGNC:49002|Ensembl:ENSG00000281264	15	15q23	senescence associated long non-coding RNA 3	ncRNA	SALRNA3	senescence associated long non-coding RNA 3	O	-	20201124	-
9606	104548973	SALRNA2	-	SAL-RNA2|XLOC_025931	HGNC:HGNC:49003|Ensembl:ENSG00000280515	15	15q23	senescence associated long non-coding RNA 2	ncRNA	SALRNA2	senescence associated long non-coding RNA 2	O	-	20201124	-
9606	104564224	LUNAR1	-	-	HGNC:HGNC:51199	15	15q26.3	leukemia-associated non-coding IGF1R activator RNA 1	ncRNA	LUNAR1	leukemia-associated non-coding IGF1R activator RNA 1	O	leukemia-induced noncoding activator RNA	20201124	-
9606	104564225	MHRT	-	Myheart	MIM:616096|HGNC:HGNC:51291	14	14q11.2	myosin heavy chain associated RNA transcript	ncRNA	MHRT	myosin heavy chain associated RNA transcript	O	-	20201216	-
9606	104613533	LOC104613533	-	-	Ensembl:ENSG00000259170	15	15q26.1	uncharacterized LOC104613533	ncRNA	-	-	-	-	20201124	-
9606	104644205	ENPP7P13	-	DUNQU1	HGNC:HGNC:48696	16	16p11.2	ectonucleotide pyrophosphatase/phosphodiesterase 7 pseudogene 13	pseudo	ENPP7P13	ectonucleotide pyrophosphatase/phosphodiesterase 7 pseudogene 13	O	-	20201124	-
9606	104797536	LINC01402	-	GS1-421I3.4|TCONS_00017087	HGNC:HGNC:50685|Ensembl:ENSG00000228139	X	Xq24	long intergenic non-protein coding RNA 1402	ncRNA	LINC01402	long intergenic non-protein coding RNA 1402	O	-	20201124	-
9606	104797537	GACAT3	-	LINC01458|lncRNA-AC130710	MIM:616132|HGNC:HGNC:50847|Ensembl:ENSG00000236289	2	2p24.3	gastric cancer associated transcript 3	ncRNA	GACAT3	gastric cancer associated transcript 3	O	gastric cancer associated transcript 3 (non-protein coding)|long intergenic non-protein coding RNA 1458	20201124	-
9606	104797538	KCNMB2-AS1	-	-	HGNC:HGNC:51409	3	3q26.32	KCNMB2 antisense RNA 1	ncRNA	KCNMB2-AS1	KCNMB2 antisense RNA 1	O	RP11-385J1.2	20201124	-
9606	104798195	GS1-594A7.3	-	-	Ensembl:ENSG00000225833	X	Xp22.2	uncharacterized LOC104798195	ncRNA	-	-	-	-	20201124	-
9606	104909134	LINC02210-CRHR1	-	CRHR1-IT1-CRHR1|MGC57346-CRHR1	HGNC:HGNC:51483|Ensembl:ENSG00000263715	17	17q21.31	LINC02210-CRHR1 readthrough	protein-coding	LINC02210-CRHR1	LINC02210-CRHR1 readthrough	O	CRHR1-IT1-CRHR1 protein|CRHR1-IT1-CRHR1 readthrough	20201124	-
9606	104940698	DALIR	-	DALI	HGNC:HGNC:51429	2	2q12	DNMT1-associated long intergenic non-coding RNA	ncRNA	DALIR	DNMT1-associated long intergenic non-coding RNA	O	-	20200624	-
9606	104968399	MYL12-AS1	-	-	HGNC:HGNC:55331|Ensembl:ENSG00000264235	18	18p11.31	MYL12A and MYL12B antisense RNA 1	ncRNA	MYL12-AS1	MYL12A and MYL12B antisense RNA 1	O	-	20201124	-
9606	105031671	VVS	-	-	MIM:609289	15	15q26	Syncope, familial vasovagal	unknown	-	-	-	-	20190816	-
9606	105180377	CMTS	-	-	MIM:616182	12	12q13	Chronic mountain sickness, susceptibility to	unknown	-	-	-	-	20190816	-
9606	105180390	SPDYE13	-	SPDYE13P	HGNC:HGNC:51509|Ensembl:ENSG00000286038	7	7q11.23	speedy/RINGO cell cycle regulator family member E13	protein-coding	SPDYE13	speedy/RINGO cell cycle regulator family member E13	O	speedy/RINGO cell cycle regulator family member E13|Williams Beuren syndrome chromosome region 19 pseudogene|speedy homolog E1 pseudogene|speedy/RINGO cell cycle regulator family member E1 pseudogene|speedy/RINGO cell cycle regulator family member E13, pseudogene	20201124	-
9606	105180391	SPDYE15	-	SPDYE15P	HGNC:HGNC:51511|Ensembl:ENSG00000286014	7	7q11.23	speedy/RINGO cell cycle regulator family member E15	protein-coding	SPDYE15	speedy/RINGO cell cycle regulator family member E15	O	putative speedy protein E15|Williams Beuren syndrome chromosome region 19 pseudogene|speedy homolog E1 pseudogene|speedy/RINGO cell cycle regulator family member E1 pseudogene|speedy/RINGO cell cycle regulator family member E15, pseudogene	20201213	-
9606	105180392	HBB-3'HS1	-	3'HS1|HSVI	-	11	11p15	beta-globin 3' hypersensitive site 1	biological-region	-	-	-	3'HS-1 regulatory sequence|hypersensitive site VI	20201124	regulatory:DNase_I_hypersensitive_site|regulatory:enhancer_blocking_element|regulatory:matrix_attachment_region
9606	105221694	BISPR	-	lncBST2	HGNC:HGNC:51290|Ensembl:ENSG00000282851	19	19p13.11	BST2 interferon stimulated positive regulator	ncRNA	BISPR	BST2 interferon stimulated positive regulator	O	BST2 IFN-stimulated positive regulator|BST2 interferon stimulated positive regulator (non-protein coding)|CTD-2521M24.9	20201124	-
9606	105259599	H19-ICR	-	BWS|H19-DMD|IC1|ICR1|ICR1-DMR|SRS1|WT2	MIM:616186	11	11p15.5	H19/IGF2 imprinting control region	biological-region	-	-	-	ICR1 differentially methylated region|imprinting center 1	20201205	regulatory:enhancer_blocking_element|regulatory:imprinting_control_region
9606	105259600	CXDUPQ26.3	-	DUPXq26.3|XLAG	MIM:300942	X	Xq26.3	Chromosome Xq26.3 duplication syndrome	unknown	-	-	-	-	20190816	-
9606	105274304	LOC105274304	-	-	Ensembl:ENSG00000261335	17	17q25.1	uncharacterized LOC105274304	ncRNA	-	-	-	-	20201124	-
9606	105274310	LOC105274310	-	-	-	11	11p15	H19/IGF2 enhancer region	biological-region	-	-	-	H19 3' enhancer region	20201124	regulatory:enhancer
9606	105274375	TEMPS	-	-	MIM:616222	14	14q32	Temple syndrome	unknown	-	-	-	-	20190816	-
9606	105317032	OI16	-	C16DELp11.2|DEL16p11.2	MIM:616229	-	-	Osteogenesis imperfecta, type XVI	unknown	-	-	-	-	20180812	-
9606	105369140	LOC105369140	-	-	-	1	1q21.1	NBPF member 6 pseudogene	pseudo	-	-	-	neuroblastoma breakpoint family member 6 pseudogene|neuroblastoma breakpoint family member 6-like protein	20201124	-
9606	105369143	LOC105369143	-	-	-	2	2q31.1	uncharacterized LOC105369143	ncRNA	-	-	-	-	20201124	-
9606	105369146	LOC105369146	-	-	-	7	7q21.11	uncharacterized LOC105369146	ncRNA	-	-	-	cadherin-related family member 4-like	20201124	-
9606	105369147	LOC105369147	-	-	Ensembl:ENSG00000247081	8	8q22.3	uncharacterized LOC105369147	ncRNA	-	-	-	-	20201124	-
9606	105369149	LOC105369149	-	-	-	11	11p15.4	uncharacterized LOC105369149	ncRNA	-	-	-	-	20201124	-
9606	105369150	LINC02750	-	-	HGNC:HGNC:54269	11	11p11.12	long intergenic non-protein coding RNA 2750	ncRNA	LINC02750	long intergenic non-protein coding RNA 2750	O	-	20201124	-
9606	105369151	LOC105369151	-	-	-	12	12p12.1	uncharacterized LOC105369151	ncRNA	-	-	-	-	20201124	-
9606	105369154	PKD1P6-NPIPP1	-	-	Ensembl:ENSG00000270580	16	16p13.11	PKD1P6-NPIPP1 readthrough	pseudo	-	-	-	polycystin-1-like	20201124	-
9606	105369161	LOC105369161	-	-	-	22	22q13.31	uncharacterized LOC105369161	ncRNA	-	-	-	-	20201124	-
9606	105369164	LOC105369164	-	-	-	2	2p23.3	uncharacterized LOC105369164	ncRNA	-	-	-	-	20201124	-
9606	105369165	LOC105369165	-	-	-	2	2p16.2	uncharacterized LOC105369165	ncRNA	-	-	-	-	20201124	-
9606	105369167	LOC105369167	-	-	-	2	2p14	uncharacterized LOC105369167	ncRNA	-	-	-	-	20201124	-
9606	105369168	LOC105369168	-	-	-	2	2p14	uncharacterized LOC105369168	ncRNA	-	-	-	-	20201124	-
9606	105369171	LOC105369171	-	-	-	6	6q26	uncharacterized LOC105369171	ncRNA	-	-	-	-	20201124	-
9606	105369177	LOC105369177	-	-	-	5	5q22.1	uncharacterized LOC105369177	ncRNA	-	-	-	-	20201124	-
9606	105369180	LOC105369180	-	-	-	8	8p21.3	uncharacterized LOC105369180	ncRNA	-	-	-	-	20201124	-
9606	105369182	LOC105369182	-	-	-	16	16p12.1	uncharacterized LOC105369182	ncRNA	-	-	-	-	20201124	-
9606	105369183	LOC105369183	-	-	-	16	16p11.2	uncharacterized LOC105369183	ncRNA	-	-	-	-	20201124	-
9606	105369187	LOC105369187	-	-	Ensembl:ENSG00000250748	12	12q14.3	uncharacterized LOC105369187	ncRNA	-	-	-	-	20201124	-
9606	105369192	PPM1K-DT	-	-	HGNC:HGNC:54093|Ensembl:ENSG00000246375	4	4q22.1	PPM1K divergent transcript	ncRNA	PPM1K-DT	PPM1K divergent transcript	O	-	20201124	-
9606	105369194	LOC105369194	-	-	-	3	3q21.1	uncharacterized LOC105369194	ncRNA	-	-	-	-	20201124	-
9606	105369199	LOC105369199	-	-	-	1	1p11.2	NBPF member 6 pseudogene	pseudo	-	-	-	putative neuroblastoma breakpoint family member 6-like protein	20201124	-
9606	105369201	LOC105369201	-	-	Ensembl:ENSG00000272808	15	15q26.3	uncharacterized LOC105369201	ncRNA	-	-	-	-	20201124	-
9606	105369203	LOC105369203	-	-	Ensembl:ENSG00000258754	15	15q26.2	uncharacterized LOC105369203	ncRNA	-	-	-	-	20201124	-
9606	105369209	LOC105369209	-	-	Ensembl:ENSG00000130703	20	20q13.33	uncharacterized LOC105369209	ncRNA	-	-	-	-	20201124	-
9606	105369212	LOC105369212	-	-	-	15	15q26.2	uncharacterized LOC105369212	ncRNA	-	-	-	-	20201124	-
9606	105369213	LOC105369213	-	-	-	16	16q23.3	uncharacterized LOC105369213	ncRNA	-	-	-	-	20200313	-
9606	105369214	LOC105369214	-	-	-	5	5p15.2	uncharacterized LOC105369214	protein-coding	-	-	-	uncharacterized protein LOC105369214	20201124	-
9606	105369218	LOC105369218	-	-	-	15	-	uncharacterized LOC105369218	ncRNA	-	-	-	-	20201124	-
9606	105369219	SIRPB3P	-	-	HGNC:HGNC:49209	20	20p13	signal regulatory protein beta 3, pseudogene	pseudo	SIRPB3P	signal regulatory protein beta 3, pseudogene	O	-	20201124	-
9606	105369220	LOC105369220	-	-	-	15	15q13.1	pectinesterase inhibitor 10-like	pseudo	-	-	-	-	20201124	-
9606	105369222	ILRUNP1	-	-	HGNC:HGNC:54748	2	2q12.2	ILRUN pseudogene 1	pseudo	ILRUNP1	ILRUN pseudogene 1	O	uncharacterized protein C6orf106 homolog pseudogene	20201124	-
9606	105369225	LOC105369225	-	-	-	17	17q21.31	uncharacterized LOC105369225	ncRNA	-	-	-	-	20201124	-
9606	105369226	LOC105369226	-	-	-	Y	-	uncharacterized LOC105369226	ncRNA	-	-	-	-	20201124	-
9606	105369227	LOC105369227	-	-	-	15	-	uncharacterized LOC105369227	ncRNA	-	-	-	-	20201124	-
9606	105369228	LOC105369228	-	-	-	5	5q13.2	uncharacterized LOC105369228	ncRNA	-	-	-	-	20201124	-
9606	105369246	LOC105369246	-	-	-	16	16q24.2	uncharacterized LOC105369246	protein-coding	-	-	-	uncharacterized protein LOC105369246	20201124	-
9606	105369249	LOC105369249	-	-	-	9	9p11.2	uncharacterized LOC105369249	ncRNA	-	-	-	-	20201124	-
9606	105369250	LOC105369250	-	-	-	4	4p16.1	uncharacterized LOC105369250	ncRNA	-	-	-	-	20201124	-
9606	105369266	LOC105369266	-	-	-	16	16p11.2	uncharacterized LOC105369266	ncRNA	-	-	-	-	20201124	-
9606	105369274	OR4N4C	-	-	HGNC:HGNC:55110	15	15q11.2	olfactory receptor family 4 subfamily N member 4C	protein-coding	OR4N4C	olfactory receptor family 4 subfamily N member 4C	O	olfactory receptor family 4 subfamily N member 4C|olfactory receptor 4N4	20201124	-
9606	105369289	LOC105369289	-	-	-	9	9p21.2	uncharacterized LOC105369289	ncRNA	-	-	-	-	20201124	-
9606	105369292	LOC105369292	-	-	Ensembl:ENSG00000288578	21	21q21.1	uncharacterized LOC105369292	ncRNA	-	-	-	-	20201124	-
9606	105369293	LOC105369293	-	-	-	9	9p22.2	uncharacterized LOC105369293	ncRNA	-	-	-	-	20201124	-
9606	105369294	LOC105369294	-	-	-	21	21q22.2	uncharacterized LOC105369294	ncRNA	-	-	-	-	20201124	-
9606	105369295	SETD4-AS1	-	-	HGNC:HGNC:40104	21	21q22.12	SETD4 antisense RNA 1	ncRNA	SETD4-AS1	SETD4 antisense RNA 1	O	-	20201124	-
9606	105369296	CYP4F9P	-	-	HGNC:HGNC:39940	19	19p13.12	cytochrome P450 family 4 subfamily F member 9, pseudogene	pseudo	CYP4F9P	cytochrome P450 family 4 subfamily F member 9, pseudogene	O	cytochrome P450, family 4, subfamily F, polypeptide 9, pseudogene|phylloquinone omega-hydroxylase CYP4F2-like	20201124	-
9606	105369297	LOC105369297	-	-	-	16	16p12.1	uncharacterized LOC105369297	ncRNA	-	-	-	-	20201124	-
9606	105369298	LOC105369298	-	-	-	9	9p21.3	uncharacterized LOC105369298	ncRNA	-	-	-	-	20201124	-
9606	105369299	LOC105369299	-	-	-	21	21q21.3	uncharacterized LOC105369299	ncRNA	-	-	-	-	20201124	-
9606	105369301	LOC105369301	-	-	-	21	21q22.13	uncharacterized LOC105369301	ncRNA	-	-	-	-	20201124	-
9606	105369302	LOC105369302	-	-	Ensembl:ENSG00000229425	21	21q21.1	uncharacterized LOC105369302	ncRNA	-	-	-	-	20201124	-
9606	105369304	LOC105369304	-	-	-	21	21q11.2	uncharacterized LOC105369304	ncRNA	-	-	-	-	20201124	-
9606	105369305	LOC105369305	-	-	-	21	21q22.13	uncharacterized LOC105369305	ncRNA	-	-	-	-	20201124	-
9606	105369306	LOC105369306	-	-	Ensembl:ENSG00000233393	21	21q22.12	uncharacterized LOC105369306	ncRNA	-	-	-	-	20201124	-
9606	105369308	LOC105369308	-	-	-	21	21q22.13	uncharacterized LOC105369308	ncRNA	-	-	-	-	20201124	-
9606	105369309	LOC105369309	-	-	-	11	11q12.1	uncharacterized LOC105369309	ncRNA	-	-	-	-	20201124	-
9606	105369310	LOC105369310	-	-	-	11	11q12.1	uncharacterized LOC105369310	ncRNA	-	-	-	-	20201124	-
9606	105369312	LOC105369312	-	-	-	11	11q12.1	uncharacterized LOC105369312	ncRNA	-	-	-	-	20201124	-
9606	105369313	LOC105369313	-	-	-	11	11q12.1	uncharacterized LOC105369313	ncRNA	-	-	-	-	20201124	-
9606	105369315	LOC105369315	-	-	-	11	11q12.1	uncharacterized LOC105369315	ncRNA	-	-	-	-	20201124	-
9606	105369316	SLC25A47P1	-	-	HGNC:HGNC:43860	11	11q12.1	solute carrier family 25 member 47 pseudogene 1	pseudo	SLC25A47P1	solute carrier family 25 member 47 pseudogene 1	O	-	20201124	-
9606	105369317	LINC02739	-	-	HGNC:HGNC:54256	11	11q12.1	long intergenic non-protein coding RNA 2739	ncRNA	LINC02739	long intergenic non-protein coding RNA 2739	O	-	20201124	-
9606	105369318	LOC105369318	-	-	-	11	11q12.1	uncharacterized LOC105369318	ncRNA	-	-	-	-	20201124	-
9606	105369319	LINC02705	-	-	HGNC:HGNC:54222	11	11q12.2	long intergenic non-protein coding RNA 2705	ncRNA	LINC02705	long intergenic non-protein coding RNA 2705	O	-	20201124	-
9606	105369320	LOC105369320	-	-	-	11	11q12.2	uncharacterized LOC105369320	ncRNA	-	-	-	-	20201124	-
9606	105369321	LOC105369321	-	-	-	11	11q12.2	uncharacterized LOC105369321	ncRNA	-	-	-	-	20201124	-
9606	105369322	LOC105369322	-	-	-	11	11q12.2	uncharacterized LOC105369322	ncRNA	-	-	-	-	20201124	-
9606	105369323	LOC105369323	-	-	-	11	11q12.2	uncharacterized LOC105369323	ncRNA	-	-	-	-	20201124	-
9606	105369325	LOC105369325	-	-	-	11	11q12.2	uncharacterized LOC105369325	ncRNA	-	-	-	-	20201124	-
9606	105369326	LOC105369326	-	-	-	11	11q12.2	uncharacterized LOC105369326	ncRNA	-	-	-	-	20201124	-
9606	105369329	LOC105369329	-	-	-	11	11q12.2	uncharacterized LOC105369329	ncRNA	-	-	-	-	20201124	-
9606	105369331	LOC105369331	-	-	-	11	11q12.2	uncharacterized LOC105369331	ncRNA	-	-	-	-	20201124	-
9606	105369332	LOC105369332	-	-	Ensembl:ENSG00000256690	11	11q12.3	uncharacterized LOC105369332	ncRNA	-	-	-	-	20201124	-
9606	105369333	LOC105369333	-	-	-	11	11q12.3	uncharacterized LOC105369333	ncRNA	-	-	-	-	20201124	-
9606	105369334	LOC105369334	-	-	-	11	11q12.3	uncharacterized LOC105369334	ncRNA	-	-	-	-	20201124	-
9606	105369335	LOC105369335	-	-	-	11	11q12.3	uncharacterized LOC105369335	ncRNA	-	-	-	-	20201124	-
9606	105369339	LOC105369339	-	-	-	11	11q13.1	uncharacterized LOC105369339	ncRNA	-	-	-	-	20201124	-
9606	105369340	PPP1R14B-AS1	-	-	HGNC:HGNC:54233|Ensembl:ENSG00000256940	11	11q13.1	PPP1R14B antisense RNA 1	ncRNA	PPP1R14B-AS1	PPP1R14B antisense RNA 1	O	-	20201124	-
9606	105369341	LOC105369341	-	-	-	11	11q13.1	uncharacterized LOC105369341	ncRNA	-	-	-	-	20201124	-
9606	105369343	MIR194-2HG	-	-	HGNC:HGNC:51946	11	11q13.1	MIR194-2 host gene	ncRNA	MIR194-2HG	MIR194-2 host gene	O	pri-microRNA-194-2, -192	20201124	-
9606	105369344	LOC105369344	-	-	-	11	11q13.1	uncharacterized LOC105369344	ncRNA	-	-	-	-	20201124	-
9606	105369346	LINC02736	-	-	HGNC:HGNC:54253	11	11q13.1	long intergenic non-protein coding RNA 2736	ncRNA	LINC02736	long intergenic non-protein coding RNA 2736	O	CMB9-22P13.2	20201124	-
9606	105369347	RELA-DT	-	-	HGNC:HGNC:54185|Ensembl:ENSG00000285533	11	11q13.1	RELA divergent transcript	ncRNA	RELA-DT	RELA divergent transcript	O	-	20201124	-
9606	105369349	LOC105369349	-	-	-	11	11q13.1	uncharacterized LOC105369349	ncRNA	-	-	-	-	20201124	-
9606	105369350	LOC105369350	-	-	-	11	11q13.1	uncharacterized LOC105369350	ncRNA	-	-	-	-	20201124	-
9606	105369351	LOC105369351	-	-	-	11	11q13.2	uncharacterized LOC105369351	ncRNA	-	-	-	-	20201124	-
9606	105369352	LOC105369352	-	-	-	11	11q13.2	uncharacterized LOC105369352	ncRNA	-	-	-	-	20201124	-
9606	105369354	LOC105369354	-	-	-	11	11q13.2	uncharacterized LOC105369354	ncRNA	-	-	-	-	20201124	-
9606	105369355	LOC105369355	-	-	-	11	11q13.2	uncharacterized LOC105369355	ncRNA	-	-	-	-	20201124	-
9606	105369358	LOC105369358	-	-	-	11	11q13.2	uncharacterized LOC105369358	ncRNA	-	-	-	-	20201124	-
9606	105369359	LOC105369359	-	-	-	11	11q13.2	40S ribosomal protein S24 pseudogene	pseudo	-	-	-	-	20201124	-
9606	105369360	LINC02754	-	-	HGNC:HGNC:54274	11	11q13.2	long intergenic non-protein coding RNA 2754	ncRNA	LINC02754	long intergenic non-protein coding RNA 2754	O	-	20201124	-
9606	105369362	LOC105369362	-	-	Ensembl:ENSG00000255236	11	11q13.2	uncharacterized LOC105369362	ncRNA	-	-	-	CTD-2655K5.1	20201124	-
9606	105369363	LOC105369363	-	-	-	11	11q13.2	uncharacterized LOC105369363	ncRNA	-	-	-	-	20201124	-
9606	105369364	LINC02701	-	-	HGNC:HGNC:54216|Ensembl:ENSG00000250508	11	11q13.3	long intergenic non-protein coding RNA 2701	ncRNA	LINC02701	long intergenic non-protein coding RNA 2701	O	-	20201124	-
9606	105369366	LOC105369366	-	-	-	11	11q13.3	uncharacterized LOC105369366	ncRNA	-	-	-	-	20201124	-
9606	105369367	LOC105369367	-	-	-	11	11q13.3	uncharacterized LOC105369367	ncRNA	-	-	-	-	20201124	-
9606	105369368	LOC105369368	-	-	-	11	11q13.3	uncharacterized LOC105369368	ncRNA	-	-	-	-	20201124	-
9606	105369370	LOC105369370	-	-	-	11	11q13.3	uncharacterized LOC105369370	ncRNA	-	-	-	-	20201124	-
9606	105369371	LOC105369371	-	-	-	11	11q13.3	uncharacterized LOC105369371	ncRNA	-	-	-	-	20201124	-
9606	105369372	LOC105369372	-	-	-	11	11q13.3	uncharacterized LOC105369372	ncRNA	-	-	-	-	20201124	-
9606	105369373	LOC105369373	-	-	-	11	11q13.3	uncharacterized LOC105369373	ncRNA	-	-	-	CTA-797E19.2	20201124	-
9606	105369376	LOC105369376	-	-	-	11	11q13.4	uncharacterized LOC105369376	ncRNA	-	-	-	-	20201124	-
9606	105369377	LOC105369377	-	-	-	11	11q13.4	uncharacterized LOC105369377	ncRNA	-	-	-	-	20201124	-
9606	105369378	PDE2A-AS2	-	-	HGNC:HGNC:40434	11	11q13.4	PDE2A antisense RNA 2	ncRNA	PDE2A-AS2	PDE2A antisense RNA 2	O	-	20201124	-
9606	105369379	PDE2A-AS1	-	-	HGNC:HGNC:40435	11	11q13.4	PDE2A antisense RNA 1	ncRNA	PDE2A-AS1	PDE2A antisense RNA 1	O	-	20201124	-
9606	105369380	LOC105369380	-	-	-	11	11q13.4	uncharacterized LOC105369380	ncRNA	-	-	-	-	20201124	-
9606	105369381	LOC105369381	-	-	-	11	11q13.4	uncharacterized LOC105369381	ncRNA	-	-	-	-	20201124	-
9606	105369382	LOC105369382	-	-	-	11	11q13.4	uncharacterized LOC105369382	ncRNA	-	-	-	-	20201124	-
9606	105369383	LOC105369383	-	-	-	11	11q13.4	uncharacterized LOC105369383	ncRNA	-	-	-	-	20201124	-
9606	105369386	LOC105369386	-	-	-	11	11q13.4	uncharacterized LOC105369386	ncRNA	-	-	-	-	20201124	-
9606	105369388	LOC105369388	-	-	-	11	11q13.4	uncharacterized LOC105369388	ncRNA	-	-	-	CTD-2562J17.4	20201124	-
9606	105369389	LOC105369389	-	-	-	11	11q13.5	uncharacterized LOC105369389	ncRNA	-	-	-	-	20201124	-
9606	105369391	LOC105369391	-	-	Ensembl:ENSG00000255326	11	11q13.5	uncharacterized LOC105369391	ncRNA	-	-	-	CTD-2530H12.4	20201124	-
9606	105369392	LOC105369392	-	-	-	11	11q13.5	uncharacterized LOC105369392	ncRNA	-	-	-	-	20201124	-
9606	105369393	LOC105369393	-	-	-	11	11q13.5	uncharacterized LOC105369393	ncRNA	-	-	-	-	20201124	-
9606	105369395	LOC105369395	-	-	-	11	11q13.5	uncharacterized LOC105369395	ncRNA	-	-	-	-	20201124	-
9606	105369397	LOC105369397	-	-	-	11	11q13.5	uncharacterized LOC105369397	ncRNA	-	-	-	-	20201124	-
9606	105369399	LOC105369399	-	-	-	11	11q13.5	uncharacterized LOC105369399	ncRNA	-	-	-	-	20201124	-
9606	105369400	LOC105369400	-	-	-	11	11q13.5	uncharacterized LOC105369400	ncRNA	-	-	-	-	20201124	-
9606	105369401	LOC105369401	-	-	-	11	11q14.1	uncharacterized LOC105369401	ncRNA	-	-	-	-	20201124	-
9606	105369402	LOC105369402	-	-	-	11	11q14.1	uncharacterized LOC105369402	ncRNA	-	-	-	-	20201124	-
9606	105369403	LOC105369403	-	-	-	11	11q14.1	uncharacterized LOC105369403	ncRNA	-	-	-	-	20201124	-
9606	105369405	LOC105369405	-	-	-	11	11q14.1	uncharacterized LOC105369405	ncRNA	-	-	-	-	20201124	-
9606	105369406	LOC105369406	-	-	-	11	11q14.1	uncharacterized LOC105369406	ncRNA	-	-	-	-	20201124	-
9606	105369408	LOC105369408	-	-	-	11	11q14.1	uncharacterized LOC105369408	ncRNA	-	-	-	-	20201124	-
9606	105369409	LOC105369409	-	-	-	11	11q14.1	uncharacterized LOC105369409	ncRNA	-	-	-	-	20201124	-
9606	105369410	LOC105369410	-	-	-	11	11q14.1	uncharacterized LOC105369410	ncRNA	-	-	-	-	20201124	-
9606	105369413	LINC02734	-	-	HGNC:HGNC:54251|Ensembl:ENSG00000255382	11	11q14.1	long intergenic non-protein coding RNA 2734	ncRNA	LINC02734	long intergenic non-protein coding RNA 2734	O	-	20201124	-
9606	105369416	LOC105369416	-	-	-	11	11q14.1	uncharacterized LOC105369416	ncRNA	-	-	-	-	20201124	-
9606	105369420	LOC105369420	-	-	-	11	11q14.1	uncharacterized LOC105369420	ncRNA	-	-	-	-	20201124	-
9606	105369421	LOC105369421	-	-	-	11	11q14.2	uncharacterized LOC105369421	ncRNA	-	-	-	-	20201124	-
9606	105369422	LOC105369422	-	-	-	11	11q14.2	uncharacterized LOC105369422	ncRNA	-	-	-	-	20201124	-
9606	105369423	LINC02711	-	-	HGNC:HGNC:54228|Ensembl:ENSG00000255183	11	11q14.2	long intergenic non-protein coding RNA 2711	ncRNA	LINC02711	long intergenic non-protein coding RNA 2711	O	-	20201124	-
9606	105369427	LINC02748	-	-	HGNC:HGNC:54267	11	11q14.3	long intergenic non-protein coding RNA 2748	ncRNA	LINC02748	long intergenic non-protein coding RNA 2748	O	-	20201124	-
9606	105369428	LINC02756	-	-	HGNC:HGNC:54276	11	11q14.3	long intergenic non-protein coding RNA 2756	ncRNA	LINC02756	long intergenic non-protein coding RNA 2756	O	-	20201124	-
9606	105369429	LOC105369429	-	-	-	11	11q14.3	uncharacterized LOC105369429	ncRNA	-	-	-	-	20201124	-
9606	105369431	LINC02746	-	-	HGNC:HGNC:54264|Ensembl:ENSG00000282916	11	11q14.3	long intergenic non-protein coding RNA 2746	ncRNA	LINC02746	long intergenic non-protein coding RNA 2746	O	-	20201124	-
9606	105369435	LOC105369435	-	-	-	11	11q21	uncharacterized LOC105369435	ncRNA	-	-	-	-	20201124	-
9606	105369436	LINC02700	-	-	HGNC:HGNC:54214	11	11q21	long intergenic non-protein coding RNA 2700	ncRNA	LINC02700	long intergenic non-protein coding RNA 2700	O	-	20201124	-
9606	105369438	LOC105369438	-	-	Ensembl:ENSG00000255929	11	11q21	uncharacterized LOC105369438	ncRNA	-	-	-	-	20201124	-
9606	105369439	LOC105369439	-	-	-	11	11q21	uncharacterized LOC105369439	ncRNA	-	-	-	-	20201124	-
9606	105369440	LOC105369440	-	-	-	11	11q21	uncharacterized LOC105369440	ncRNA	-	-	-	-	20201124	-
9606	105369441	LOC105369441	-	-	-	11	11q21	uncharacterized LOC105369441	ncRNA	-	-	-	-	20201124	-
9606	105369443	LINC02737	-	-	HGNC:HGNC:54254|Ensembl:ENSG00000256684	11	11q21	long intergenic non-protein coding RNA 2737	ncRNA	LINC02737	long intergenic non-protein coding RNA 2737	O	-	20201124	-
9606	105369446	TOMM20P1	-	-	HGNC:HGNC:50518	11	11q13.5	TOMM20 pseudogene 1	pseudo	TOMM20P1	TOMM20 pseudogene 1	O	mitochondrial import receptor subunit TOM20 homolog pseudogene|translocase of outer mitochondrial membrane 20 homolog pseudogene 1	20201124	-
9606	105369448	LOC105369448	-	-	-	11	11q21	uncharacterized LOC105369448	ncRNA	-	-	-	-	20201124	-
9606	105369449	LINC02553	-	-	HGNC:HGNC:53588	11	11q21	long intergenic non-protein coding RNA 2553	ncRNA	LINC02553	long intergenic non-protein coding RNA 2553	O	-	20200313	-
9606	105369450	LOC105369450	-	-	-	11	11q21	uncharacterized LOC105369450	ncRNA	-	-	-	-	20201124	-
9606	105369451	LOC105369451	-	-	-	11	11q21	uncharacterized LOC105369451	ncRNA	-	-	-	-	20201124	-
9606	105369452	LOC105369452	-	-	-	11	11q22.1	uncharacterized LOC105369452	ncRNA	-	-	-	-	20201124	-
9606	105369453	LOC105369453	-	-	-	11	11q22.1	uncharacterized LOC105369453	ncRNA	-	-	-	-	20201124	-
9606	105369454	LINC02713	-	-	HGNC:HGNC:54230|Ensembl:ENSG00000255502	11	11q22.1	long intergenic non-protein coding RNA 2713	ncRNA	LINC02713	long intergenic non-protein coding RNA 2713	O	-	20201124	-
9606	105369455	LOC105369455	-	-	-	11	11q22.1	uncharacterized LOC105369455	ncRNA	-	-	-	-	20201124	-
9606	105369456	LOC105369456	-	-	-	11	11q22.1	uncharacterized LOC105369456	ncRNA	-	-	-	-	20201124	-
9606	105369457	LOC105369457	-	-	-	11	11q22.1	uncharacterized LOC105369457	ncRNA	-	-	-	-	20201124	-
9606	105369458	LOC105369458	-	-	-	11	11q22.1	uncharacterized LOC105369458	ncRNA	-	-	-	-	20201124	-
9606	105369460	LOC105369460	-	-	-	11	11q22.1	uncharacterized LOC105369460	ncRNA	-	-	-	-	20201124	-
9606	105369463	LOC105369463	-	-	-	11	11q22.3	uncharacterized LOC105369463	ncRNA	-	-	-	-	20201124	-
9606	105369464	LOC105369464	-	-	-	11	11q22.3	uncharacterized LOC105369464	ncRNA	-	-	-	-	20201124	-
9606	105369466	LOC105369466	-	-	-	11	11q22.3	uncharacterized LOC105369466	ncRNA	-	-	-	-	20201124	-
9606	105369468	LOC105369468	-	-	-	11	11q22.3	uncharacterized LOC105369468	ncRNA	-	-	-	-	20201124	-
9606	105369469	LOC105369469	-	-	-	11	11q22.3	uncharacterized LOC105369469	ncRNA	-	-	-	-	20201124	-
9606	105369473	LINC02719	-	-	HGNC:HGNC:54236|Ensembl:ENSG00000254580	11	11q22.3	long intergenic non-protein coding RNA 2719	ncRNA	LINC02719	long intergenic non-protein coding RNA 2719	O	-	20201124	-
9606	105369474	LOC105369474	-	-	-	11	11q22.3	uncharacterized LOC105369474	ncRNA	-	-	-	-	20201124	-
9606	105369475	LOC105369475	-	-	-	11	11q22.3	uncharacterized LOC105369475	ncRNA	-	-	-	-	20201124	-
9606	105369477	LOC105369477	-	-	-	11	11q22.3	uncharacterized LOC105369477	ncRNA	-	-	-	-	20201124	-
9606	105369482	LINC02715	-	-	HGNC:HGNC:54232|Ensembl:ENSG00000254659	11	11q22.3	long intergenic non-protein coding RNA 2715	ncRNA	LINC02715	long intergenic non-protein coding RNA 2715	O	-	20201124	-
9606	105369483	LOC105369483	-	-	-	11	11q22.3	uncharacterized LOC105369483	ncRNA	-	-	-	-	20201124	-
9606	105369484	LOC105369484	-	-	-	11	11q22.3	uncharacterized LOC105369484	ncRNA	-	-	-	-	20201124	-
9606	105369486	LINC02732	-	-	HGNC:HGNC:54249	11	11q22.3	long intergenic non-protein coding RNA 2732	ncRNA	LINC02732	long intergenic non-protein coding RNA 2732	O	-	20201124	-
9606	105369487	LOC105369487	-	-	-	11	11q22.3	uncharacterized LOC105369487	ncRNA	-	-	-	-	20201124	-
9606	105369488	LOC105369488	-	-	-	11	11q23.1	uncharacterized LOC105369488	ncRNA	-	-	-	-	20201124	-
9606	105369489	LOC105369489	-	-	-	11	11q23.1	uncharacterized LOC105369489	ncRNA	-	-	-	-	20201124	-
9606	105369490	LINC02550	-	-	HGNC:HGNC:53585|Ensembl:ENSG00000271584	11	11q23.1	long intergenic non-protein coding RNA 2550	ncRNA	LINC02550	long intergenic non-protein coding RNA 2550	O	-	20201124	-
9606	105369491	LOC105369491	-	-	-	11	11q23.1	uncharacterized LOC105369491	ncRNA	-	-	-	-	20201124	-
9606	105369496	LOC105369496	-	-	Ensembl:ENSG00000287006	11	11q23.1-q23.2	uncharacterized LOC105369496	ncRNA	-	-	-	-	20201124	-
9606	105369498	LOC105369498	-	-	-	11	11q23.2	uncharacterized LOC105369498	ncRNA	-	-	-	-	20201124	-
9606	105369501	LOC105369501	-	-	-	11	11q23.2	uncharacterized LOC105369501	ncRNA	-	-	-	-	20201124	-
9606	105369504	LOC105369504	-	-	-	11	11q23.3	uncharacterized LOC105369504	ncRNA	-	-	-	-	20201124	-
9606	105369505	LOC105369505	-	-	-	11	11q23.3	uncharacterized LOC105369505	ncRNA	-	-	-	-	20201124	-
9606	105369506	LOC105369506	-	-	-	11	11q23.3	uncharacterized LOC105369506	ncRNA	-	-	-	-	20201124	-
9606	105369507	LOC105369507	-	-	Ensembl:ENSG00000256315	11	11q23.3	uncharacterized LOC105369507	ncRNA	-	-	-	-	20201124	-
9606	105369509	LOC105369509	-	-	-	11	11q23.3	uncharacterized LOC105369509	ncRNA	-	-	-	-	20201124	-
9606	105369511	LOC105369511	-	-	-	11	11q23.3	uncharacterized LOC105369511	ncRNA	-	-	-	-	20201124	-
9606	105369512	LINC02698	-	-	HGNC:HGNC:54212	11	11q23.3	long intergenic non-protein coding RNA 2698	ncRNA	LINC02698	long intergenic non-protein coding RNA 2698	O	-	20201124	-
9606	105369513	LOC105369513	-	-	-	11	11q23.3	uncharacterized LOC105369513	ncRNA	-	-	-	-	20201124	-
9606	105369515	LOC105369515	-	-	-	11	11q23.3	uncharacterized LOC105369515	ncRNA	-	-	-	-	20201124	-
9606	105369517	LOC105369517	-	-	-	11	11q23.3	uncharacterized LOC105369517	ncRNA	-	-	-	-	20201124	-
9606	105369519	LOC105369519	-	-	Ensembl:ENSG00000255422	11	11q23.3	uncharacterized LOC105369519	ncRNA	-	-	-	-	20201124	-
9606	105369520	LOC105369520	-	-	-	11	11q23.3	uncharacterized LOC105369520	ncRNA	-	-	-	-	20201124	-
9606	105369525	NECTIN1-AS1	-	-	HGNC:HGNC:54270	11	11q23.3	NECTIN1 antisense RNA 1	ncRNA	NECTIN1-AS1	NECTIN1 antisense RNA 1	O	CTD-2523D13.1	20201124	-
9606	105369526	LOC105369526	-	-	-	11	11q23.3	uncharacterized LOC105369526	ncRNA	-	-	-	-	20201124	-
9606	105369527	LOC105369527	-	-	-	11	11q23.3	uncharacterized LOC105369527	ncRNA	-	-	-	-	20201124	-
9606	105369528	LINC02744	-	-	HGNC:HGNC:54262	11	11q23.3	long intergenic non-protein coding RNA 2744	ncRNA	LINC02744	long intergenic non-protein coding RNA 2744	O	-	20201124	-
9606	105369529	LOC105369529	-	-	-	11	11q23.3	uncharacterized LOC105369529	ncRNA	-	-	-	-	20201124	-
9606	105369530	LOC105369530	-	-	-	11	11q23.3	uncharacterized LOC105369530	ncRNA	-	-	-	-	20201124	-
9606	105369531	LOC105369531	-	-	-	11	11q23.3	uncharacterized LOC105369531	ncRNA	-	-	-	-	20201124	-
9606	105369532	LOC105369532	-	-	-	11	11q23.3	uncharacterized LOC105369532	ncRNA	-	-	-	-	20201124	-
9606	105369533	LOC105369533	-	-	-	11	11q23.3	uncharacterized LOC105369533	ncRNA	-	-	-	-	20201124	-
9606	105369534	LOC105369534	-	-	-	11	11q23.3	uncharacterized LOC105369534	ncRNA	-	-	-	-	20201124	-
9606	105369535	LOC105369535	-	-	-	11	11q24.1	uncharacterized LOC105369535	ncRNA	-	-	-	-	20201124	-
9606	105369536	LOC105369536	-	-	-	11	11q24.1	uncharacterized LOC105369536	ncRNA	-	-	-	-	20201124	-
9606	105369539	LOC105369539	-	-	-	11	11q24.1	uncharacterized LOC105369539	ncRNA	-	-	-	-	20201124	-
9606	105369540	LOC105369540	-	-	-	11	11q24.1	uncharacterized LOC105369540	ncRNA	-	-	-	-	20201124	-
9606	105369541	LINC02727	-	-	HGNC:HGNC:54244	11	11q24.1	long intergenic non-protein coding RNA 2727	ncRNA	LINC02727	long intergenic non-protein coding RNA 2727	O	-	20201124	-
9606	105369543	LOC105369543	-	-	-	11	11q24.1	uncharacterized LOC105369543	ncRNA	-	-	-	-	20201124	-
9606	105369544	LOC105369544	-	-	-	11	11q24.1	uncharacterized LOC105369544	ncRNA	-	-	-	-	20201124	-
9606	105369545	LOC105369545	-	-	-	11	11q24.2	uncharacterized LOC105369545	ncRNA	-	-	-	-	20201124	-
9606	105369547	CCDC15-DT	-	-	HGNC:HGNC:54193	11	11q24.2	CCDC15 divergent transcript	ncRNA	CCDC15-DT	CCDC15 divergent transcript	O	-	20201124	-
9606	105369549	LOC105369549	-	-	-	11	11q24.2	uncharacterized LOC105369549	ncRNA	-	-	-	-	20201124	-
9606	105369550	STT3A-AS1	-	-	HGNC:HGNC:44585|Ensembl:ENSG00000149557	11	11q24.2	STT3A antisense RNA 1	ncRNA	STT3A-AS1	STT3A antisense RNA 1	O	-	20201124	-
9606	105369551	LOC105369551	-	-	-	11	11q24.2	uncharacterized LOC105369551	ncRNA	-	-	-	-	20201124	-
9606	105369552	LOC105369552	-	-	-	11	11q24.2	uncharacterized LOC105369552	ncRNA	-	-	-	-	20201124	-
9606	105369557	HP11014	-	-	-	11	11q24.2	uncharacterized HP11014	ncRNA	-	-	-	-	20201124	-
9606	105369558	LOC105369558	-	-	-	11	11q24.2	uncharacterized LOC105369558	ncRNA	-	-	-	-	20201124	-
9606	105369559	LOC105369559	-	-	-	11	11q24.2	uncharacterized LOC105369559	ncRNA	-	-	-	-	20201124	-
9606	105369561	LOC105369561	-	-	-	11	11q24.2	uncharacterized LOC105369561	ncRNA	-	-	-	-	20201124	-
9606	105369562	LOC105369562	-	-	-	11	11q24.2	uncharacterized LOC105369562	ncRNA	-	-	-	-	20201124	-
9606	105369563	LINC02725	-	-	HGNC:HGNC:54242	11	11q24.3	long intergenic non-protein coding RNA 2725	ncRNA	LINC02725	long intergenic non-protein coding RNA 2725	O	-	20201124	-
9606	105369564	LINC02098	-	-	HGNC:HGNC:52950|Ensembl:ENSG00000272575	11	11q24.3	long intergenic non-protein coding RNA 2098	ncRNA	LINC02098	long intergenic non-protein coding RNA 2098	O	RP11-702B10.1	20201124	-
9606	105369565	LOC105369565	-	-	-	11	11q24.3	uncharacterized LOC105369565	ncRNA	-	-	-	-	20201124	-
9606	105369568	LOC105369568	-	-	-	11	11q24.3	uncharacterized LOC105369568	ncRNA	-	-	-	-	20201124	-
9606	105369571	LOC105369571	-	-	-	11	11q24.3	uncharacterized LOC105369571	ncRNA	-	-	-	-	20201124	-
9606	105369572	LOC105369572	-	-	-	11	11q24.3	uncharacterized LOC105369572	ncRNA	-	-	-	-	20201124	-
9606	105369574	LOC105369574	-	-	-	11	11q24.3	uncharacterized LOC105369574	ncRNA	-	-	-	-	20201124	-
9606	105369575	LOC105369575	-	-	-	11	11q24.3	uncharacterized LOC105369575	ncRNA	-	-	-	-	20201124	-
9606	105369576	LOC105369576	-	-	Ensembl:ENSG00000288013	11	11q24.3	uncharacterized LOC105369576	ncRNA	-	-	-	-	20201124	-
9606	105369577	LOC105369577	-	-	-	11	11q25	uncharacterized LOC105369577	ncRNA	-	-	-	-	20201124	-
9606	105369578	LOC105369578	-	-	-	11	11q25	uncharacterized LOC105369578	ncRNA	-	-	-	-	20201124	-
9606	105369579	LOC105369579	-	-	-	11	11q25	uncharacterized LOC105369579	ncRNA	-	-	-	-	20201124	-
9606	105369580	LOC105369580	-	-	-	11	11q25	uncharacterized LOC105369580	ncRNA	-	-	-	-	20201124	-
9606	105369583	LOC105369583	-	-	-	11	11q25	uncharacterized LOC105369583	ncRNA	-	-	-	-	20201124	-
9606	105369584	LINC02706	-	-	HGNC:HGNC:54223	11	11q25	long intergenic non-protein coding RNA 2706	ncRNA	LINC02706	long intergenic non-protein coding RNA 2706	O	-	20201124	-
9606	105369586	LINC02697	-	-	HGNC:HGNC:54211	11	11q25	long intergenic non-protein coding RNA 2697	ncRNA	LINC02697	long intergenic non-protein coding RNA 2697	O	-	20201124	-
9606	105369587	LOC105369587	-	-	-	11	11q25	uncharacterized LOC105369587	ncRNA	-	-	-	-	20201124	-
9606	105369588	LINC02717	-	-	HGNC:HGNC:54234|Ensembl:ENSG00000285735	11	11q25	long intergenic non-protein coding RNA 2717	ncRNA	LINC02717	long intergenic non-protein coding RNA 2717	O	-	20201124	-
9606	105369589	LINC02684	-	-	HGNC:HGNC:54180|Ensembl:ENSG00000255512	11	11q25	long intergenic non-protein coding RNA 2684	ncRNA	LINC02684	long intergenic non-protein coding RNA 2684	O	-	20201124	-
9606	105369591	LOC105369591	-	-	-	11	11q24.2	uncharacterized LOC105369591	protein-coding	-	-	-	uncharacterized protein LOC105369591	20201124	-
9606	105369592	LOC105369592	-	-	-	12	12p13.33	uncharacterized LOC105369592	ncRNA	-	-	-	-	20201124	-
9606	105369593	LOC105369593	-	-	-	12	12p13.33	uncharacterized LOC105369593	ncRNA	-	-	-	-	20201124	-
9606	105369594	LOC105369594	-	-	-	12	12p13.33	uncharacterized LOC105369594	ncRNA	-	-	-	-	20201124	-
9606	105369595	LOC105369595	-	-	-	12	12p13.33	uncharacterized LOC105369595	ncRNA	-	-	-	-	20201124	-
9606	105369597	LINC02455	-	-	HGNC:HGNC:53388	12	12p13.33	long intergenic non-protein coding RNA 2455	ncRNA	LINC02455	long intergenic non-protein coding RNA 2455	O	-	20201124	-
9606	105369601	LOC105369601	-	-	-	12	12p13.33	uncharacterized LOC105369601	ncRNA	-	-	-	-	20201124	-
9606	105369602	LOC105369602	-	-	-	12	12p13.33	uncharacterized LOC105369602	ncRNA	-	-	-	-	20201124	-
9606	105369606	LINC02827	-	-	HGNC:HGNC:54358	12	12p13.32	long intergenic non-protein coding RNA 2827	ncRNA	LINC02827	long intergenic non-protein coding RNA 2827	O	-	20201124	-
9606	105369607	LOC105369607	-	-	-	12	12p13.32	uncharacterized LOC105369607	ncRNA	-	-	-	-	20201124	-
9606	105369608	LOC105369608	-	-	-	12	12p13.32	uncharacterized LOC105369608	ncRNA	-	-	-	-	20201124	-
9606	105369609	PARP11-AS1	-	-	HGNC:HGNC:40103|Ensembl:ENSG00000256862	12	12p13.32	PARP11 antisense RNA 1	ncRNA	PARP11-AS1	PARP11 antisense RNA 1	O	-	20201124	-
9606	105369611	LOC105369611	-	-	-	12	12p13.32	uncharacterized LOC105369611	ncRNA	-	-	-	-	20201124	-
9606	105369612	LOC105369612	-	-	-	12	12p13.32	uncharacterized LOC105369612	ncRNA	-	-	-	-	20201124	-
9606	105369614	LOC105369614	-	-	Ensembl:ENSG00000256988	12	12p13.32	uncharacterized LOC105369614	ncRNA	-	-	-	-	20201124	-
9606	105369616	LOC105369616	-	-	-	12	12p13.32	uncharacterized LOC105369616	ncRNA	-	-	-	-	20201124	-
9606	105369617	LOC105369617	-	-	-	12	12p13.32-p13.31	uncharacterized LOC105369617	ncRNA	-	-	-	-	20201124	-
9606	105369618	LOC105369618	-	-	-	12	12p13.31	uncharacterized LOC105369618	ncRNA	-	-	-	-	20201124	-
9606	105369621	LOC105369621	-	-	-	12	12p13.31	uncharacterized LOC105369621	ncRNA	-	-	-	-	20201124	-
9606	105369622	LOC105369622	-	-	-	12	12p13.31	uncharacterized LOC105369622	ncRNA	-	-	-	-	20201124	-
9606	105369623	LOC105369623	-	-	-	12	12p13.31	uncharacterized LOC105369623	ncRNA	-	-	-	-	20201124	-
9606	105369624	LOC105369624	-	-	-	12	12p13.31	uncharacterized LOC105369624	ncRNA	-	-	-	-	20201124	-
9606	105369625	LOC105369625	-	-	-	12	12p13.31	uncharacterized LOC105369625	ncRNA	-	-	-	-	20201124	-
9606	105369626	LOC105369626	-	-	-	12	12p13.31	uncharacterized LOC105369626	ncRNA	-	-	-	-	20201124	-
9606	105369631	LOC105369631	-	-	-	12	12p13.31	uncharacterized LOC105369631	ncRNA	-	-	-	-	20201124	-
9606	105369632	LOC105369632	-	-	Ensembl:ENSG00000111671	12	12p13.31	uncharacterized LOC105369632	ncRNA	-	-	-	-	20201124	-
9606	105369634	LOC105369634	-	-	-	12	12p13.31	uncharacterized LOC105369634	ncRNA	-	-	-	-	20201124	-
9606	105369635	MIR200CHG	-	U47924.27	HGNC:HGNC:53161|Ensembl:ENSG00000257084	12	12p13.31	MIR200C and MIR141 host gene	ncRNA	MIR200CHG	MIR200C and MIR141 host gene	O	-	20201124	-
9606	105369645	LOC105369645	-	-	-	12	12p13.31	uncharacterized LOC105369645	ncRNA	-	-	-	-	20201124	-
9606	105369647	LOC105369647	-	-	-	12	12p13.31	uncharacterized LOC105369647	ncRNA	-	-	-	-	20201124	-
9606	105369649	LOC105369649	-	-	-	12	12p13.31	uncharacterized LOC105369649	ncRNA	-	-	-	-	20201124	-
9606	105369652	LINC02390	-	-	HGNC:HGNC:53317	12	12p13.31	long intergenic non-protein coding RNA 2390	ncRNA	LINC02390	long intergenic non-protein coding RNA 2390	O	-	20201124	-
9606	105369655	LOC105369655	-	-	-	12	12p13.2	uncharacterized LOC105369655	ncRNA	-	-	-	-	20201124	-
9606	105369656	LOC105369656	-	-	-	12	12p13.2	uncharacterized LOC105369656	ncRNA	-	-	-	-	20201124	-
9606	105369657	LOC105369657	-	-	-	12	12p13.2	uncharacterized LOC105369657	ncRNA	-	-	-	-	20201124	-
9606	105369658	LOC105369658	-	-	-	12	12p13.2	uncharacterized LOC105369658	ncRNA	-	-	-	-	20201124	-
9606	105369663	LOC105369663	-	-	-	12	12p13.1	uncharacterized LOC105369663	ncRNA	-	-	-	-	20201124	-
9606	105369666	LOC105369666	-	-	-	12	12p13.1	uncharacterized LOC105369666	ncRNA	-	-	-	-	20201124	-
9606	105369667	LOC105369667	-	-	-	12	12p13.1	uncharacterized LOC105369667	ncRNA	-	-	-	-	20201124	-
9606	105369668	LOC105369668	-	-	Ensembl:ENSG00000287928	12	12p13.1	uncharacterized LOC105369668	ncRNA	-	-	-	-	20201124	-
9606	105369669	LOC105369669	-	-	-	12	12p12.3	uncharacterized LOC105369669	protein-coding	-	-	-	uncharacterized protein LOC105369669	20201124	-
9606	105369670	LOC105369670	-	-	-	12	12p12.3	uncharacterized LOC105369670	ncRNA	-	-	-	-	20201124	-
9606	105369672	LOC105369672	-	-	-	12	12p12.3	uncharacterized LOC105369672	ncRNA	-	-	-	-	20201124	-
9606	105369673	LOC105369673	-	-	-	12	12p12.3	uncharacterized LOC105369673	ncRNA	-	-	-	-	20201124	-
9606	105369677	LOC105369677	-	-	-	12	12p12.3	uncharacterized LOC105369677	ncRNA	-	-	-	-	20201124	-
9606	105369678	LINC02378	-	-	HGNC:HGNC:53301	12	12p12.3	long intergenic non-protein coding RNA 2378	ncRNA	LINC02378	long intergenic non-protein coding RNA 2378	O	-	20201124	-
9606	105369682	LOC105369682	-	-	-	12	12p12.2	uncharacterized LOC105369682	ncRNA	-	-	-	-	20201124	-
9606	105369684	LINC02468	-	-	HGNC:HGNC:53406	12	12p12.2	long intergenic non-protein coding RNA 2468	ncRNA	LINC02468	long intergenic non-protein coding RNA 2468	O	CTC-465D4.1	20201124	-
9606	105369685	LOC105369685	-	-	Ensembl:ENSG00000287075	12	12p12.2	uncharacterized LOC105369685	ncRNA	-	-	-	-	20201124	-
9606	105369686	LOC105369686	-	-	-	12	12p12.2	uncharacterized LOC105369686	ncRNA	-	-	-	-	20201124	-
9606	105369687	LOC105369687	-	-	-	12	12p12.2	uncharacterized LOC105369687	ncRNA	-	-	-	-	20201124	-
9606	105369688	LOC105369688	-	-	-	12	12p12.2	uncharacterized LOC105369688	ncRNA	-	-	-	-	20201124	-
9606	105369689	LOC105369689	-	-	-	12	12p12.1	uncharacterized LOC105369689	ncRNA	-	-	-	-	20201124	-
9606	105369690	LOC105369690	-	-	-	12	12p12.1	uncharacterized LOC105369690	ncRNA	-	-	-	-	20201124	-
9606	105369691	LOC105369691	-	-	-	12	12p12.1	uncharacterized LOC105369691	ncRNA	-	-	-	-	20201124	-
9606	105369692	LOC105369692	-	-	-	12	12p12.1	uncharacterized LOC105369692	ncRNA	-	-	-	-	20201124	-
9606	105369696	LOC105369696	-	-	-	12	12p12.1	uncharacterized LOC105369696	ncRNA	-	-	-	-	20201124	-
9606	105369697	LOC105369697	-	-	-	12	12p12.1	uncharacterized LOC105369697	ncRNA	-	-	-	-	20201124	-
9606	105369698	LOC105369698	-	-	-	12	12p12.1	uncharacterized LOC105369698	ncRNA	-	-	-	-	20201124	-
9606	105369699	LOC105369699	-	-	-	12	12p12.1	uncharacterized LOC105369699	ncRNA	-	-	-	-	20201124	-
9606	105369701	LOC105369701	-	-	-	12	12p12.1	uncharacterized LOC105369701	ncRNA	-	-	-	-	20201124	-
9606	105369704	LOC105369704	-	-	-	12	12p12.1	uncharacterized LOC105369704	ncRNA	-	-	-	-	20201124	-
9606	105369705	LOC105369705	-	-	-	12	12p12.1-p11.23	uncharacterized LOC105369705	ncRNA	-	-	-	-	20201124	-
9606	105369706	LOC105369706	-	-	-	12	12p11.23	uncharacterized LOC105369706	ncRNA	-	-	-	-	20201124	-
9606	105369709	LOC105369709	-	-	-	12	12p11.22	uncharacterized LOC105369709	ncRNA	-	-	-	-	20201124	-
9606	105369710	LOC105369710	-	-	-	12	12p11.22	uncharacterized LOC105369710	ncRNA	-	-	-	-	20201124	-
9606	105369711	LOC105369711	-	-	-	12	12p11.22	uncharacterized LOC105369711	ncRNA	-	-	-	-	20201124	-
9606	105369714	LOC105369714	-	-	-	12	12p11.22	uncharacterized LOC105369714	ncRNA	-	-	-	-	20201124	-
9606	105369715	LOC105369715	-	-	-	12	12p11.22	uncharacterized LOC105369715	ncRNA	-	-	-	-	20201124	-
9606	105369716	LOC105369716	-	-	-	12	12p11.22	uncharacterized LOC105369716	ncRNA	-	-	-	-	20201124	-
9606	105369717	LINC02386	-	-	HGNC:HGNC:53312	12	12p11.22	long intergenic non-protein coding RNA 2386	ncRNA	LINC02386	long intergenic non-protein coding RNA 2386	O	-	20201124	-
9606	105369718	LOC105369718	-	-	-	12	12p11.22	uncharacterized LOC105369718	ncRNA	-	-	-	-	20201124	-
9606	105369719	LOC105369719	-	-	-	12	12p11.21	uncharacterized LOC105369719	ncRNA	-	-	-	-	20201124	-
9606	105369720	LOC105369720	-	-	-	12	12p11.21	uncharacterized LOC105369720	ncRNA	-	-	-	-	20201124	-
9606	105369722	LOC105369722	-	-	-	12	12p11.21	uncharacterized LOC105369722	ncRNA	-	-	-	-	20201124	-
9606	105369723	LINC02422	-	-	HGNC:HGNC:53352|Ensembl:ENSG00000255760	12	12p11.21	long intergenic non-protein coding RNA 2422	ncRNA	LINC02422	long intergenic non-protein coding RNA 2422	O	-	20201124	-
9606	105369724	LOC105369724	-	-	-	12	12p11.21	uncharacterized LOC105369724	ncRNA	-	-	-	-	20201124	-
9606	105369725	LOC105369725	-	-	-	12	12p11.21	uncharacterized LOC105369725	ncRNA	-	-	-	-	20201124	-
9606	105369726	LOC105369726	-	-	-	12	12p11.1	uncharacterized LOC105369726	ncRNA	-	-	-	-	20201124	-
9606	105369728	LOC105369728	-	-	Ensembl:ENSG00000256442	12	12p13.31	uncharacterized LOC105369728	ncRNA	-	-	-	-	20201124	-
9606	105369729	ZNF970P	-	-	HGNC:HGNC:44511	12	12q11	zinc finger protein 970, pseudogene	pseudo	ZNF970P	zinc finger protein 970, pseudogene	O	zinc finger protein 850 pseudogene	20201124	-
9606	105369730	LINC02406	-	-	HGNC:HGNC:53334|Ensembl:ENSG00000258144	12	12q12	long intergenic non-protein coding RNA 2406	ncRNA	LINC02406	long intergenic non-protein coding RNA 2406	O	-	20201124	-
9606	105369734	LINC02471	-	-	HGNC:HGNC:53410|Ensembl:ENSG00000223914	12	12q12	long intergenic non-protein coding RNA 2471	ncRNA	LINC02471	long intergenic non-protein coding RNA 2471	O	-	20201124	-
9606	105369735	LOC105369735	-	-	-	12	12q12	uncharacterized LOC105369735	ncRNA	-	-	-	-	20201124	-
9606	105369736	LOC105369736	-	-	-	12	12q12	uncharacterized LOC105369736	ncRNA	-	-	-	-	20201124	-
9606	105369738	LINC02451	-	-	HGNC:HGNC:53383|Ensembl:ENSG00000257164	12	12q12	long intergenic non-protein coding RNA 2451	ncRNA	LINC02451	long intergenic non-protein coding RNA 2451	O	-	20201124	-
9606	105369739	LINC02450	-	-	HGNC:HGNC:53382|Ensembl:ENSG00000257114	12	12q12	long intergenic non-protein coding RNA 2450	ncRNA	LINC02450	long intergenic non-protein coding RNA 2450	O	-	20201124	-
9606	105369740	LINC02461	-	-	HGNC:HGNC:53398|Ensembl:ENSG00000258331	12	12q12	long intergenic non-protein coding RNA 2461	ncRNA	LINC02461	long intergenic non-protein coding RNA 2461	O	-	20201124	-
9606	105369742	LOC105369742	-	-	-	12	12q12	uncharacterized LOC105369742	ncRNA	-	-	-	-	20201124	-
9606	105369743	LOC105369743	-	-	-	12	12q12	uncharacterized LOC105369743	ncRNA	-	-	-	-	20201124	-
9606	105369744	LOC105369744	-	-	-	12	12q12	uncharacterized LOC105369744	ncRNA	-	-	-	-	20201124	-
9606	105369745	LOC105369745	-	-	-	12	12q12	uncharacterized LOC105369745	ncRNA	-	-	-	-	20201124	-
9606	105369746	LOC105369746	-	-	-	12	12q13.11	uncharacterized LOC105369746	ncRNA	-	-	-	-	20201124	-
9606	105369747	LOC105369747	-	-	-	12	12q13.11	uncharacterized LOC105369747	ncRNA	-	-	-	-	20201124	-
9606	105369748	LOC105369748	-	-	Ensembl:ENSG00000257433	12	12q13.11	uncharacterized LOC105369748	ncRNA	-	-	-	-	20201124	-
9606	105369750	LOC105369750	-	-	-	12	12q13.11	uncharacterized LOC105369750	ncRNA	-	-	-	-	20201124	-
9606	105369752	LOC105369752	-	-	-	12	12q13.11	uncharacterized LOC105369752	ncRNA	-	-	-	-	20201124	-
9606	105369753	LOC105369753	-	-	-	12	12q13.11	uncharacterized LOC105369753	ncRNA	-	-	-	-	20201124	-
9606	105369755	LOC105369755	-	-	-	12	12q13.12	uncharacterized LOC105369755	ncRNA	-	-	-	-	20201124	-
9606	105369756	LOC105369756	-	-	-	12	12q13.12	uncharacterized LOC105369756	ncRNA	-	-	-	-	20201124	-
9606	105369757	LOC105369757	-	-	-	12	12q13.12	uncharacterized LOC105369757	ncRNA	-	-	-	-	20201124	-
9606	105369758	DDN-AS1	-	CAT1507	HGNC:HGNC:53464|Ensembl:ENSG00000257913	12	12q13.12	DDN and PRKAG1 antisense RNA 1	ncRNA	DDN-AS1	DDN and PRKAG1 antisense RNA 1	O	-	20201124	-
9606	105369759	LOC105369759	-	-	-	12	12q13.12	uncharacterized LOC105369759	ncRNA	-	-	-	-	20201124	-
9606	105369760	LOC105369760	-	-	Ensembl:ENSG00000258017	12	12q13.12	uncharacterized LOC105369760	ncRNA	-	-	-	-	20201124	-
9606	105369761	LOC105369761	-	-	-	12	12q13.12	uncharacterized LOC105369761	ncRNA	-	-	-	-	20201124	-
9606	105369763	LOC105369763	-	-	-	12	12q13.12	uncharacterized LOC105369763	ncRNA	-	-	-	-	20201124	-
9606	105369764	LOC105369764	-	-	-	12	12q13.12	uncharacterized LOC105369764	ncRNA	-	-	-	-	20201124	-
9606	105369767	LOC105369767	-	-	-	12	12q13.13	uncharacterized LOC105369767	ncRNA	-	-	-	-	20201124	-
9606	105369768	LOC105369768	-	-	-	12	12q13.13	uncharacterized LOC105369768	ncRNA	-	-	-	-	20201124	-
9606	105369771	LOC105369771	-	-	-	12	12q13.13	uncharacterized LOC105369771	ncRNA	-	-	-	-	20201124	-
9606	105369772	LOC105369772	-	-	-	12	12q13.13	uncharacterized LOC105369772	ncRNA	-	-	-	-	20201124	-
9606	105369774	LOC105369774	-	-	-	12	12q13.13	uncharacterized LOC105369774	ncRNA	-	-	-	-	20201124	-
9606	105369775	LOC105369775	-	-	-	12	12q13.13	uncharacterized LOC105369775	ncRNA	-	-	-	-	20201124	-
9606	105369776	SMUG1-AS1	-	-	HGNC:HGNC:53307	12	12q13.13	SMUG1 antisense RNA 1	ncRNA	SMUG1-AS1	SMUG1 antisense RNA 1	O	-	20201124	-
9606	105369777	LOC105369777	-	-	-	12	12q13.13	uncharacterized LOC105369777	ncRNA	-	-	-	-	20201124	-
9606	105369778	LOC105369778	-	-	-	12	12q13.2	small integral membrane protein 10-like protein 2A	pseudo	-	-	-	-	20201124	-
9606	105369779	LOC105369779	-	-	Ensembl:ENSG00000258056	12	12q13.2	uncharacterized LOC105369779	ncRNA	-	-	-	-	20201124	-
9606	105369780	LOC105369780	-	-	-	12	12q13.2	uncharacterized LOC105369780	ncRNA	-	-	-	-	20201124	-
9606	105369781	LOC105369781	-	-	-	12	12q13.2	uncharacterized LOC105369781	ncRNA	-	-	-	-	20201124	-
9606	105369782	LOC105369782	-	-	-	12	12q13.2	uncharacterized LOC105369782	ncRNA	-	-	-	-	20201124	-
9606	105369783	LOC105369783	-	-	-	12	12q14.1	uncharacterized LOC105369783	ncRNA	-	-	-	-	20201124	-
9606	105369784	LOC105369784	-	-	-	12	12q14.1	uncharacterized LOC105369784	ncRNA	-	-	-	-	20201124	-
9606	105369785	LINC02403	-	-	HGNC:HGNC:53330|Ensembl:ENSG00000257541	12	12q14.1	long intergenic non-protein coding RNA 2403	ncRNA	LINC02403	long intergenic non-protein coding RNA 2403	O	-	20201124	-
9606	105369786	LOC105369786	-	-	-	12	12q14.1	uncharacterized LOC105369786	ncRNA	-	-	-	-	20201124	-
9606	105369787	LOC105369787	-	-	-	12	12q14.1	uncharacterized LOC105369787	ncRNA	-	-	-	-	20201124	-
9606	105369788	LOC105369788	-	-	-	12	12q14.1	uncharacterized LOC105369788	ncRNA	-	-	-	-	20201124	-
9606	105369789	LOC105369789	-	-	-	12	12q14.1	uncharacterized LOC105369789	ncRNA	-	-	-	-	20201124	-
9606	105369791	LOC105369791	-	-	-	12	12q14.1	uncharacterized LOC105369791	ncRNA	-	-	-	-	20201124	-
9606	105369792	LINC02448	-	-	HGNC:HGNC:53380	12	12q14.1	long intergenic non-protein coding RNA 2448	ncRNA	LINC02448	long intergenic non-protein coding RNA 2448	O	-	20201124	-
9606	105369793	LOC105369793	-	-	-	12	12q14.1	uncharacterized LOC105369793	ncRNA	-	-	-	-	20201124	-
9606	105369795	LOC105369795	-	-	-	12	12q14.2	uncharacterized LOC105369795	ncRNA	-	-	-	-	20201124	-
9606	105369797	LOC105369797	-	-	-	12	12q14.2	uncharacterized LOC105369797	ncRNA	-	-	-	-	20201124	-
9606	105369798	LOC105369798	-	-	-	12	12q14.2	uncharacterized LOC105369798	ncRNA	-	-	-	-	20201124	-
9606	105369801	LOC105369801	-	-	-	12	12q14.2	uncharacterized LOC105369801	ncRNA	-	-	-	-	20201124	-
9606	105369803	LOC105369803	-	-	-	12	12q14.2	uncharacterized LOC105369803	ncRNA	-	-	-	-	20201124	-
9606	105369804	LOC105369804	-	-	-	12	12q14.2	uncharacterized LOC105369804	ncRNA	-	-	-	-	20201124	-
9606	105369806	LOC105369806	-	-	-	12	12q14.3	uncharacterized LOC105369806	ncRNA	-	-	-	-	20201124	-
9606	105369807	LINC02454	-	-	HGNC:HGNC:53387|Ensembl:ENSG00000256268	12	12q14.3	long intergenic non-protein coding RNA 2454	ncRNA	LINC02454	long intergenic non-protein coding RNA 2454	O	-	20201124	-
9606	105369808	LOC105369808	-	-	-	12	12q14.3	uncharacterized LOC105369808	ncRNA	-	-	-	-	20201124	-
9606	105369809	LOC105369809	-	-	-	12	12q14.3	uncharacterized LOC105369809	ncRNA	-	-	-	-	20201124	-
9606	105369810	LINC02425	-	-	HGNC:HGNC:53356|Ensembl:ENSG00000256259	12	12q14.3	long intergenic non-protein coding RNA 2425	ncRNA	LINC02425	long intergenic non-protein coding RNA 2425	O	-	20201124	-
9606	105369811	LOC105369811	-	-	-	12	12q14.3	uncharacterized LOC105369811	ncRNA	-	-	-	-	20201124	-
9606	105369812	LOC105369812	-	-	-	12	12q15	uncharacterized LOC105369812	ncRNA	-	-	-	-	20201124	-
9606	105369813	LOC105369813	-	-	-	12	12q15	uncharacterized LOC105369813	ncRNA	-	-	-	-	20201124	-
9606	105369815	LINC02442	-	-	HGNC:HGNC:53374	12	12q15	long intergenic non-protein coding RNA 2442	ncRNA	LINC02442	long intergenic non-protein coding RNA 2442	O	-	20201124	-
9606	105369816	LOC105369816	-	-	-	12	12q15	uncharacterized LOC105369816	ncRNA	-	-	-	-	20201124	-
9606	105369818	LOC105369818	-	-	-	12	12q15	uncharacterized LOC105369818	ncRNA	-	-	-	-	20201124	-
9606	105369819	LOC105369819	-	-	-	12	12q15	uncharacterized LOC105369819	ncRNA	-	-	-	-	20201124	-
9606	105369820	LOC105369820	-	-	-	12	12q15	uncharacterized LOC105369820	ncRNA	-	-	-	-	20201124	-
9606	105369822	LINC02373	-	-	HGNC:HGNC:53295	12	12q15	long intergenic non-protein coding RNA 2373	ncRNA	LINC02373	long intergenic non-protein coding RNA 2373	O	-	20201124	-
9606	105369823	LOC105369823	-	-	-	12	12q15	uncharacterized LOC105369823	ncRNA	-	-	-	-	20201124	-
9606	105369826	LINC02821	-	-	HGNC:HGNC:54352	12	12q15	long intergenic non-protein coding RNA 2821	ncRNA	LINC02821	long intergenic non-protein coding RNA 2821	O	-	20201124	-
9606	105369827	LOC105369827	-	-	-	12	12q15	uncharacterized LOC105369827	ncRNA	-	-	-	-	20201124	-
9606	105369828	LOC105369828	-	-	-	12	12q15	uncharacterized LOC105369828	ncRNA	-	-	-	-	20201124	-
9606	105369831	LOC105369831	-	-	-	12	12q21.1	uncharacterized LOC105369831	ncRNA	-	-	-	-	20201124	-
9606	105369832	LOC105369832	-	-	-	12	12q21.1	uncharacterized LOC105369832	ncRNA	-	-	-	-	20201124	-
9606	105369833	LOC105369833	-	-	-	12	12q21.1	uncharacterized LOC105369833	ncRNA	-	-	-	-	20201124	-
9606	105369838	LOC105369838	-	-	-	12	12q21.1	uncharacterized LOC105369838	ncRNA	-	-	-	-	20201124	-
9606	105369839	LOC105369839	-	-	-	12	12q21.1	uncharacterized LOC105369839	ncRNA	-	-	-	-	20201124	-
9606	105369840	LINC02445	-	-	HGNC:HGNC:53377	12	12q21.1	long intergenic non-protein coding RNA 2445	ncRNA	LINC02445	long intergenic non-protein coding RNA 2445	O	-	20201124	-
9606	105369841	LINC02394	-	-	HGNC:HGNC:53321	12	12q21.1	long intergenic non-protein coding RNA 2394	ncRNA	LINC02394	long intergenic non-protein coding RNA 2394	O	-	20201124	-
9606	105369842	LOC105369842	-	-	-	12	12q21.1	uncharacterized LOC105369842	ncRNA	-	-	-	-	20201124	-
9606	105369843	LOC105369843	-	-	-	12	12q21.1	uncharacterized LOC105369843	ncRNA	-	-	-	-	20201124	-
9606	105369844	LOC105369844	-	-	-	12	12q21.2	uncharacterized LOC105369844	ncRNA	-	-	-	-	20201124	-
9606	105369846	LOC105369846	-	-	-	12	12q21.2	uncharacterized LOC105369846	ncRNA	-	-	-	-	20201124	-
9606	105369847	LOC105369847	-	-	-	12	12q21.2	uncharacterized LOC105369847	ncRNA	-	-	-	-	20201124	-
9606	105369848	LNCOG	-	LINC02407|lncRNA-OG	HGNC:HGNC:53336|Ensembl:ENSG00000257219	12	12q21.2	lncRNA osteogenesis associated	ncRNA	LNCOG	lncRNA osteogenesis associated	O	long intergenic non-protein coding RNA 2407|osteogenesis-associated lncRNA	20201221	-
9606	105369850	LOC105369850	-	-	-	12	12q21.2	uncharacterized LOC105369850	ncRNA	-	-	-	-	20201124	-
9606	105369851	LOC105369851	-	-	-	12	12q21.2	uncharacterized LOC105369851	ncRNA	-	-	-	-	20201124	-
9606	105369853	LOC105369853	-	-	-	12	12q21.2	uncharacterized LOC105369853	ncRNA	-	-	-	-	20201124	-
9606	105369854	LINC02464	-	-	HGNC:HGNC:53401	12	12q21.2	long intergenic non-protein coding RNA 2464	ncRNA	LINC02464	long intergenic non-protein coding RNA 2464	O	-	20201124	-
9606	105369855	LOC105369855	-	-	-	12	12q21.2	uncharacterized LOC105369855	ncRNA	-	-	-	-	20201124	-
9606	105369856	LOC105369856	-	-	-	12	12q21.2	uncharacterized LOC105369856	ncRNA	-	-	-	-	20201124	-
9606	105369859	LOC105369859	-	-	-	12	12q21.2	uncharacterized LOC105369859	ncRNA	-	-	-	-	20201124	-
9606	105369860	LINC02424	-	-	HGNC:HGNC:53354|Ensembl:ENSG00000258220	12	12q21.2	long intergenic non-protein coding RNA 2424	ncRNA	LINC02424	long intergenic non-protein coding RNA 2424	O	-	20201124	-
9606	105369863	LOC105369863	-	-	-	12	12q21.2	uncharacterized LOC105369863	ncRNA	-	-	-	-	20201124	-
9606	105369864	LOC105369864	-	-	-	12	12q21.2	uncharacterized LOC105369864	ncRNA	-	-	-	-	20201124	-
9606	105369865	PPP1R12A-AS1	-	R12A-AS1	HGNC:HGNC:51903	12	12q21.31	PPP1R12A antisense RNA 1	ncRNA	PPP1R12A-AS1	PPP1R12A antisense RNA 1	O	-	20201124	-
9606	105369867	LOC105369867	-	-	-	12	12q21.31	uncharacterized LOC105369867	ncRNA	-	-	-	-	20201124	-
9606	105369869	LOC105369869	-	-	-	12	12q21.31	uncharacterized LOC105369869	protein-coding	-	-	-	uncharacterized protein LOC105369869	20201124	-
9606	105369872	LOC105369872	-	-	-	12	12q21.31	uncharacterized LOC105369872	ncRNA	-	-	-	-	20201124	-
9606	105369873	LOC105369873	-	-	-	12	12q21.31	uncharacterized LOC105369873	ncRNA	-	-	-	-	20201124	-
9606	105369874	LOC105369874	-	-	-	12	12q21.31	uncharacterized LOC105369874	ncRNA	-	-	-	-	20201124	-
9606	105369875	LOC105369875	-	-	-	12	12q21.31	uncharacterized LOC105369875	ncRNA	-	-	-	-	20201124	-
9606	105369876	LINC02820	-	-	HGNC:HGNC:54351	12	12q21.31	long intergenic non-protein coding RNA 2820	ncRNA	LINC02820	long intergenic non-protein coding RNA 2820	O	-	20201124	-
9606	105369877	LOC105369877	-	-	-	12	12q21.31	uncharacterized LOC105369877	ncRNA	-	-	-	-	20201124	-
9606	105369878	LOC105369878	-	-	-	12	12q21.32	uncharacterized LOC105369878	ncRNA	-	-	-	-	20201124	-
9606	105369879	LOC105369879	-	-	-	12	12q21.32	uncharacterized LOC105369879	ncRNA	-	-	-	-	20201124	-
9606	105369880	LOC105369880	-	-	-	12	12q21.32	uncharacterized LOC105369880	ncRNA	-	-	-	-	20201124	-
9606	105369881	LOC105369881	-	-	-	12	12q21.32	uncharacterized LOC105369881	ncRNA	-	-	-	-	20201124	-
9606	105369885	LOC105369885	-	-	-	12	12q21.32-q21.33	uncharacterized LOC105369885	ncRNA	-	-	-	-	20201124	-
9606	105369886	LOC105369886	-	-	-	12	12q21.33	uncharacterized LOC105369886	ncRNA	-	-	-	-	20201124	-
9606	105369887	LOC105369887	-	-	-	12	12q21.33	uncharacterized LOC105369887	ncRNA	-	-	-	-	20201124	-
9606	105369889	LOC105369889	-	-	-	12	-	uncharacterized LOC105369889	protein-coding	-	-	-	-	20200625	-
9606	105369890	LOC105369890	-	-	-	12	12q21.33	uncharacterized LOC105369890	ncRNA	-	-	-	-	20201124	-
9606	105369891	LINC02399	-	-	HGNC:HGNC:53326|Ensembl:ENSG00000257725	12	12q21.33	long intergenic non-protein coding RNA 2399	ncRNA	LINC02399	long intergenic non-protein coding RNA 2399	O	-	20201124	-
9606	105369892	LOC105369892	-	-	-	12	12q21.33	uncharacterized LOC105369892	ncRNA	-	-	-	-	20201124	-
9606	105369893	LINC02392	-	-	HGNC:HGNC:53319|Ensembl:ENSG00000258183	12	12q21.33	long intergenic non-protein coding RNA 2392	ncRNA	LINC02392	long intergenic non-protein coding RNA 2392	O	-	20201124	-
9606	105369895	LOC105369895	-	-	-	12	12q21.33	uncharacterized LOC105369895	ncRNA	-	-	-	-	20201124	-
9606	105369896	LOC105369896	-	-	-	12	12q21.33	uncharacterized LOC105369896	ncRNA	-	-	-	-	20201124	-
9606	105369897	LINC02823	-	-	HGNC:HGNC:54354	12	12q21.33	long intergenic non-protein coding RNA 2823	ncRNA	LINC02823	long intergenic non-protein coding RNA 2823	O	-	20201124	-
9606	105369898	LOC105369898	-	-	-	12	12q21.33	uncharacterized LOC105369898	ncRNA	-	-	-	-	20201124	-
9606	105369900	LINC02404	-	-	HGNC:HGNC:53331	12	12q21.33	long intergenic non-protein coding RNA 2404	ncRNA	LINC02404	long intergenic non-protein coding RNA 2404	O	-	20201124	-
9606	105369901	LOC105369901	-	-	-	12	12q21.33	uncharacterized LOC105369901	ncRNA	-	-	-	-	20201124	-
9606	105369902	LOC105369902	-	-	-	12	12q22	uncharacterized LOC105369902	ncRNA	-	-	-	-	20201124	-
9606	105369903	LOC105369903	-	-	-	12	12q22	uncharacterized LOC105369903	ncRNA	-	-	-	-	20201124	-
9606	105369904	LOC105369904	-	-	-	12	12q22	uncharacterized LOC105369904	ncRNA	-	-	-	-	20201124	-
9606	105369905	LOC105369905	-	-	-	12	12q22	uncharacterized LOC105369905	ncRNA	-	-	-	-	20201124	-
9606	105369906	LINC02413	-	-	HGNC:HGNC:53342	12	12q22	long intergenic non-protein coding RNA 2413	ncRNA	LINC02413	long intergenic non-protein coding RNA 2413	O	-	20201124	-
9606	105369907	LOC105369907	-	-	-	12	12q22	uncharacterized LOC105369907	ncRNA	-	-	-	-	20201124	-
9606	105369908	LOC105369908	-	-	-	12	12q22	uncharacterized LOC105369908	ncRNA	-	-	-	-	20201124	-
9606	105369909	LOC105369909	-	-	-	12	12q22	uncharacterized LOC105369909	ncRNA	-	-	-	-	20201124	-
9606	105369911	LOC105369911	-	-	Ensembl:ENSG00000257283	12	12q22	uncharacterized LOC105369911	ncRNA	-	-	-	-	20201124	-
9606	105369912	LOC105369912	-	-	-	12	12q22	uncharacterized LOC105369912	ncRNA	-	-	-	-	20201124	-
9606	105369913	LOC105369913	-	-	-	12	12q22	uncharacterized LOC105369913	ncRNA	-	-	-	-	20201124	-
9606	105369914	LOC105369914	-	-	-	12	12q22	translation initiation factor IF-2-like	protein-coding	-	-	-	uncharacterized protein LOC105369914	20201124	-
9606	105369915	LOC105369915	-	-	-	12	12q22	uncharacterized LOC105369915	ncRNA	-	-	-	-	20201124	-
9606	105369917	LOC105369917	-	-	-	12	12q22	uncharacterized LOC105369917	ncRNA	-	-	-	-	20201124	-
9606	105369919	LOC105369919	-	-	-	12	12q22	uncharacterized LOC105369919	ncRNA	-	-	-	-	20201124	-
9606	105369920	LINC02410	-	-	HGNC:HGNC:53339|Ensembl:ENSG00000258292	12	12q23.1	long intergenic non-protein coding RNA 2410	ncRNA	LINC02410	long intergenic non-protein coding RNA 2410	O	-	20201124	-
9606	105369921	LOC105369921	-	-	Ensembl:ENSG00000258343	12	12q22-q23.1	uncharacterized LOC105369921	ncRNA	-	-	-	-	20201124	-
9606	105369923	LOC105369923	-	-	-	12	12q23.1	uncharacterized LOC105369923	ncRNA	-	-	-	-	20201124	-
9606	105369924	LINC02452	-	-	HGNC:HGNC:53384	12	12q23.1	long intergenic non-protein coding RNA 2452	ncRNA	LINC02452	long intergenic non-protein coding RNA 2452	O	-	20201124	-
9606	105369925	LOC105369925	-	-	-	12	12q23.1	uncharacterized LOC105369925	ncRNA	-	-	-	-	20201124	-
9606	105369927	LOC105369927	-	-	-	12	12q23.1	uncharacterized LOC105369927	ncRNA	-	-	-	-	20201124	-
9606	105369928	LOC105369928	-	-	-	12	12q23.1	uncharacterized LOC105369928	ncRNA	-	-	-	-	20201124	-
9606	105369929	LINC02409	-	-	HGNC:HGNC:53338	12	12q23.1	long intergenic non-protein coding RNA 2409	ncRNA	LINC02409	long intergenic non-protein coding RNA 2409	O	-	20201124	-
9606	105369930	LOC105369930	-	-	-	12	12q23.1	uncharacterized LOC105369930	ncRNA	-	-	-	-	20201124	-
9606	105369932	LOC105369932	-	-	-	12	12q23.1	uncharacterized LOC105369932	ncRNA	-	-	-	-	20201124	-
9606	105369933	LOC105369933	-	-	-	12	12q23.1	uncharacterized LOC105369933	ncRNA	-	-	-	-	20201124	-
9606	105369935	LOC105369935	-	-	-	12	12q23.2	uncharacterized LOC105369935	ncRNA	-	-	-	-	20201124	-
9606	105369937	LOC105369937	-	-	-	12	12q23.2	uncharacterized LOC105369937	ncRNA	-	-	-	-	20201124	-
9606	105369938	LOC105369938	-	-	-	12	12q23.2	uncharacterized LOC105369938	ncRNA	-	-	-	-	20201124	-
9606	105369942	LINC02456	-	-	HGNC:HGNC:53389	12	12q23.2	long intergenic non-protein coding RNA 2456	ncRNA	LINC02456	long intergenic non-protein coding RNA 2456	O	-	20201124	-
9606	105369944	LOC105369944	-	-	-	12	12q23.2	uncharacterized LOC105369944	ncRNA	-	-	-	-	20201124	-
9606	105369945	LOC105369945	-	-	-	12	12q23.2	uncharacterized LOC105369945	ncRNA	-	-	-	-	20201124	-
9606	105369946	LOC105369946	-	-	-	12	12q23.3	uncharacterized LOC105369946	ncRNA	-	-	-	-	20201124	-
9606	105369947	LOC105369947	-	-	-	12	12q23.3	uncharacterized LOC105369947	ncRNA	-	-	-	-	20201124	-
9606	105369948	LINC02385	-	-	HGNC:HGNC:53309	12	12q23.3	long intergenic non-protein coding RNA 2385	ncRNA	LINC02385	long intergenic non-protein coding RNA 2385	O	-	20201124	-
9606	105369949	LOC105369949	-	-	-	12	12q23.3	uncharacterized LOC105369949	ncRNA	-	-	-	-	20201124	-
9606	105369950	LOC105369950	-	-	-	12	12q23.3	uncharacterized LOC105369950	ncRNA	-	-	-	-	20201124	-
9606	105369952	LOC105369952	-	-	-	12	12q23.3	uncharacterized LOC105369952	ncRNA	-	-	-	-	20201124	-
9606	105369953	LOC105369953	-	-	-	12	12q23.3	uncharacterized LOC105369953	ncRNA	-	-	-	-	20201124	-
9606	105369954	KCCAT198	-	-	Ensembl:ENSG00000257642	12	12q23.3	renal clear cell carcinoma-associated transcript 198	ncRNA	-	-	-	-	20201124	-
9606	105369955	LOC105369955	-	-	-	12	12q23.3	uncharacterized LOC105369955	ncRNA	-	-	-	-	20201124	-
9606	105369956	LOC105369956	-	-	-	12	12q23.3	uncharacterized LOC105369956	ncRNA	-	-	-	-	20201124	-
9606	105369957	LOC105369957	-	-	-	12	12q23.3	uncharacterized LOC105369957	ncRNA	-	-	-	-	20201124	-
9606	105369958	LOC105369958	-	-	-	12	12q23.3	uncharacterized LOC105369958	ncRNA	-	-	-	-	20201124	-
9606	105369959	LOC105369959	-	-	-	12	12q23.3	uncharacterized LOC105369959	ncRNA	-	-	-	-	20201124	-
9606	105369960	LOC105369960	-	-	-	12	12q23.3	uncharacterized LOC105369960	ncRNA	-	-	-	-	20201124	-
9606	105369961	LOC105369961	-	-	-	12	12q23.3	uncharacterized LOC105369961	ncRNA	-	-	-	-	20201124	-
9606	105369963	LOC105369963	-	-	-	12	12q23.3	uncharacterized LOC105369963	ncRNA	-	-	-	-	20201124	-
9606	105369964	LOC105369964	-	-	-	12	12q23.3	uncharacterized LOC105369964	ncRNA	-	-	-	-	20201124	-
9606	105369965	LOC105369965	-	-	-	12	12q23.3	uncharacterized LOC105369965	ncRNA	-	-	-	-	20201124	-
9606	105369968	LOC105369968	-	-	-	12	12q24.11	uncharacterized LOC105369968	ncRNA	-	-	-	-	20201124	-
9606	105369969	LOC105369969	-	-	-	12	12q24.11	uncharacterized LOC105369969	ncRNA	-	-	-	-	20201124	-
9606	105369971	FIGNL2-DT	-	-	HGNC:HGNC:53299|Ensembl:ENSG00000259887	12	12q13.13	FIGNL2 divergent transcript	ncRNA	FIGNL2-DT	FIGNL2 divergent transcript	O	-	20201124	-
9606	105369973	HNRNPA1P69	-	-	HGNC:HGNC:48799	12	12q14.2	heterogeneous nuclear ribonucleoprotein A1 pseudogene 69	pseudo	HNRNPA1P69	heterogeneous nuclear ribonucleoprotein A1 pseudogene 69	O	heterogeneous nuclear ribonucleoprotein A1-like	20201124	-
9606	105369974	LOC105369974	-	-	-	12	12q24.11	uncharacterized LOC105369974	ncRNA	-	-	-	-	20201124	-
9606	105369975	LOC105369975	-	-	-	12	12q24.11	uncharacterized LOC105369975	ncRNA	-	-	-	-	20201124	-
9606	105369976	LOC105369976	-	-	-	12	12q24.11	uncharacterized LOC105369976	ncRNA	-	-	-	-	20201124	-
9606	105369980	LOC105369980	-	-	Ensembl:ENSG00000258240	12	12q24.11	uncharacterized LOC105369980	ncRNA	-	-	-	-	20201124	-
9606	105369981	LOC105369981	-	-	-	12	12q24.11	uncharacterized LOC105369981	ncRNA	-	-	-	-	20201124	-
9606	105369983	LOC105369983	-	-	-	12	12q24.11-q24.12	uncharacterized LOC105369983	ncRNA	-	-	-	-	20201124	-
9606	105369984	LINC02356	-	-	HGNC:HGNC:53278|Ensembl:ENSG00000257595	12	12q24.12	long intergenic non-protein coding RNA 2356	ncRNA	LINC02356	long intergenic non-protein coding RNA 2356	O	-	20201124	-
9606	105369987	IMMP1LP2	-	-	HGNC:HGNC:51132	12	12q24.13	inner mitochondrial membrane peptidase subunit 1 pseudogene 2	pseudo	IMMP1LP2	inner mitochondrial membrane peptidase subunit 1 pseudogene 2	O	IMP1 inner mitochondrial membrane peptidase-like pseudogene 2	20201124	-
9606	105369989	LOC105369989	-	-	-	12	12q24.13	uncharacterized LOC105369989	ncRNA	-	-	-	-	20201124	-
9606	105369990	LOC105369990	-	-	-	12	12q24.13	uncharacterized LOC105369990	ncRNA	-	-	-	-	20201124	-
9606	105369991	LOC105369991	-	-	-	12	12q24.13	uncharacterized LOC105369991	ncRNA	-	-	-	-	20201124	-
9606	105369993	LOC105369993	-	-	-	12	12q24.21	uncharacterized LOC105369993	ncRNA	-	-	-	-	20201124	-
9606	105369994	LOC105369994	-	-	-	12	12q24.21	uncharacterized LOC105369994	ncRNA	-	-	-	-	20201124	-
9606	105369995	LOC105369995	-	-	-	12	12q24.21	uncharacterized LOC105369995	ncRNA	-	-	-	-	20201124	-
9606	105369996	LINC02459	-	-	HGNC:HGNC:53395|Ensembl:ENSG00000257476	12	12q24.21	long intergenic non-protein coding RNA 2459	ncRNA	LINC02459	long intergenic non-protein coding RNA 2459	O	-	20201124	-
9606	105369998	LOC105369998	-	-	-	12	12q24.21	uncharacterized LOC105369998	ncRNA	-	-	-	-	20201124	-
9606	105369999	LOC105369999	-	-	-	12	12q24.21	uncharacterized LOC105369999	ncRNA	-	-	-	-	20201124	-
9606	105370000	LOC105370000	-	-	-	12	12q24.21	uncharacterized LOC105370000	ncRNA	-	-	-	-	20201124	-
9606	105370002	LOC105370002	-	-	-	12	12q24.21	uncharacterized LOC105370002	ncRNA	-	-	-	-	20201124	-
9606	105370003	LOC105370003	-	-	-	12	12q24.21	uncharacterized LOC105370003	ncRNA	-	-	-	-	20201124	-
9606	105370004	LINC02463	-	-	HGNC:HGNC:53400	12	12q24.21	long intergenic non-protein coding RNA 2463	ncRNA	LINC02463	long intergenic non-protein coding RNA 2463	O	-	20201124	-
9606	105370005	LOC105370005	-	-	-	12	12q24.21	uncharacterized LOC105370005	ncRNA	-	-	-	-	20201124	-
9606	105370007	LOC105370007	-	-	-	12	12q24.22	uncharacterized LOC105370007	ncRNA	-	-	-	-	20201124	-
9606	105370008	LOC105370008	-	-	-	12	12q24.22	uncharacterized LOC105370008	ncRNA	-	-	-	-	20201124	-
9606	105370010	LOC105370010	-	-	-	12	12q24.22	uncharacterized LOC105370010	ncRNA	-	-	-	-	20201124	-
9606	105370011	LOC105370011	-	-	-	12	12q24.23	uncharacterized LOC105370011	ncRNA	-	-	-	-	20201124	-
9606	105370012	LOC105370012	-	-	-	12	12q24.22	uncharacterized LOC105370012	ncRNA	-	-	-	-	20201124	-
9606	105370013	LINC02460	-	-	HGNC:HGNC:53396	12	12q24.23	long intergenic non-protein coding RNA 2460	ncRNA	LINC02460	long intergenic non-protein coding RNA 2460	O	-	20201124	-
9606	105370014	LINC02423	-	-	HGNC:HGNC:53353|Ensembl:ENSG00000256750	12	12q24.23	long intergenic non-protein coding RNA 2423	ncRNA	LINC02423	long intergenic non-protein coding RNA 2423	O	-	20201124	-
9606	105370015	LINC02440	-	-	HGNC:HGNC:53372	12	12q24.23	long intergenic non-protein coding RNA 2440	ncRNA	LINC02440	long intergenic non-protein coding RNA 2440	O	-	20201124	-
9606	105370016	LINC02439	-	-	HGNC:HGNC:53371|Ensembl:ENSG00000255814	12	12q24.23	long intergenic non-protein coding RNA 2439	ncRNA	LINC02439	long intergenic non-protein coding RNA 2439	O	-	20201124	-
9606	105370017	LOC105370017	-	-	-	12	12q24.23	uncharacterized LOC105370017	ncRNA	-	-	-	-	20201124	-
9606	105370018	LOC105370018	-	-	-	12	12q24.23	uncharacterized LOC105370018	ncRNA	-	-	-	-	20201124	-
9606	105370019	LOC105370019	-	-	-	12	12q24.23	uncharacterized LOC105370019	ncRNA	-	-	-	-	20201124	-
9606	105370020	LOC105370020	-	-	-	12	12q24.23	uncharacterized LOC105370020	ncRNA	-	-	-	-	20201124	-
9606	105370021	LOC105370021	-	-	-	12	12q24.23	uncharacterized LOC105370021	ncRNA	-	-	-	-	20201124	-
9606	105370022	LOC105370022	-	-	-	12	12q24.23	uncharacterized LOC105370022	ncRNA	-	-	-	-	20201124	-
9606	105370024	LOC105370024	-	-	Ensembl:ENSG00000256884	12	12q24.23	uncharacterized LOC105370024	ncRNA	-	-	-	-	20201124	-
9606	105370025	LOC105370025	-	-	-	12	12q24.23	uncharacterized LOC105370025	ncRNA	-	-	-	-	20201124	-
9606	105370026	LOC105370026	-	-	-	12	12q24.23	uncharacterized LOC105370026	ncRNA	-	-	-	-	20201124	-
9606	105370027	LOC105370027	-	-	Ensembl:ENSG00000248636	12	12q24.23	uncharacterized LOC105370027	ncRNA	-	-	-	-	20201124	-
9606	105370029	LOC105370029	-	-	-	12	12q24.31	uncharacterized LOC105370029	ncRNA	-	-	-	-	20201124	-
9606	105370030	LOC105370030	-	-	-	12	12q24.31	uncharacterized LOC105370030	ncRNA	-	-	-	-	20201124	-
9606	105370031	LOC105370031	-	-	-	12	12q24.31	uncharacterized LOC105370031	ncRNA	-	-	-	-	20201124	-
9606	105370032	LOC105370032	-	-	-	12	12q24.31	uncharacterized LOC105370032	ncRNA	-	-	-	-	20201124	-
9606	105370033	LOC105370033	-	-	-	12	12q24.31	uncharacterized LOC105370033	ncRNA	-	-	-	-	20201124	-
9606	105370034	LOC105370034	-	-	-	12	12q24.31	uncharacterized LOC105370034	ncRNA	-	-	-	-	20201124	-
9606	105370035	LOC105370035	-	-	-	12	12q24.31	uncharacterized LOC105370035	ncRNA	-	-	-	-	20201124	-
9606	105370041	LOC105370041	-	-	-	12	12q24.31	uncharacterized LOC105370041	ncRNA	-	-	-	-	20201124	-
9606	105370042	LOC105370042	-	-	-	12	12q24.31	uncharacterized LOC105370042	ncRNA	-	-	-	-	20201124	-
9606	105370044	LOC105370044	-	-	-	12	12q24.31	uncharacterized LOC105370044	ncRNA	-	-	-	-	20201124	-
9606	105370047	LOC105370047	-	-	-	12	12q24.31	uncharacterized LOC105370047	ncRNA	-	-	-	-	20201124	-
9606	105370050	LOC105370050	-	-	-	12	12q24.31	uncharacterized LOC105370050	ncRNA	-	-	-	-	20201124	-
9606	105370051	LOC105370051	-	-	-	12	12q24.31	uncharacterized LOC105370051	ncRNA	-	-	-	-	20201124	-
9606	105370052	LOC105370052	-	-	-	12	12q24.31	uncharacterized LOC105370052	ncRNA	-	-	-	-	20201124	-
9606	105370053	LOC105370053	-	-	-	12	12q24.31	uncharacterized LOC105370053	ncRNA	-	-	-	-	20201124	-
9606	105370054	LOC105370054	-	-	-	12	12q24.31	uncharacterized LOC105370054	ncRNA	-	-	-	-	20201124	-
9606	105370055	LOC105370055	-	-	-	12	12q24.32	uncharacterized LOC105370055	ncRNA	-	-	-	-	20201124	-
9606	105370056	LOC105370056	-	-	-	12	12q24.32	uncharacterized LOC105370056	ncRNA	-	-	-	-	20201124	-
9606	105370057	LINC02826	-	-	HGNC:HGNC:54357|Ensembl:ENSG00000275212	12	12q24.32	long intergenic non-protein coding RNA 2826	ncRNA	LINC02826	long intergenic non-protein coding RNA 2826	O	-	20201124	-
9606	105370058	LOC105370058	-	-	-	12	12q24.32	uncharacterized LOC105370058	ncRNA	-	-	-	-	20201124	-
9606	105370059	LINC02350	-	-	HGNC:HGNC:53272	12	12q24.32	long intergenic non-protein coding RNA 2350	ncRNA	LINC02350	long intergenic non-protein coding RNA 2350	O	-	20201124	-
9606	105370060	LINC02824	-	-	HGNC:HGNC:54356	12	12q24.32	long intergenic non-protein coding RNA 2824	ncRNA	LINC02824	long intergenic non-protein coding RNA 2824	O	-	20201124	-
9606	105370061	LOC105370061	-	-	-	12	12q24.32	uncharacterized LOC105370061	ncRNA	-	-	-	-	20201124	-
9606	105370062	LOC105370062	-	-	-	12	12q24.32	uncharacterized LOC105370062	ncRNA	-	-	-	-	20201124	-
9606	105370063	LOC105370063	-	-	-	12	12q24.32	uncharacterized LOC105370063	ncRNA	-	-	-	-	20201124	-
9606	105370064	LOC105370064	-	-	-	12	12q24.32	uncharacterized LOC105370064	ncRNA	-	-	-	-	20201124	-
9606	105370065	LINC02376	-	-	HGNC:HGNC:53298	12	12q24.32	long intergenic non-protein coding RNA 2376	ncRNA	LINC02376	long intergenic non-protein coding RNA 2376	O	-	20201124	-
9606	105370066	LOC105370066	-	-	-	12	12q24.32	uncharacterized LOC105370066	ncRNA	-	-	-	-	20201124	-
9606	105370067	LOC105370067	-	-	-	12	12q24.32	uncharacterized LOC105370067	ncRNA	-	-	-	-	20201124	-
9606	105370068	LOC105370068	-	-	-	12	12q24.32	uncharacterized LOC105370068	ncRNA	-	-	-	-	20201124	-
9606	105370069	LOC105370069	-	-	-	12	12q24.32	uncharacterized LOC105370069	ncRNA	-	-	-	-	20201124	-
9606	105370070	LINC02441	-	CRAT8	HGNC:HGNC:53373|Ensembl:ENSG00000256643	12	12q24.32	long intergenic non-protein coding RNA 2441	ncRNA	LINC02441	long intergenic non-protein coding RNA 2441	O	cervical cancer-associated transcript 8	20201124	-
9606	105370071	LOC105370071	-	-	-	12	12q24.32	uncharacterized LOC105370071	ncRNA	-	-	-	-	20201124	-
9606	105370073	LOC105370073	-	-	-	12	12q24.33	uncharacterized LOC105370073	ncRNA	-	-	-	-	20201124	-
9606	105370074	LOC105370074	-	-	-	12	12q24.33	uncharacterized LOC105370074	ncRNA	-	-	-	-	20201124	-
9606	105370076	LOC105370076	-	-	-	12	12q24.33	uncharacterized LOC105370076	ncRNA	-	-	-	-	20201124	-
9606	105370077	LOC105370077	-	-	-	12	12q24.33	uncharacterized LOC105370077	ncRNA	-	-	-	-	20201124	-
9606	105370078	LINC02419	-	-	HGNC:HGNC:53349	12	12q24.33	long intergenic non-protein coding RNA 2419	ncRNA	LINC02419	long intergenic non-protein coding RNA 2419	O	-	20201124	-
9606	105370079	LOC105370079	-	-	-	12	12q24.33	uncharacterized LOC105370079	ncRNA	-	-	-	-	20201124	-
9606	105370080	LOC105370080	-	-	-	12	12q24.33	uncharacterized LOC105370080	ncRNA	-	-	-	-	20201124	-
9606	105370082	LOC105370082	-	-	-	12	12q24.33	uncharacterized LOC105370082	ncRNA	-	-	-	-	20201124	-
9606	105370083	LOC105370083	-	-	-	12	12q24.33	uncharacterized LOC105370083	ncRNA	-	-	-	-	20201124	-
9606	105370084	LOC105370084	-	-	-	12	12q24.33	uncharacterized LOC105370084	ncRNA	-	-	-	-	20201124	-
9606	105370085	LINC02414	-	-	HGNC:HGNC:53343	12	12q24.33	long intergenic non-protein coding RNA 2414	ncRNA	LINC02414	long intergenic non-protein coding RNA 2414	O	-	20201124	-
9606	105370086	LOC105370086	-	-	-	12	12q24.33	uncharacterized LOC105370086	ncRNA	-	-	-	-	20201124	-
9606	105370087	LOC105370087	-	-	-	12	12q24.33	uncharacterized LOC105370087	ncRNA	-	-	-	-	20201124	-
9606	105370088	LOC105370088	-	-	-	12	12q24.33	uncharacterized LOC105370088	ncRNA	-	-	-	-	20201124	-
9606	105370090	LOC105370090	-	-	-	12	12q24.33	uncharacterized LOC105370090	ncRNA	-	-	-	-	20201124	-
9606	105370091	LOC105370091	-	-	-	12	12q24.33	uncharacterized LOC105370091	ncRNA	-	-	-	-	20201124	-
9606	105370092	LOC105370092	-	-	-	12	12q24.33	uncharacterized LOC105370092	protein-coding	-	-	-	-	20201124	-
9606	105370094	LOC105370094	-	-	-	12	12q24.33	uncharacterized LOC105370094	ncRNA	-	-	-	-	20201124	-
9606	105370101	LOC105370101	-	-	-	13	13q12.11	uncharacterized LOC105370101	ncRNA	-	-	-	-	20201124	-
9606	105370102	LOC105370102	-	-	-	13	13q12.11	uncharacterized LOC105370102	ncRNA	-	-	-	-	20201124	-
9606	105370103	LOC105370103	-	-	-	13	13q12.11	uncharacterized LOC105370103	ncRNA	-	-	-	-	20201124	-
9606	105370104	LOC105370104	-	-	-	13	13q12.11	uncharacterized LOC105370104	ncRNA	-	-	-	-	20201124	-
9606	105370105	LOC105370105	-	-	Ensembl:ENSG00000235438	13	13q12.11	uncharacterized LOC105370105	ncRNA	-	-	-	-	20201124	-
9606	105370108	LOC105370108	-	-	-	13	13q12.11	uncharacterized LOC105370108	ncRNA	-	-	-	-	20201124	-
9606	105370109	LOC105370109	-	-	-	13	13q12.12	uncharacterized LOC105370109	ncRNA	-	-	-	-	20201124	-
9606	105370111	LOC105370111	-	-	-	13	13q12.12	uncharacterized LOC105370111	ncRNA	-	-	-	-	20201124	-
9606	105370112	LOC105370112	-	-	-	13	13q12.12	uncharacterized LOC105370112	ncRNA	-	-	-	-	20201124	-
9606	105370113	LOC105370113	-	-	-	13	13q12.12	uncharacterized LOC105370113	ncRNA	-	-	-	-	20201124	-
9606	105370114	LOC105370114	-	-	-	13	13q12.12	uncharacterized LOC105370114	ncRNA	-	-	-	-	20201124	-
9606	105370115	LOC105370115	-	-	-	13	13q12.12	uncharacterized LOC105370115	ncRNA	-	-	-	-	20201124	-
9606	105370117	LOC105370117	-	-	-	13	13q12.12	uncharacterized LOC105370117	ncRNA	-	-	-	-	20201124	-
9606	105370118	LOC105370118	-	-	-	13	13q12.12	uncharacterized LOC105370118	ncRNA	-	-	-	-	20201124	-
9606	105370119	LOC105370119	-	-	-	13	13q12.13	uncharacterized LOC105370119	ncRNA	-	-	-	-	20201124	-
9606	105370120	LOC105370120	-	-	-	13	13q12.13	uncharacterized LOC105370120	ncRNA	-	-	-	-	20201124	-
9606	105370121	LOC105370121	-	-	-	13	13q12.13	uncharacterized LOC105370121	ncRNA	-	-	-	-	20201124	-
9606	105370122	LOC105370122	-	-	-	13	13q12.13	uncharacterized LOC105370122	ncRNA	-	-	-	-	20201124	-
9606	105370124	LOC105370124	-	-	-	13	13q12.13	uncharacterized LOC105370124	ncRNA	-	-	-	-	20201124	-
9606	105370125	LINC02340	-	-	HGNC:HGNC:53260	13	13q12.13-q12.2	long intergenic non-protein coding RNA 2340	ncRNA	LINC02340	long intergenic non-protein coding RNA 2340	O	-	20201124	-
9606	105370126	LOC105370126	-	-	-	13	13q12.2	uncharacterized LOC105370126	ncRNA	-	-	-	-	20201124	-
9606	105370128	LOC105370128	-	-	-	13	13q12.2	uncharacterized LOC105370128	ncRNA	-	-	-	-	20201124	-
9606	105370129	LOC105370129	-	-	-	13	13q12.2	uncharacterized LOC105370129	ncRNA	-	-	-	-	20201124	-
9606	105370130	LOC105370130	-	-	-	13	13q12.2	uncharacterized LOC105370130	ncRNA	-	-	-	-	20201124	-
9606	105370132	LOC105370132	-	-	-	13	13q12.2	uncharacterized LOC105370132	ncRNA	-	-	-	-	20201124	-
9606	105370135	LOC105370135	-	-	-	13	13q12.3	uncharacterized LOC105370135	ncRNA	-	-	-	-	20201124	-
9606	105370139	LOC105370139	-	-	-	13	13q12.3	uncharacterized LOC105370139	ncRNA	-	-	-	-	20201124	-
9606	105370141	LINC00385	-	-	HGNC:HGNC:42713	13	13q12.3	long intergenic non-protein coding RNA 385	ncRNA	LINC00385	long intergenic non-protein coding RNA 385	O	-	20201124	-
9606	105370145	LOC105370145	-	-	-	13	13q12.3	uncharacterized LOC105370145	ncRNA	-	-	-	-	20201124	-
9606	105370148	LOC105370148	-	-	-	13	13q12.3	uncharacterized LOC105370148	ncRNA	-	-	-	-	20201124	-
9606	105370150	LOC105370150	-	-	-	13	13q12.3	uncharacterized LOC105370150	ncRNA	-	-	-	-	20201124	-
9606	105370152	LOC105370152	-	-	-	13	13q13.1	uncharacterized LOC105370152	ncRNA	-	-	-	-	20201124	-
9606	105370154	LINC02344	-	-	HGNC:HGNC:53264	13	13q13.1	long intergenic non-protein coding RNA 2344	ncRNA	LINC02344	long intergenic non-protein coding RNA 2344	O	-	20201124	-
9606	105370156	LOC105370156	-	-	-	13	13q13.2	uncharacterized LOC105370156	ncRNA	-	-	-	-	20201124	-
9606	105370158	LINC02343	-	-	HGNC:HGNC:53263|Ensembl:ENSG00000271850	13	13q13.2	long intergenic non-protein coding RNA 2343	ncRNA	LINC02343	long intergenic non-protein coding RNA 2343	O	-	20201124	-
9606	105370159	LOC105370159	-	-	-	13	13q13.2	uncharacterized LOC105370159	ncRNA	-	-	-	-	20201124	-
9606	105370161	LOC105370161	-	-	-	13	13q13.3	uncharacterized LOC105370161	ncRNA	-	-	-	-	20201124	-
9606	105370163	LOC105370163	-	-	-	13	13q13.3	uncharacterized LOC105370163	ncRNA	-	-	-	-	20201124	-
9606	105370165	LOC105370165	-	-	-	13	13q13.3	uncharacterized LOC105370165	ncRNA	-	-	-	-	20201124	-
9606	105370167	LOC105370167	-	-	-	13	13q13.3	uncharacterized LOC105370167	ncRNA	-	-	-	-	20201124	-
9606	105370168	LOC105370168	-	-	-	13	13q13.3	uncharacterized LOC105370168	ncRNA	-	-	-	-	20201124	-
9606	105370169	LOC105370169	-	-	-	13	13q13.3	uncharacterized LOC105370169	ncRNA	-	-	-	-	20201124	-
9606	105370170	LOC105370170	-	-	-	13	13q14.11	uncharacterized LOC105370170	ncRNA	-	-	-	-	20201124	-
9606	105370171	LOC105370171	-	-	-	13	13q14.11	uncharacterized LOC105370171	ncRNA	-	-	-	-	20201124	-
9606	105370173	LOC105370173	-	-	-	13	13q14.11	uncharacterized LOC105370173	ncRNA	-	-	-	-	20201124	-
9606	105370174	LOC105370174	-	-	Ensembl:ENSG00000288598	13	13q14.11	uncharacterized LOC105370174	ncRNA	-	-	-	-	20201124	-
9606	105370175	LOC105370175	-	-	-	13	13q14.11	uncharacterized LOC105370175	ncRNA	-	-	-	-	20201124	-
9606	105370176	LOC105370176	-	-	-	13	13q14.11	uncharacterized LOC105370176	ncRNA	-	-	-	-	20201124	-
9606	105370177	LINC02341	-	-	HGNC:HGNC:53261|Ensembl:ENSG00000283554	13	13q14.11	long intergenic non-protein coding RNA 2341	ncRNA	LINC02341	long intergenic non-protein coding RNA 2341	O	-	20201124	-
9606	105370178	LOC105370178	-	-	-	13	13q14.11	uncharacterized LOC105370178	ncRNA	-	-	-	-	20201124	-
9606	105370179	LOC105370179	-	-	-	13	13q14.11	uncharacterized LOC105370179	ncRNA	-	-	-	-	20201124	-
9606	105370181	LOC105370181	-	-	-	13	13q14.11	uncharacterized LOC105370181	ncRNA	-	-	-	-	20201124	-
9606	105370182	LOC105370182	-	-	-	13	13q14.11	uncharacterized LOC105370182	ncRNA	-	-	-	-	20201124	-
9606	105370183	LINC00390	-	-	HGNC:HGNC:42718	13	13q14.11	long intergenic non-protein coding RNA 390	ncRNA	LINC00390	long intergenic non-protein coding RNA 390	O	TCONS_00021641	20201124	-
9606	105370185	LOC105370185	-	-	-	13	13q14.12	uncharacterized LOC105370185	ncRNA	-	-	-	-	20201124	-
9606	105370187	LOC105370187	-	-	-	13	13q14.12	uncharacterized LOC105370187	ncRNA	-	-	-	-	20201124	-
9606	105370188	LOC105370188	-	-	-	13	13q14.12	uncharacterized LOC105370188	ncRNA	-	-	-	-	20201124	-
9606	105370190	LOC105370190	-	-	-	13	13q14.13	uncharacterized LOC105370190	ncRNA	-	-	-	-	20201124	-
9606	105370191	LOC105370191	-	-	-	13	13q14.13	uncharacterized LOC105370191	ncRNA	-	-	-	-	20201124	-
9606	105370192	LOC105370192	-	-	-	13	13q14.13	uncharacterized LOC105370192	ncRNA	-	-	-	-	20201124	-
9606	105370194	LOC105370194	-	-	-	13	13q14.13	uncharacterized LOC105370194	ncRNA	-	-	-	-	20201124	-
9606	105370195	LOC105370195	-	-	-	13	13q14.2	uncharacterized LOC105370195	ncRNA	-	-	-	-	20201124	-
9606	105370196	LOC105370196	-	-	-	13	13q14.2	uncharacterized LOC105370196	ncRNA	-	-	-	-	20201124	-
9606	105370198	LOC105370198	-	-	-	13	13q14.2	uncharacterized LOC105370198	ncRNA	-	-	-	-	20201124	-
9606	105370202	LOC105370202	-	-	-	13	13q14.2	uncharacterized LOC105370202	ncRNA	-	-	-	-	20201124	-
9606	105370203	LOC105370203	-	-	-	13	13q14.2	uncharacterized LOC105370203	ncRNA	-	-	-	-	20201124	-
9606	105370204	LOC105370204	-	-	-	13	13q14.2	uncharacterized LOC105370204	ncRNA	-	-	-	-	20201124	-
9606	105370205	LOC105370205	-	-	-	13	13q14.2	uncharacterized LOC105370205	ncRNA	-	-	-	-	20201124	-
9606	105370207	LOC105370207	-	-	-	13	13q14.3	uncharacterized LOC105370207	ncRNA	-	-	-	-	20201124	-
9606	105370208	LINC00345	-	-	HGNC:HGNC:42503	13	13q14.3	long intergenic non-protein coding RNA 345	ncRNA	LINC00345	long intergenic non-protein coding RNA 345	O	-	20201124	-
9606	105370210	LOC105370210	-	-	-	13	13q14.3	uncharacterized LOC105370210	ncRNA	-	-	-	-	20201124	-
9606	105370213	LOC105370213	-	-	-	13	13q21.1	uncharacterized LOC105370213	ncRNA	-	-	-	-	20201124	-
9606	105370214	LOC105370214	-	-	-	13	13q21.1	uncharacterized LOC105370214	ncRNA	-	-	-	-	20201124	-
9606	105370216	LOC105370216	-	-	-	13	13q21.1	uncharacterized LOC105370216	ncRNA	-	-	-	-	20201124	-
9606	105370217	LOC105370217	-	-	-	13	13q21.1	uncharacterized LOC105370217	ncRNA	-	-	-	-	20201124	-
9606	105370218	LOC105370218	-	-	-	13	13q21.1	uncharacterized LOC105370218	ncRNA	-	-	-	-	20201124	-
9606	105370219	LOC105370219	-	-	-	13	13q21.1	uncharacterized LOC105370219	ncRNA	-	-	-	-	20201124	-
9606	105370220	LOC105370220	-	-	-	13	13q21.1	uncharacterized LOC105370220	ncRNA	-	-	-	-	20201124	-
9606	105370221	LOC105370221	-	-	-	13	13q21.2	uncharacterized LOC105370221	ncRNA	-	-	-	-	20201124	-
9606	105370222	LOC105370222	-	-	-	13	13q21.2	uncharacterized LOC105370222	ncRNA	-	-	-	-	20201124	-
9606	105370223	LOC105370223	-	-	-	13	13q21.2	uncharacterized LOC105370223	ncRNA	-	-	-	-	20201124	-
9606	105370224	LOC105370224	-	-	Ensembl:ENSG00000288015	13	13q21.2	uncharacterized LOC105370224	ncRNA	-	-	-	-	20201124	-
9606	105370227	LOC105370227	-	-	-	13	13q21.2	uncharacterized LOC105370227	ncRNA	-	-	-	-	20201124	-
9606	105370228	LOC105370228	-	-	-	13	13q21.2	uncharacterized LOC105370228	ncRNA	-	-	-	-	20201124	-
9606	105370230	LOC105370230	-	-	-	13	13q21.2	uncharacterized LOC105370230	ncRNA	-	-	-	-	20201124	-
9606	105370231	LOC105370231	-	-	-	13	13q21.2	uncharacterized LOC105370231	ncRNA	-	-	-	-	20201124	-
9606	105370232	LOC105370232	-	-	-	13	13q21.31	uncharacterized LOC105370232	ncRNA	-	-	-	-	20201124	-
9606	105370233	LOC105370233	-	-	-	13	13q21.31	uncharacterized LOC105370233	ncRNA	-	-	-	-	20201124	-
9606	105370234	LOC105370234	-	-	-	13	13q21.31	uncharacterized LOC105370234	ncRNA	-	-	-	-	20201124	-
9606	105370235	LOC105370235	-	-	-	13	13q21.31	uncharacterized LOC105370235	ncRNA	-	-	-	-	20201124	-
9606	105370236	LOC105370236	-	-	-	13	13q21.31	uncharacterized LOC105370236	ncRNA	-	-	-	-	20201124	-
9606	105370237	LOC105370237	-	-	-	13	13q21.31	uncharacterized LOC105370237	ncRNA	-	-	-	-	20201124	-
9606	105370238	LOC105370238	-	-	-	13	13q21.31	uncharacterized LOC105370238	ncRNA	-	-	-	-	20201124	-
9606	105370239	LOC105370239	-	-	-	13	13q21.31	uncharacterized LOC105370239	ncRNA	-	-	-	-	20201124	-
9606	105370240	LOC105370240	-	-	-	13	13q21.31	uncharacterized LOC105370240	ncRNA	-	-	-	-	20201124	-
9606	105370241	LOC105370241	-	-	-	13	13q21.32	uncharacterized LOC105370241	ncRNA	-	-	-	-	20201124	-
9606	105370242	LINC01052	-	-	HGNC:HGNC:49046	13	13q21.32	long intergenic non-protein coding RNA 1052	ncRNA	LINC01052	long intergenic non-protein coding RNA 1052	O	-	20201124	-
9606	105370243	LOC105370243	-	-	-	13	13q21.32	uncharacterized LOC105370243	ncRNA	-	-	-	-	20201124	-
9606	105370244	LOC105370244	-	-	-	13	13q21.32	uncharacterized LOC105370244	ncRNA	-	-	-	-	20201124	-
9606	105370245	LOC105370245	-	-	-	13	13q21.32	uncharacterized LOC105370245	ncRNA	-	-	-	-	20201124	-
9606	105370246	LOC105370246	-	-	-	13	13q21.32	uncharacterized LOC105370246	ncRNA	-	-	-	-	20201124	-
9606	105370247	LOC105370247	-	-	-	13	13q21.32	uncharacterized LOC105370247	ncRNA	-	-	-	-	20201124	-
9606	105370248	LOC105370248	-	-	-	13	13q21.32	uncharacterized LOC105370248	ncRNA	-	-	-	-	20201124	-
9606	105370249	LOC105370249	-	-	-	13	13q21.32	uncharacterized LOC105370249	ncRNA	-	-	-	-	20201124	-
9606	105370250	LOC105370250	-	-	-	13	13q21.32	uncharacterized LOC105370250	ncRNA	-	-	-	-	20201124	-
9606	105370251	LOC105370251	-	-	-	13	13q21.32	uncharacterized LOC105370251	ncRNA	-	-	-	-	20201124	-
9606	105370253	LINC02342	-	-	HGNC:HGNC:53262	13	13q21.33	long intergenic non-protein coding RNA 2342	ncRNA	LINC02342	long intergenic non-protein coding RNA 2342	O	-	20201124	-
9606	105370254	LOC105370254	-	-	-	13	13q21.33	uncharacterized LOC105370254	ncRNA	-	-	-	-	20201124	-
9606	105370255	LOC105370255	-	-	-	13	13q21.33	uncharacterized LOC105370255	ncRNA	-	-	-	-	20201124	-
9606	105370256	LOC105370256	-	-	-	13	13q22.1	uncharacterized LOC105370256	ncRNA	-	-	-	-	20201124	-
9606	105370259	LOC105370259	-	-	Ensembl:ENSG00000286330	13	13q22.1	uncharacterized LOC105370259	ncRNA	-	-	-	-	20201124	-
9606	105370260	LOC105370260	-	-	-	13	13q22.1	uncharacterized LOC105370260	ncRNA	-	-	-	-	20201124	-
9606	105370261	LOC105370261	-	-	-	13	13q22.2	uncharacterized LOC105370261	ncRNA	-	-	-	-	20201124	-
9606	105370262	LOC105370262	-	-	-	13	13q22.2	uncharacterized LOC105370262	ncRNA	-	-	-	-	20201124	-
9606	105370263	LOC105370263	-	-	-	13	13q22.2	uncharacterized LOC105370263	ncRNA	-	-	-	-	20201124	-
9606	105370264	LOC105370264	-	-	-	13	13q22.2	uncharacterized LOC105370264	ncRNA	-	-	-	-	20201124	-
9606	105370265	LOC105370265	-	-	-	13	13q22.3	uncharacterized LOC105370265	ncRNA	-	-	-	-	20201124	-
9606	105370266	LOC105370266	-	-	-	13	13q22.2	uncharacterized LOC105370266	ncRNA	-	-	-	-	20201124	-
9606	105370268	LOC105370268	-	-	MIM:617979	13	13q22.3	lncRNA-ACOD1	ncRNA	-	-	-	-	20200624	-
9606	105370269	LOC105370269	-	-	-	13	13q22.3	uncharacterized LOC105370269	ncRNA	-	-	-	-	20201124	-
9606	105370271	LOC105370271	-	-	-	13	13q22.3	uncharacterized LOC105370271	ncRNA	-	-	-	-	20201124	-
9606	105370272	LOC105370272	-	-	-	13	13q31.1	uncharacterized LOC105370272	ncRNA	-	-	-	-	20201124	-
9606	105370273	LOC105370273	-	-	-	13	13q31.1	uncharacterized LOC105370273	ncRNA	-	-	-	-	20201124	-
9606	105370274	LOC105370274	-	-	-	13	13q31.1	uncharacterized LOC105370274	ncRNA	-	-	-	-	20201124	-
9606	105370275	LOC105370275	-	-	-	13	13q31.1	uncharacterized LOC105370275	ncRNA	-	-	-	-	20201124	-
9606	105370276	LOC105370276	-	-	-	13	13q31.1	uncharacterized LOC105370276	ncRNA	-	-	-	-	20201124	-
9606	105370278	LOC105370278	-	-	-	13	13q31.1	uncharacterized LOC105370278	ncRNA	-	-	-	-	20201124	-
9606	105370281	LOC105370281	-	-	-	13	13q31.1	uncharacterized LOC105370281	ncRNA	-	-	-	-	20201124	-
9606	105370282	LOC105370282	-	-	-	13	13q31.1	uncharacterized LOC105370282	ncRNA	-	-	-	-	20201124	-
9606	105370283	LOC105370283	-	-	-	13	13q31.1	uncharacterized LOC105370283	ncRNA	-	-	-	-	20201124	-
9606	105370284	LOC105370284	-	-	-	13	13q31.1	uncharacterized LOC105370284	ncRNA	-	-	-	-	20201124	-
9606	105370285	LOC105370285	-	-	-	13	13q31.1	uncharacterized LOC105370285	ncRNA	-	-	-	-	20201124	-
9606	105370286	LOC105370286	-	-	-	13	13q31.1	uncharacterized LOC105370286	ncRNA	-	-	-	-	20201124	-
9606	105370287	LOC105370287	-	-	-	13	13q31.1	uncharacterized LOC105370287	ncRNA	-	-	-	-	20201124	-
9606	105370289	LOC105370289	-	-	-	13	13q31.1	uncharacterized LOC105370289	ncRNA	-	-	-	-	20201124	-
9606	105370290	LOC105370290	-	-	-	13	13q31.1	uncharacterized LOC105370290	ncRNA	-	-	-	-	20201124	-
9606	105370291	LOC105370291	-	-	-	13	13q31.1	uncharacterized LOC105370291	ncRNA	-	-	-	-	20201124	-
9606	105370292	LOC105370292	-	-	-	13	13q31.1	uncharacterized LOC105370292	ncRNA	-	-	-	-	20201124	-
9606	105370295	LOC105370295	-	-	Ensembl:ENSG00000287376	13	13q12.12	uncharacterized LOC105370295	ncRNA	-	-	-	-	20201124	-
9606	105370297	LOC105370297	-	-	-	13	13q14.11	uncharacterized LOC105370297	ncRNA	-	-	-	-	20201124	-
9606	105370299	LOC105370299	-	-	-	13	13q31.1	uncharacterized LOC105370299	ncRNA	-	-	-	-	20201124	-
9606	105370300	LOC105370300	-	-	-	13	13q31.1	uncharacterized LOC105370300	ncRNA	-	-	-	-	20201124	-
9606	105370301	LOC105370301	-	-	-	13	13q31.1	uncharacterized LOC105370301	ncRNA	-	-	-	-	20201124	-
9606	105370302	LOC105370302	-	-	-	13	13q31.2	uncharacterized LOC105370302	ncRNA	-	-	-	-	20201124	-
9606	105370304	LOC105370304	-	-	-	13	13q31.2	uncharacterized LOC105370304	ncRNA	-	-	-	-	20201124	-
9606	105370306	LINC00373	-	-	HGNC:HGNC:42695|Ensembl:ENSG00000231019	13	13q31.2	long intergenic non-protein coding RNA 373	ncRNA	LINC00373	long intergenic non-protein coding RNA 373	O	-	20201124	-
9606	105370307	LOC105370307	-	-	-	13	13q31.2	uncharacterized LOC105370307	ncRNA	-	-	-	-	20201124	-
9606	105370308	LINC01040	-	TCONS_00021682	HGNC:HGNC:49028|Ensembl:ENSG00000226037	13	13q31.3	long intergenic non-protein coding RNA 1040	ncRNA	LINC01040	long intergenic non-protein coding RNA 1040	O	-	20201124	-
9606	105370309	LINC02336	-	-	HGNC:HGNC:53256	13	13q31.3	long intergenic non-protein coding RNA 2336	ncRNA	LINC02336	long intergenic non-protein coding RNA 2336	O	-	20201124	-
9606	105370310	LOC105370310	-	-	-	13	13q31.3	uncharacterized LOC105370310	ncRNA	-	-	-	-	20201124	-
9606	105370311	LOC105370311	-	-	-	13	13q31.3	uncharacterized LOC105370311	ncRNA	-	-	-	-	20201124	-
9606	105370312	LOC105370312	-	-	-	13	13q31.3	uncharacterized LOC105370312	ncRNA	-	-	-	-	20201124	-
9606	105370313	LOC105370313	-	-	-	13	13q31.3	uncharacterized LOC105370313	ncRNA	-	-	-	-	20201124	-
9606	105370314	LOC105370314	-	-	-	13	13q31.3	uncharacterized LOC105370314	ncRNA	-	-	-	-	20201124	-
9606	105370315	LOC105370315	-	-	-	13	13q31.3	uncharacterized LOC105370315	ncRNA	-	-	-	-	20201124	-
9606	105370317	LOC105370317	-	-	-	13	13q31.3	uncharacterized LOC105370317	ncRNA	-	-	-	-	20201124	-
9606	105370321	LOC105370321	-	-	-	13	13q32.1	uncharacterized LOC105370321	ncRNA	-	-	-	-	20201124	-
9606	105370322	LOC105370322	-	-	-	13	13q32.1	uncharacterized LOC105370322	ncRNA	-	-	-	-	20201124	-
9606	105370324	LOC105370324	-	-	-	13	13q32.2	uncharacterized LOC105370324	ncRNA	-	-	-	-	20201124	-
9606	105370325	LOC105370325	-	-	-	13	13q32.2	uncharacterized LOC105370325	ncRNA	-	-	-	-	20201124	-
9606	105370327	LOC105370327	-	-	-	13	13q32.2	uncharacterized LOC105370327	ncRNA	-	-	-	-	20201124	-
9606	105370328	LOC105370328	-	-	-	13	13q32.2	uncharacterized LOC105370328	ncRNA	-	-	-	-	20201124	-
9606	105370330	LOC105370330	-	-	-	13	13q32.3	uncharacterized LOC105370330	ncRNA	-	-	-	-	20201124	-
9606	105370332	LOC105370332	-	-	-	13	13q32.3	uncharacterized LOC105370332	ncRNA	-	-	-	-	20201124	-
9606	105370333	PCCA-DT	-	-	HGNC:HGNC:53266|Ensembl:ENSG00000274605	13	13q32.3	PCCA divergent transcript	ncRNA	PCCA-DT	PCCA divergent transcript	O	-	20201124	-
9606	105370335	LOC105370335	-	-	-	13	13q32.3	uncharacterized LOC105370335	ncRNA	-	-	-	-	20201124	-
9606	105370337	LOC105370337	-	-	-	13	13q33.1	uncharacterized LOC105370337	ncRNA	-	-	-	-	20201124	-
9606	105370338	LOC105370338	-	-	-	13	13q33.1	uncharacterized LOC105370338	ncRNA	-	-	-	-	20201124	-
9606	105370339	LOC105370339	-	-	-	13	13q33.1	uncharacterized LOC105370339	ncRNA	-	-	-	-	20201124	-
9606	105370340	LOC105370340	-	-	Ensembl:ENSG00000287734	13	13q33.1	uncharacterized LOC105370340	ncRNA	-	-	-	-	20201124	-
9606	105370342	LOC105370342	-	-	-	13	13q33.2	uncharacterized LOC105370342	ncRNA	-	-	-	-	20201124	-
9606	105370343	LOC105370343	-	-	-	13	13q33.2	uncharacterized LOC105370343	ncRNA	-	-	-	-	20201124	-
9606	105370344	LOC105370344	-	-	-	13	13q33.2	uncharacterized LOC105370344	ncRNA	-	-	-	-	20201124	-
9606	105370345	LOC105370345	-	-	-	13	13q33.2	uncharacterized LOC105370345	ncRNA	-	-	-	-	20201124	-
9606	105370346	LOC105370346	-	-	-	13	13q33.3	uncharacterized LOC105370346	ncRNA	-	-	-	-	20201124	-
9606	105370348	LOC105370348	-	-	-	13	13q33.3	uncharacterized LOC105370348	ncRNA	-	-	-	-	20201124	-
9606	105370349	LOC105370349	-	-	-	13	13q33.3	uncharacterized LOC105370349	ncRNA	-	-	-	-	20201124	-
9606	105370350	LOC105370350	-	-	-	13	13q33.3	uncharacterized LOC105370350	ncRNA	-	-	-	-	20201124	-
9606	105370353	LOC105370353	-	-	-	13	13q33.3	uncharacterized LOC105370353	ncRNA	-	-	-	-	20201124	-
9606	105370355	LOC105370355	-	-	-	13	13q33.3	uncharacterized LOC105370355	ncRNA	-	-	-	-	20201124	-
9606	105370356	LOC105370356	-	-	-	13	13q33.3	uncharacterized LOC105370356	ncRNA	-	-	-	-	20201124	-
9606	105370357	LINC00370	-	-	HGNC:HGNC:42692|Ensembl:ENSG00000223617	13	13q33.3	long intergenic non-protein coding RNA 370	ncRNA	LINC00370	long intergenic non-protein coding RNA 370	O	-	20201209	-
9606	105370359	LOC105370359	-	-	-	13	13q33.3	uncharacterized LOC105370359	ncRNA	-	-	-	-	20201124	-
9606	105370360	LOC105370360	-	-	-	13	13q34	uncharacterized LOC105370360	ncRNA	-	-	-	-	20201124	-
9606	105370361	LOC105370361	-	-	-	13	13q34	uncharacterized LOC105370361	ncRNA	-	-	-	-	20201124	-
9606	105370362	LOC105370362	-	-	-	13	13q34	uncharacterized LOC105370362	ncRNA	-	-	-	-	20201124	-
9606	105370363	LOC105370363	-	-	-	13	13q34	uncharacterized LOC105370363	ncRNA	-	-	-	-	20201124	-
9606	105370364	LOC105370364	-	-	-	13	13q34	uncharacterized LOC105370364	ncRNA	-	-	-	-	20201124	-
9606	105370365	LOC105370365	-	-	-	13	13q34	uncharacterized LOC105370365	ncRNA	-	-	-	-	20201124	-
9606	105370366	LOC105370366	-	-	-	13	13q34	uncharacterized LOC105370366	ncRNA	-	-	-	-	20201124	-
9606	105370369	LINC02337	-	-	HGNC:HGNC:53257|Ensembl:ENSG00000215881	13	13q34	long intergenic non-protein coding RNA 2337	ncRNA	LINC02337	long intergenic non-protein coding RNA 2337	O	-	20201124	-
9606	105370370	LOC105370370	-	-	-	13	13q34	uncharacterized LOC105370370	ncRNA	-	-	-	-	20201124	-
9606	105370372	LOC105370372	-	-	-	13	13q34	uncharacterized LOC105370372	ncRNA	-	-	-	-	20201124	-
9606	105370373	LOC105370373	-	-	-	13	13q34	uncharacterized LOC105370373	ncRNA	-	-	-	-	20201124	-
9606	105370384	LOC105370384	-	-	-	13	13q34	uncharacterized LOC105370384	ncRNA	-	-	-	-	20201124	-
9606	105370397	LOC105370397	-	-	-	14	14q11.2	uncharacterized LOC105370397	ncRNA	-	-	-	-	20201124	-
9606	105370398	LOC105370398	-	-	-	14	14q11.2	uncharacterized LOC105370398	ncRNA	-	-	-	-	20201124	-
9606	105370399	LOC105370399	-	-	-	14	14q11.2	uncharacterized LOC105370399	ncRNA	-	-	-	-	20201124	-
9606	105370400	LINC02332	-	-	HGNC:HGNC:53252|Ensembl:ENSG00000259054	14	14q11.2	long intergenic non-protein coding RNA 2332	ncRNA	LINC02332	long intergenic non-protein coding RNA 2332	O	-	20201124	-
9606	105370401	LOC105370401	-	-	Ensembl:ENSG00000251002	14	14q11.2	uncharacterized LOC105370401	ncRNA	-	-	-	-	20201124	-
9606	105370404	LOC105370404	-	-	-	14	14q11.2	uncharacterized LOC105370404	ncRNA	-	-	-	-	20201124	-
9606	105370406	LOC105370406	-	-	-	14	14q11.2	uncharacterized LOC105370406	ncRNA	-	-	-	-	20201124	-
9606	105370407	LOC105370407	-	-	-	14	14q11.2	uncharacterized LOC105370407	ncRNA	-	-	-	-	20201124	-
9606	105370408	LOC105370408	-	-	-	14	14q11.2	uncharacterized LOC105370408	ncRNA	-	-	-	-	20201124	-
9606	105370409	LOC105370409	-	-	Ensembl:ENSG00000258464	14	14q11.2	uncharacterized LOC105370409	ncRNA	-	-	-	-	20201124	-
9606	105370410	LOC105370410	-	-	-	14	14q11.2	uncharacterized LOC105370410	ncRNA	-	-	-	-	20201124	-
9606	105370411	LOC105370411	-	-	-	14	14q11.2	uncharacterized LOC105370411	ncRNA	-	-	-	-	20201124	-
9606	105370412	LOC105370412	-	-	-	14	14q11.2	uncharacterized LOC105370412	ncRNA	-	-	-	-	20201124	-
9606	105370413	LOC105370413	-	-	-	14	14q12	uncharacterized LOC105370413	ncRNA	-	-	-	-	20201124	-
9606	105370414	LINC02286	-	-	HGNC:HGNC:53203|Ensembl:ENSG00000258098	14	14q12	long intergenic non-protein coding RNA 2286	ncRNA	LINC02286	long intergenic non-protein coding RNA 2286	O	-	20201124	-
9606	105370415	LOC105370415	-	-	-	14	14q12	uncharacterized LOC105370415	ncRNA	-	-	-	-	20201124	-
9606	105370416	LOC105370416	-	-	-	14	14q12	uncharacterized LOC105370416	ncRNA	-	-	-	-	20201124	-
9606	105370418	LOC105370418	-	-	-	14	14q12	uncharacterized LOC105370418	ncRNA	-	-	-	-	20201124	-
9606	105370419	LOC105370419	-	-	-	14	14q12	uncharacterized LOC105370419	ncRNA	-	-	-	-	20201124	-
9606	105370420	LOC105370420	-	-	-	14	14q12	uncharacterized LOC105370420	ncRNA	-	-	-	-	20201124	-
9606	105370421	LOC105370421	-	-	-	14	14q12	uncharacterized LOC105370421	ncRNA	-	-	-	-	20201124	-
9606	105370422	LINC02300	-	-	HGNC:HGNC:53219	14	14q12	long intergenic non-protein coding RNA 2300	ncRNA	LINC02300	long intergenic non-protein coding RNA 2300	O	-	20201124	-
9606	105370423	LINC02281	-	-	HGNC:HGNC:53197|Ensembl:ENSG00000257748	14	14q12	long intergenic non-protein coding RNA 2281	ncRNA	LINC02281	long intergenic non-protein coding RNA 2281	O	-	20201124	-
9606	105370424	LINC02282	-	-	HGNC:HGNC:53199|Ensembl:ENSG00000257056	14	14q12	long intergenic non-protein coding RNA 2282	ncRNA	LINC02282	long intergenic non-protein coding RNA 2282	O	-	20201124	-
9606	105370425	LINC02326	-	-	HGNC:HGNC:53246|Ensembl:ENSG00000257523	14	14q12	long intergenic non-protein coding RNA 2326	ncRNA	LINC02326	long intergenic non-protein coding RNA 2326	O	CTD-2384A14.2	20201124	-
9606	105370429	LOC105370429	-	-	-	14	14q12	uncharacterized LOC105370429	ncRNA	-	-	-	-	20201124	-
9606	105370430	LOC105370430	-	-	-	14	14q12	uncharacterized LOC105370430	ncRNA	-	-	-	-	20201124	-
9606	105370431	G2E3-AS1	-	CAT1647	HGNC:HGNC:53463|Ensembl:ENSG00000257636	14	14q12	G2E3 antisense RNA 1	ncRNA	G2E3-AS1	G2E3 antisense RNA 1	O	-	20201124	-
9606	105370432	LOC105370432	-	-	-	14	14q12	uncharacterized LOC105370432	ncRNA	-	-	-	-	20201124	-
9606	105370436	LOC105370436	-	-	-	14	14q12	uncharacterized LOC105370436	ncRNA	-	-	-	-	20201124	-
9606	105370437	LOC105370437	-	-	-	14	14q12	uncharacterized LOC105370437	ncRNA	-	-	-	CTD-2213F21.3	20201124	-
9606	105370438	LOC105370438	-	-	-	14	14q12	uncharacterized LOC105370438	ncRNA	-	-	-	-	20201124	-
9606	105370439	LINC02313	-	-	HGNC:HGNC:53232|Ensembl:ENSG00000258474	14	14q12	long intergenic non-protein coding RNA 2313	ncRNA	LINC02313	long intergenic non-protein coding RNA 2313	O	-	20201124	-
9606	105370440	LOC105370440	-	-	-	14	14q12	uncharacterized LOC105370440	ncRNA	-	-	-	-	20201124	-
9606	105370443	LOC105370443	-	-	-	14	14q13.1	uncharacterized LOC105370443	ncRNA	-	-	-	-	20201124	-
9606	105370444	LOC105370444	-	-	-	14	14q13.1	uncharacterized LOC105370444	ncRNA	-	-	-	-	20201124	-
9606	105370445	EGLN3-AS1	-	-	HGNC:HGNC:49077	14	14q13.1	EGLN3 antisense RNA 1	ncRNA	EGLN3-AS1	EGLN3 antisense RNA 1	O	-	20201124	-
9606	105370446	LOC105370446	-	-	-	14	14q13.1	uncharacterized LOC105370446	ncRNA	-	-	-	-	20201124	-
9606	105370447	LOC105370447	-	-	-	14	14q13.1	uncharacterized LOC105370447	ncRNA	-	-	-	-	20201124	-
9606	105370449	LOC105370449	-	-	-	14	14q13.1	uncharacterized LOC105370449	ncRNA	-	-	-	-	20201124	-
9606	105370450	LOC105370450	-	-	-	14	14q13.2	uncharacterized LOC105370450	ncRNA	-	-	-	-	20201124	-
9606	105370451	LOC105370451	-	-	-	14	14q13.2	uncharacterized LOC105370451	ncRNA	-	-	-	-	20201124	-
9606	105370452	LOC105370452	-	-	-	14	14q13.2	uncharacterized LOC105370452	ncRNA	-	-	-	-	20201124	-
9606	105370453	LOC105370453	-	-	-	14	14q13.3	uncharacterized LOC105370453	ncRNA	-	-	-	-	20201124	-
9606	105370455	LOC105370455	-	-	-	14	14q13.3	uncharacterized LOC105370455	ncRNA	-	-	-	-	20201124	-
9606	105370456	LOC105370456	-	-	-	14	14q21.1	uncharacterized LOC105370456	ncRNA	-	-	-	CTD-2058B24.2|CTD-2058B24.3	20201124	-
9606	105370457	LOC105370457	-	-	-	14	14q21.1	uncharacterized LOC105370457	ncRNA	-	-	-	-	20201124	-
9606	105370458	SEC23A-AS1	-	-	HGNC:HGNC:53213|Ensembl:ENSG00000258651	14	14q21.1	SEC23A antisense RNA 1	ncRNA	SEC23A-AS1	SEC23A antisense RNA 1	O	-	20201124	-
9606	105370459	LOC105370459	-	-	-	14	14q21.1	uncharacterized LOC105370459	ncRNA	-	-	-	-	20201124	-
9606	105370460	LOC105370460	-	-	-	14	14q21.1	uncharacterized LOC105370460	ncRNA	-	-	-	-	20201124	-
9606	105370461	LOC105370461	-	-	-	14	14q21.1	uncharacterized LOC105370461	ncRNA	-	-	-	-	20201124	-
9606	105370462	LOC105370462	-	-	-	14	14q21.1	uncharacterized LOC105370462	ncRNA	-	-	-	-	20201124	-
9606	105370463	LOC105370463	-	-	-	14	14q21.1	uncharacterized LOC105370463	ncRNA	-	-	-	-	20201124	-
9606	105370464	LOC105370464	-	-	-	14	14q21.1	uncharacterized LOC105370464	ncRNA	-	-	-	-	20201124	-
9606	105370465	LOC105370465	-	-	-	14	14q21.1	uncharacterized LOC105370465	ncRNA	-	-	-	-	20201124	-
9606	105370466	LOC105370466	-	-	-	14	14q21.1	uncharacterized LOC105370466	ncRNA	-	-	-	-	20201124	-
9606	105370467	LOC105370467	-	-	-	14	14q21.1	uncharacterized LOC105370467	ncRNA	-	-	-	-	20201124	-
9606	105370469	LOC105370469	-	-	-	14	14q21.1	uncharacterized LOC105370469	ncRNA	-	-	-	-	20201124	-
9606	105370470	LOC105370470	-	-	-	14	14q21.2	uncharacterized LOC105370470	ncRNA	-	-	-	-	20201124	-
9606	105370471	LINC02307	-	-	HGNC:HGNC:53226	14	14q21.2	long intergenic non-protein coding RNA 2307	ncRNA	LINC02307	long intergenic non-protein coding RNA 2307	O	-	20201124	-
9606	105370472	LOC105370472	-	-	-	14	14q21.2	uncharacterized LOC105370472	ncRNA	-	-	-	-	20201124	-
9606	105370473	LOC105370473	-	-	Ensembl:ENSG00000258747	14	14q21.2	uncharacterized LOC105370473	ncRNA	-	-	-	-	20201124	-
9606	105370474	LOC105370474	-	-	-	14	14q21.2	uncharacterized LOC105370474	ncRNA	-	-	-	CTD-3028N15.1	20201124	-
9606	105370475	LOC105370475	-	-	-	14	14q21.2	uncharacterized LOC105370475	ncRNA	-	-	-	-	20201124	-
9606	105370476	LOC105370476	-	-	-	14	14q21.2	uncharacterized LOC105370476	ncRNA	-	-	-	-	20201124	-
9606	105370478	LOC105370478	-	-	-	14	14q21.2	uncharacterized LOC105370478	ncRNA	-	-	-	-	20201124	-
9606	105370479	LINC02303	-	TRMP	HGNC:HGNC:53222|Ensembl:ENSG00000258616	14	14q21.2	long intergenic non-protein coding RNA 2303	ncRNA	LINC02303	long intergenic non-protein coding RNA 2303	O	TP53-regulated modulator of p27	20201124	-
9606	105370480	LOC105370480	-	-	-	14	14q21.2	uncharacterized LOC105370480	ncRNA	-	-	-	-	20201124	-
9606	105370481	LOC105370481	-	-	-	14	14q21.2	uncharacterized LOC105370481	ncRNA	-	-	-	-	20201124	-
9606	105370482	LOC105370482	-	-	-	14	14q21.3	uncharacterized LOC105370482	ncRNA	-	-	-	-	20201124	-
9606	105370485	LOC105370485	-	-	-	14	14q21.3	uncharacterized LOC105370485	ncRNA	-	-	-	-	20201124	-
9606	105370489	LOC105370489	-	-	Ensembl:ENSG00000258843	14	14q22.1	uncharacterized LOC105370489	ncRNA	-	-	-	-	20201124	-
9606	105370491	LOC105370491	-	-	-	14	14q22.1	uncharacterized LOC105370491	ncRNA	-	-	-	-	20201124	-
9606	105370492	LOC105370492	-	-	-	14	14q22.1	uncharacterized LOC105370492	ncRNA	-	-	-	-	20201124	-
9606	105370495	LOC105370495	-	-	-	14	14q22.1	uncharacterized LOC105370495	ncRNA	-	-	-	-	20201124	-
9606	105370496	LINC02310	-	-	HGNC:HGNC:53229|Ensembl:ENSG00000258808	14	14q22.1	long intergenic non-protein coding RNA 2310	ncRNA	LINC02310	long intergenic non-protein coding RNA 2310	O	-	20201124	-
9606	105370497	LOC105370497	-	-	-	14	14q22.1	uncharacterized LOC105370497	ncRNA	-	-	-	-	20201124	-
9606	105370498	LINC02319	-	-	HGNC:HGNC:53238	14	14q22.1	long intergenic non-protein coding RNA 2319	ncRNA	LINC02319	long intergenic non-protein coding RNA 2319	O	-	20201124	-
9606	105370500	LOC105370500	-	-	Ensembl:ENSG00000285664	14	14q22.1	uncharacterized LOC105370500	ncRNA	-	-	-	-	20201124	-
9606	105370502	LOC105370502	-	-	-	14	14q22.1	uncharacterized LOC105370502	ncRNA	-	-	-	-	20201124	-
9606	105370503	LINC02331	-	-	HGNC:HGNC:53251|Ensembl:ENSG00000235269	14	14q22.2	long intergenic non-protein coding RNA 2331	ncRNA	LINC02331	long intergenic non-protein coding RNA 2331	O	-	20201124	-
9606	105370504	LOC105370504	-	-	-	14	14q22.1-q22.2	uncharacterized LOC105370504	ncRNA	-	-	-	-	20201124	-
9606	105370505	LOC105370505	-	-	-	14	14q22.2	uncharacterized LOC105370505	ncRNA	-	-	-	-	20201124	-
9606	105370507	LOC105370507	-	-	-	14	14q22.2	uncharacterized LOC105370507	ncRNA	-	-	-	-	20201124	-
9606	105370508	LOC105370508	-	-	-	14	14q22.3	uncharacterized LOC105370508	ncRNA	-	-	-	-	20201124	-
9606	105370509	LOC105370509	-	-	-	14	14q22.3	uncharacterized LOC105370509	ncRNA	-	-	-	-	20201124	-
9606	105370511	LOC105370511	-	-	-	14	14q22.3	uncharacterized LOC105370511	ncRNA	-	-	-	-	20201124	-
9606	105370512	LOC105370512	-	-	-	14	14q22.3	uncharacterized LOC105370512	ncRNA	-	-	-	-	20201124	-
9606	105370513	LOC105370513	-	-	-	14	14q22.3	uncharacterized LOC105370513	ncRNA	-	-	-	-	20201124	-
9606	105370515	LOC105370515	-	-	-	14	14q22.3	uncharacterized LOC105370515	ncRNA	-	-	-	-	20201124	-
9606	105370516	LOC105370516	-	-	-	14	14q22.3	uncharacterized LOC105370516	ncRNA	-	-	-	-	20201124	-
9606	105370518	LOC105370518	-	-	-	14	14q22.3	uncharacterized LOC105370518	ncRNA	-	-	-	-	20201124	-
9606	105370519	LOC105370519	-	-	-	14	14q22.3	uncharacterized LOC105370519	ncRNA	-	-	-	-	20201124	-
9606	105370522	LOC105370522	-	-	-	14	14q23.1	uncharacterized LOC105370522	ncRNA	-	-	-	-	20201124	-
9606	105370524	LOC105370524	-	-	-	14	14q23.1	uncharacterized LOC105370524	ncRNA	-	-	-	-	20201124	-
9606	105370525	LOC105370525	-	-	-	14	14q23.1	uncharacterized LOC105370525	ncRNA	-	-	-	-	20201124	-
9606	105370526	HIF1A-AS3	-	-	HGNC:HGNC:54284|Ensembl:ENSG00000258667	14	14q23.2	HIF1A antisense RNA 3	ncRNA	HIF1A-AS3	HIF1A antisense RNA 3	O	-	20201124	-
9606	105370528	LOC105370528	-	-	-	14	14q23.2	uncharacterized LOC105370528	ncRNA	-	-	-	-	20201124	-
9606	105370529	LOC105370529	-	-	-	14	14q23.2	uncharacterized LOC105370529	ncRNA	-	-	-	-	20201124	-
9606	105370530	LOC105370530	-	-	-	14	14q23.2	uncharacterized LOC105370530	ncRNA	-	-	-	-	20201124	-
9606	105370531	LOC105370531	-	-	Ensembl:ENSG00000259093	14	14q23.2	uncharacterized LOC105370531	ncRNA	-	-	-	-	20201124	-
9606	105370532	LOC105370532	-	-	Ensembl:ENSG00000274015	14	14q23.2	uncharacterized LOC105370532	ncRNA	-	-	-	-	20201124	-
9606	105370534	LOC105370534	-	-	-	14	14q23.3	uncharacterized LOC105370534	ncRNA	-	-	-	-	20201124	-
9606	105370537	LOC105370537	-	-	-	14	14q23.3	uncharacterized LOC105370537	ncRNA	-	-	-	-	20201124	-
9606	105370538	LOC105370538	-	-	-	14	14q23.3	uncharacterized LOC105370538	ncRNA	-	-	-	-	20201124	-
9606	105370540	LINC02290	-	-	HGNC:HGNC:53206|Ensembl:ENSG00000258502	14	14q23.3	long intergenic non-protein coding RNA 2290	ncRNA	LINC02290	long intergenic non-protein coding RNA 2290	O	-	20201124	-
9606	105370542	LOC105370542	-	-	-	14	14q24.1	uncharacterized LOC105370542	ncRNA	-	-	-	-	20201124	-
9606	105370543	LOC105370543	-	-	-	14	14q24.1	uncharacterized LOC105370543	ncRNA	-	-	-	-	20201124	-
9606	105370546	LOC105370546	-	-	-	14	14q24.1	uncharacterized LOC105370546	ncRNA	-	-	-	CTD-2566J3.1	20201124	-
9606	105370547	LOC105370547	-	-	-	14	14q24.1	uncharacterized LOC105370547	ncRNA	-	-	-	-	20201124	-
9606	105370549	LOC105370549	-	-	-	14	14q24.1	uncharacterized LOC105370549	ncRNA	-	-	-	-	20201124	-
9606	105370550	LOC105370550	-	-	-	14	14q24.1	uncharacterized LOC105370550	ncRNA	-	-	-	-	20201124	-
9606	105370552	LOC105370552	-	-	-	14	14q24.2	uncharacterized LOC105370552	ncRNA	-	-	-	-	20201124	-
9606	105370556	LOC105370556	-	-	-	14	14q24.2	uncharacterized LOC105370556	ncRNA	-	-	-	-	20201124	-
9606	105370557	LOC105370557	-	-	-	14	14q24.2	uncharacterized LOC105370557	ncRNA	-	-	-	-	20201124	-
9606	105370559	LOC105370559	-	-	-	14	14q24.2	uncharacterized LOC105370559	ncRNA	-	-	-	-	20201124	-
9606	105370560	LOC105370560	-	-	-	14	14q24.2	uncharacterized LOC105370560	ncRNA	-	-	-	-	20201124	-
9606	105370563	LOC105370563	-	-	-	14	14q24.3	uncharacterized LOC105370563	ncRNA	-	-	-	-	20201124	-
9606	105370564	LOC105370564	-	-	-	14	14q24.3	uncharacterized LOC105370564	ncRNA	-	-	-	-	20201124	-
9606	105370567	LOC105370567	-	-	-	14	14q24.3	uncharacterized LOC105370567	ncRNA	-	-	-	-	20201124	-
9606	105370569	LOC105370569	-	-	-	14	14q24.3	uncharacterized LOC105370569	ncRNA	-	-	-	-	20201124	-
9606	105370572	LOC105370572	-	-	-	14	14q24.3	uncharacterized LOC105370572	ncRNA	-	-	-	-	20201124	-
9606	105370573	LOC105370573	-	-	-	14	14q24.3	uncharacterized LOC105370573	ncRNA	-	-	-	-	20201124	-
9606	105370575	LOC105370575	-	-	-	14	14q24.3	uncharacterized LOC105370575	ncRNA	-	-	-	-	20201124	-
9606	105370576	LOC105370576	-	-	-	14	14q24.3	uncharacterized LOC105370576	ncRNA	-	-	-	-	20201124	-
9606	105370577	LOC105370577	-	-	-	14	14q24.3	uncharacterized LOC105370577	ncRNA	-	-	-	-	20201124	-
9606	105370578	LINC01629	-	linc-KIAA1737-2	HGNC:HGNC:52260|Ensembl:ENSG00000258602	14	14q24.3	long intergenic non-protein coding RNA 1629	ncRNA	LINC01629	long intergenic non-protein coding RNA 1629	O	-	20201124	-
9606	105370579	LOC105370579	-	-	-	14	14q24.3	uncharacterized LOC105370579	ncRNA	-	-	-	-	20201124	-
9606	105370581	LOC105370581	-	-	-	14	14q24.3	uncharacterized LOC105370581	ncRNA	-	-	-	-	20201124	-
9606	105370582	LOC105370582	-	-	-	14	14q31.1	uncharacterized LOC105370582	ncRNA	-	-	-	-	20201124	-
9606	105370583	LOC105370583	-	-	-	14	14q31.1	uncharacterized LOC105370583	ncRNA	-	-	-	-	20201124	-
9606	105370586	LOC105370586	-	-	Ensembl:ENSG00000258419	14	14q31.1	uncharacterized LOC105370586	ncRNA	-	-	-	-	20201124	-
9606	105370588	LOC105370588	-	-	-	14	14q31.1	uncharacterized LOC105370588	ncRNA	-	-	-	-	20201124	-
9606	105370589	LOC105370589	-	-	-	14	14q24.3	uncharacterized LOC105370589	ncRNA	-	-	-	-	20201124	-
9606	105370590	LOC105370590	-	-	-	14	14q31.1	uncharacterized LOC105370590	ncRNA	-	-	-	-	20201124	-
9606	105370591	LOC105370591	-	-	-	14	14q31.1	uncharacterized LOC105370591	ncRNA	-	-	-	-	20201124	-
9606	105370593	LOC105370593	-	-	-	14	14q31.1	uncharacterized LOC105370593	ncRNA	-	-	-	-	20201124	-
9606	105370594	LOC105370594	-	-	-	14	14q31.1	uncharacterized LOC105370594	ncRNA	-	-	-	-	20201124	-
9606	105370596	LOC105370596	-	-	-	14	14q31.1	uncharacterized LOC105370596	ncRNA	-	-	-	-	20201124	-
9606	105370598	LOC105370598	-	-	-	14	14q31.1	uncharacterized LOC105370598	ncRNA	-	-	-	-	20201124	-
9606	105370599	LOC105370599	-	-	-	14	14q31.1	uncharacterized LOC105370599	ncRNA	-	-	-	-	20201124	-
9606	105370600	LOC105370600	-	-	-	14	14q31.1	uncharacterized LOC105370600	ncRNA	-	-	-	-	20201124	-
9606	105370601	LOC105370601	-	-	-	14	14q31.2	uncharacterized LOC105370601	ncRNA	-	-	-	-	20201124	-
9606	105370603	LOC105370603	-	-	-	14	14q31.2	uncharacterized LOC105370603	ncRNA	-	-	-	-	20201124	-
9606	105370604	LOC105370604	-	-	-	14	14q31.3	uncharacterized LOC105370604	ncRNA	-	-	-	-	20201124	-
9606	105370605	LINC02329	-	-	HGNC:HGNC:53249	14	14q31.3	long intergenic non-protein coding RNA 2329	ncRNA	LINC02329	long intergenic non-protein coding RNA 2329	O	CTD-2128A3.3	20201124	-
9606	105370607	LINC02309	-	-	HGNC:HGNC:53228	14	14q31.3	long intergenic non-protein coding RNA 2309	ncRNA	LINC02309	long intergenic non-protein coding RNA 2309	O	-	20201124	-
9606	105370608	LOC105370608	-	-	-	14	14q31.3	uncharacterized LOC105370608	ncRNA	-	-	-	-	20201124	-
9606	105370610	LINC02296	-	-	HGNC:HGNC:53212	14	14q31.3	long intergenic non-protein coding RNA 2296	ncRNA	LINC02296	long intergenic non-protein coding RNA 2296	O	-	20201124	-
9606	105370611	LINC02330	-	-	HGNC:HGNC:53250|Ensembl:ENSG00000258770	14	14q31.3	long intergenic non-protein coding RNA 2330	ncRNA	LINC02330	long intergenic non-protein coding RNA 2330	O	CTD-2007A10.1	20201124	-
9606	105370612	LOC105370612	-	-	-	14	14q31.3	uncharacterized LOC105370612	ncRNA	-	-	-	-	20201124	-
9606	105370613	LOC105370613	-	-	-	14	14q31.3	uncharacterized LOC105370613	ncRNA	-	-	-	-	20201124	-
9606	105370614	LOC105370614	-	-	-	14	14q31.3	uncharacterized LOC105370614	ncRNA	-	-	-	-	20201124	-
9606	105370615	LOC105370615	-	-	-	14	14q31.3	uncharacterized LOC105370615	ncRNA	-	-	-	-	20201124	-
9606	105370616	LOC105370616	-	-	Ensembl:ENSG00000258792	14	14q32.11	uncharacterized LOC105370616	ncRNA	-	-	-	-	20201124	-
9606	105370617	LOC105370617	-	-	-	14	14q32.11	uncharacterized LOC105370617	ncRNA	-	-	-	-	20201124	-
9606	105370618	LOC105370618	-	-	-	14	14q32.11	uncharacterized LOC105370618	ncRNA	-	-	-	-	20201124	-
9606	105370619	LOC105370619	-	-	-	14	14q32.11	uncharacterized LOC105370619	ncRNA	-	-	-	-	20201124	-
9606	105370622	LOC105370622	-	-	Ensembl:ENSG00000258716	14	14q32.11	uncharacterized LOC105370622	ncRNA	-	-	-	-	20201124	-
9606	105370623	LINC02321	-	-	HGNC:HGNC:53240	14	14q32.11	long intergenic non-protein coding RNA 2321	ncRNA	LINC02321	long intergenic non-protein coding RNA 2321	O	CTD-3035D6.2	20201124	-
9606	105370624	LOC105370624	-	-	-	14	14q32.11-q32.12	uncharacterized LOC105370624	ncRNA	-	-	-	-	20201124	-
9606	105370625	LOC105370625	-	-	-	14	14q32.12	uncharacterized LOC105370625	ncRNA	-	-	-	-	20201124	-
9606	105370627	LOC105370627	-	-	-	14	14q32.12	uncharacterized LOC105370627	ncRNA	-	-	-	-	20201124	-
9606	105370629	LINC02833	-	-	HGNC:HGNC:54367	14	14q32.12	long intergenic non-protein coding RNA 2833	ncRNA	LINC02833	long intergenic non-protein coding RNA 2833	O	-	20201124	-
9606	105370631	LOC105370631	-	-	-	14	14q32.12	uncharacterized LOC105370631	ncRNA	-	-	-	-	20201124	-
9606	105370634	LOC105370634	-	-	-	14	14q32.12	uncharacterized LOC105370634	ncRNA	-	-	-	-	20201124	-
9606	105370635	LOC105370635	-	-	-	14	14q32.13	uncharacterized LOC105370635	ncRNA	-	-	-	-	20201124	-
9606	105370637	LOC105370637	-	-	-	14	14q32.13	uncharacterized LOC105370637	ncRNA	-	-	-	-	20201124	-
9606	105370638	LOC105370638	-	-	-	14	14q32.13	uncharacterized LOC105370638	ncRNA	-	-	-	-	20201124	-
9606	105370639	LOC105370639	-	-	-	14	14q32.13	uncharacterized LOC105370639	ncRNA	-	-	-	-	20201124	-
9606	105370640	LOC105370640	-	-	-	14	14q32.13	uncharacterized LOC105370640	ncRNA	-	-	-	-	20201124	-
9606	105370643	LOC105370643	-	-	-	14	14q32.13	uncharacterized LOC105370643	ncRNA	-	-	-	-	20201124	-
9606	105370644	LOC105370644	-	-	-	14	14q32.13	uncharacterized LOC105370644	ncRNA	-	-	-	-	20201124	-
9606	105370645	LOC105370645	-	-	-	14	14q32.2	uncharacterized LOC105370645	ncRNA	-	-	-	-	20201124	-
9606	105370646	LINC02299	-	-	HGNC:HGNC:53218|Ensembl:ENSG00000258979	14	14q32.2	long intergenic non-protein coding RNA 2299	ncRNA	LINC02299	long intergenic non-protein coding RNA 2299	O	-	20201124	-
9606	105370647	LOC105370647	-	-	-	14	14q32.2	uncharacterized LOC105370647	ncRNA	-	-	-	-	20201124	-
9606	105370648	LINC02304	-	-	HGNC:HGNC:53223|Ensembl:ENSG00000259110	14	14q32.2	long intergenic non-protein coding RNA 2304	ncRNA	LINC02304	long intergenic non-protein coding RNA 2304	O	-	20201124	-
9606	105370650	LOC105370650	-	-	-	14	14q32.2	uncharacterized LOC105370650	ncRNA	-	-	-	-	20201124	-
9606	105370651	LOC105370651	-	-	-	14	14q32.2	uncharacterized LOC105370651	ncRNA	-	-	-	-	20201124	-
9606	105370652	LINC02295	-	-	HGNC:HGNC:53211	14	14q32.2	long intergenic non-protein coding RNA 2295	ncRNA	LINC02295	long intergenic non-protein coding RNA 2295	O	-	20201124	-
9606	105370653	LOC105370653	-	-	-	14	14q32.2	uncharacterized LOC105370653	ncRNA	-	-	-	-	20201124	-
9606	105370654	LOC105370654	-	-	-	14	14q32.2	uncharacterized LOC105370654	ncRNA	-	-	-	-	20201124	-
9606	105370655	LOC105370655	-	-	-	14	14q32.2	uncharacterized LOC105370655	ncRNA	-	-	-	-	20201124	-
9606	105370656	LOC105370656	-	-	-	14	14q32.2	uncharacterized LOC105370656	ncRNA	-	-	-	-	20201124	-
9606	105370657	LOC105370657	-	-	-	14	14q32.2	uncharacterized LOC105370657	ncRNA	-	-	-	-	20201124	-
9606	105370658	LOC105370658	-	-	-	14	14q32.2	uncharacterized LOC105370658	ncRNA	-	-	-	-	20201124	-
9606	105370659	LOC105370659	-	-	-	14	14q32.2	uncharacterized LOC105370659	ncRNA	-	-	-	-	20201124	-
9606	105370660	LOC105370660	-	-	-	14	14q32.2	uncharacterized LOC105370660	ncRNA	-	-	-	-	20201124	-
9606	105370661	LOC105370661	-	-	-	14	14q32.2	uncharacterized LOC105370661	ncRNA	-	-	-	-	20201124	-
9606	105370664	LOC105370664	-	-	-	14	14q32.2	uncharacterized LOC105370664	ncRNA	-	-	-	-	20201124	-
9606	105370667	LOC105370667	-	-	-	14	14q32.2	uncharacterized LOC105370667	ncRNA	-	-	-	-	20201124	-
9606	105370668	LOC105370668	-	-	-	14	14q32.2	uncharacterized LOC105370668	ncRNA	-	-	-	-	20201124	-
9606	105370669	LOC105370669	-	-	-	14	14q32.2	uncharacterized LOC105370669	ncRNA	-	-	-	-	20201124	-
9606	105370670	LOC105370670	-	-	-	14	14q32.31	uncharacterized LOC105370670	ncRNA	-	-	-	-	20201124	-
9606	105370671	LOC105370671	-	-	-	14	14q32.31	uncharacterized LOC105370671	ncRNA	-	-	-	-	20201124	-
9606	105370672	LOC105370672	-	-	-	14	14q32.31	uncharacterized LOC105370672	ncRNA	-	-	-	-	20201124	-
9606	105370673	LOC105370673	-	-	-	14	14q32.31	uncharacterized LOC105370673	ncRNA	-	-	-	-	20201124	-
9606	105370674	LOC105370674	-	-	-	14	14q32.31	uncharacterized LOC105370674	ncRNA	-	-	-	-	20201124	-
9606	105370675	LOC105370675	-	-	-	14	14q32.31	uncharacterized LOC105370675	ncRNA	-	-	-	-	20201124	-
9606	105370676	LINC02320	-	-	HGNC:HGNC:53239	14	14q32.31	long intergenic non-protein coding RNA 2320	ncRNA	LINC02320	long intergenic non-protein coding RNA 2320	O	-	20201124	-
9606	105370677	LOC105370677	-	-	-	14	14q32.31	uncharacterized LOC105370677	ncRNA	-	-	-	-	20201124	-
9606	105370679	LOC105370679	-	-	-	14	14q32.31	uncharacterized LOC105370679	ncRNA	-	-	-	-	20201124	-
9606	105370680	LOC105370680	-	-	-	14	14q32.31	uncharacterized LOC105370680	ncRNA	-	-	-	-	20201124	-
9606	105370681	LINC02323	-	-	HGNC:HGNC:53242|Ensembl:ENSG00000259230	14	14q32.31	long intergenic non-protein coding RNA 2323	ncRNA	LINC02323	long intergenic non-protein coding RNA 2323	O	CTD-2555C10.3	20201124	-
9606	105370683	LINC00677	-	C14orf74	HGNC:HGNC:20121|Ensembl:ENSG00000259717	14	14q32.32	long intergenic non-protein coding RNA 677	ncRNA	LINC00677	long intergenic non-protein coding RNA 677	O	-	20201124	-
9606	105370685	LOC105370685	-	-	-	14	14q32.32	uncharacterized LOC105370685	ncRNA	-	-	-	-	20201124	-
9606	105370686	LOC105370686	-	-	-	14	14q32.32	uncharacterized LOC105370686	ncRNA	-	-	-	-	20201124	-
9606	105370687	LOC105370687	-	-	-	14	14q32.32	uncharacterized LOC105370687	ncRNA	-	-	-	-	20201124	-
9606	105370688	LOC105370688	-	-	-	14	14q32.33	uncharacterized LOC105370688	ncRNA	-	-	-	-	20201124	-
9606	105370689	LOC105370689	-	-	Ensembl:ENSG00000287346	14	14q32.33	uncharacterized LOC105370689	ncRNA	-	-	-	CTD-2134A5.3	20201124	-
9606	105370690	LOC105370690	-	-	-	14	14q32.33	uncharacterized LOC105370690	ncRNA	-	-	-	CTD-2134A5.4	20201124	-
9606	105370694	LOC105370694	-	-	-	14	14q32.33	uncharacterized LOC105370694	ncRNA	-	-	-	-	20201124	-
9606	105370697	LOC105370697	-	-	-	14	14q32.33	uncharacterized LOC105370697	ncRNA	-	-	-	-	20201124	-
9606	105370698	LOC105370698	-	-	-	14	14q32.33	uncharacterized LOC105370698	ncRNA	-	-	-	-	20201124	-
9606	105370700	LOC105370700	-	-	-	14	14q32.33	uncharacterized LOC105370700	ncRNA	-	-	-	-	20201124	-
9606	105370705	LOC105370705	-	-	-	14	14q11.2	collagen alpha-2(I) chain-like	ncRNA	-	-	-	-	20201124	-
9606	105370706	LOC105370706	-	-	-	14	14q24.2	uncharacterized LOC105370706	protein-coding	-	-	-	uncharacterized protein LOC105370706|uncharacterized protein C14orf56	20201124	-
9606	105370707	LOC105370707	-	-	-	14	14q32.12	uncharacterized LOC105370707	ncRNA	-	-	-	-	20201124	-
9606	105370708	LOC105370708	-	-	-	14	14q32.33	uncharacterized LOC105370708	ncRNA	-	-	-	CTD-2223O18.1	20201124	-
9606	105370714	LOC105370714	-	-	-	15	15q11.2	uncharacterized LOC105370714	ncRNA	-	-	-	-	20201124	-
9606	105370715	LOC105370715	-	-	-	15	15q11.2	uncharacterized LOC105370715	ncRNA	-	-	-	-	20201124	-
9606	105370721	LOC105370721	-	-	-	15	15q11.2	uncharacterized LOC105370721	ncRNA	-	-	-	-	20201124	-
9606	105370722	OR4H6BP	-	-	HGNC:HGNC:55112|Ensembl:ENSG00000285116	15	15q11.2	olfactory receptor family 4 subfamily H member 6B pseudogene	pseudo	OR4H6BP	olfactory receptor family 4 subfamily H member 6B pseudogene	O	-	20201124	-
9606	105370726	LOC105370726	-	-	-	15	15q11.2	uncharacterized LOC105370726	ncRNA	-	-	-	-	20201124	-
9606	105370728	LOC105370728	-	-	Ensembl:ENSG00000286598	15	15q11.2	uncharacterized LOC105370728	ncRNA	-	-	-	-	20201124	-
9606	105370729	LOC105370729	-	-	-	15	15q11.2	uncharacterized LOC105370729	ncRNA	-	-	-	-	20201124	-
9606	105370730	LOC105370730	-	-	-	15	15q11.2	uncharacterized LOC105370730	ncRNA	-	-	-	-	20201124	-
9606	105370731	PWRN4	-	LINC01084	HGNC:HGNC:49130	15	15q11.2	Prader-Willi region non-protein coding RNA 4	ncRNA	PWRN4	Prader-Willi region non-protein coding RNA 4	O	long intergenic non-protein coding RNA 1084	20201124	-
9606	105370732	LOC105370732	-	-	-	15	15q11.2	uncharacterized LOC105370732	ncRNA	-	-	-	-	20201124	-
9606	105370733	LOC105370733	-	-	-	15	15q11.2	uncharacterized LOC105370733	ncRNA	-	-	-	-	20201124	-
9606	105370734	LOC105370734	-	-	-	15	15q11.2	uncharacterized LOC105370734	ncRNA	-	-	-	-	20201124	-
9606	105370737	LINC02250	-	-	HGNC:HGNC:53148	15	15q12	long intergenic non-protein coding RNA 2250	ncRNA	LINC02250	long intergenic non-protein coding RNA 2250	O	TCONS_00023273	20201124	-
9606	105370738	LOC105370738	-	-	-	15	15q12	uncharacterized LOC105370738	ncRNA	-	-	-	-	20201124	-
9606	105370739	LOC105370739	-	-	-	15	15q12	uncharacterized LOC105370739	ncRNA	-	-	-	-	20201124	-
9606	105370740	LOC105370740	-	-	-	15	15q12	uncharacterized LOC105370740	ncRNA	-	-	-	-	20201124	-
9606	105370741	LOC105370741	-	-	-	15	15q12	uncharacterized LOC105370741	ncRNA	-	-	-	-	20201124	-
9606	105370743	LOC105370743	-	-	-	15	15q13.1	uncharacterized LOC105370743	ncRNA	-	-	-	-	20201124	-
9606	105370746	LOC105370746	-	-	-	15	-	uncharacterized LOC105370746	ncRNA	-	-	-	-	20201124	-
9606	105370747	LOC105370747	-	-	-	15	15q13.2	uncharacterized LOC105370747	ncRNA	-	-	-	-	20201124	-
9606	105370750	LOC105370750	-	-	-	15	15q13.2	uncharacterized LOC105370750	ncRNA	-	-	-	-	20201124	-
9606	105370751	LOC105370751	-	-	-	15	15q13.2	uncharacterized LOC105370751	ncRNA	-	-	-	-	20201124	-
9606	105370752	LOC105370752	-	-	-	15	15q13.3	uncharacterized LOC105370752	ncRNA	-	-	-	-	20201124	-
9606	105370753	LOC105370753	-	-	-	15	15q13.3	uncharacterized LOC105370753	ncRNA	-	-	-	-	20201124	-
9606	105370754	LOC105370754	-	-	-	15	15q13.3	uncharacterized LOC105370754	ncRNA	-	-	-	-	20201124	-
9606	105370756	LOC105370756	-	-	-	15	15q13.3	uncharacterized LOC105370756	ncRNA	-	-	-	-	20201124	-
9606	105370757	SCG5-AS1	-	-	HGNC:HGNC:40524|Ensembl:ENSG00000241818	15	15q13.3	SCG5 antisense RNA 1	ncRNA	SCG5-AS1	SCG5 antisense RNA 1	O	-	20201124	-
9606	105370759	LOC105370759	-	-	-	15	15q13.3	uncharacterized LOC105370759	ncRNA	-	-	-	-	20201124	-
9606	105370762	LINC02252	-	-	HGNC:HGNC:53150	15	15q14	long intergenic non-protein coding RNA 2252	ncRNA	LINC02252	long intergenic non-protein coding RNA 2252	O	CTD-2125J1.1	20201124	-
9606	105370763	LOC105370763	-	-	-	15	15q14	uncharacterized LOC105370763	ncRNA	-	-	-	-	20201124	-
9606	105370764	LOC105370764	-	-	-	15	15q14	uncharacterized LOC105370764	ncRNA	-	-	-	-	20201124	-
9606	105370765	LOC105370765	-	-	-	15	15q14	uncharacterized LOC105370765	ncRNA	-	-	-	-	20201124	-
9606	105370766	LOC105370766	-	-	-	15	15q14	uncharacterized LOC105370766	ncRNA	-	-	-	-	20201124	-
9606	105370767	LOC105370767	-	-	-	15	15q14	uncharacterized LOC105370767	ncRNA	-	-	-	-	20201124	-
9606	105370768	LOC105370768	-	-	-	15	15q14	uncharacterized LOC105370768	ncRNA	-	-	-	-	20201124	-
9606	105370769	LOC105370769	-	-	-	15	15q14	uncharacterized LOC105370769	ncRNA	-	-	-	-	20201124	-
9606	105370770	LOC105370770	-	-	-	15	15q14	uncharacterized LOC105370770	ncRNA	-	-	-	-	20201124	-
9606	105370772	LOC105370772	-	-	-	15	15q14	uncharacterized LOC105370772	ncRNA	-	-	-	-	20201124	-
9606	105370773	LOC105370773	-	-	-	15	15q14	uncharacterized LOC105370773	ncRNA	-	-	-	-	20201124	-
9606	105370774	LOC105370774	-	-	-	15	15q14	uncharacterized LOC105370774	ncRNA	-	-	-	-	20201124	-
9606	105370775	LOC105370775	-	-	-	15	15q14	uncharacterized LOC105370775	ncRNA	-	-	-	-	20201124	-
9606	105370776	LOC105370776	-	-	-	15	15q14	uncharacterized LOC105370776	ncRNA	-	-	-	-	20201124	-
9606	105370777	LOC105370777	-	-	-	15	15q14	uncharacterized LOC105370777	ncRNA	-	-	-	-	20201124	-
9606	105370780	LOC105370780	-	-	-	15	15q14	uncharacterized LOC105370780	ncRNA	-	-	-	-	20201124	-
9606	105370781	LOC105370781	-	-	-	15	15q14	uncharacterized LOC105370781	ncRNA	-	-	-	-	20201124	-
9606	105370783	LOC105370783	-	-	-	15	15q14	uncharacterized LOC105370783	ncRNA	-	-	-	-	20201124	-
9606	105370784	LOC105370784	-	-	-	15	15q14	uncharacterized LOC105370784	ncRNA	-	-	-	-	20201124	-
9606	105370785	LOC105370785	-	-	-	15	15q14	uncharacterized LOC105370785	ncRNA	-	-	-	-	20201124	-
9606	105370786	LOC105370786	-	-	-	15	15q15.1	uncharacterized LOC105370786	ncRNA	-	-	-	-	20201124	-
9606	105370787	LOC105370787	-	-	-	15	15q15.1	uncharacterized LOC105370787	ncRNA	-	-	-	-	20201124	-
9606	105370789	LOC105370789	-	-	-	15	15q15.1	uncharacterized LOC105370789	ncRNA	-	-	-	-	20201124	-
9606	105370790	LOC105370790	-	-	-	15	15q15.1	uncharacterized LOC105370790	ncRNA	-	-	-	-	20201124	-
9606	105370791	LOC105370791	-	-	Ensembl:ENSG00000260926	15	15q15.1	uncharacterized LOC105370791	ncRNA	-	-	-	-	20201124	-
9606	105370792	LOC105370792	-	-	Ensembl:ENSG00000174171	15	15q15.1	uncharacterized LOC105370792	ncRNA	-	-	-	-	20201124	-
9606	105370793	LOC105370793	-	-	-	15	15q15.1	uncharacterized LOC105370793	ncRNA	-	-	-	-	20201124	-
9606	105370794	LOC105370794	-	-	-	15	15q15.1	uncharacterized LOC105370794	ncRNA	-	-	-	-	20201124	-
9606	105370795	VPS39-DT	-	-	HGNC:HGNC:55378	15	15q15.1	VPS39 divergent transcript	ncRNA	VPS39-DT	VPS39 divergent transcript	O	-	20201124	-
9606	105370798	LOC105370798	-	-	-	15	15q21.1	uncharacterized LOC105370798	ncRNA	-	-	-	-	20201124	-
9606	105370802	LOC105370802	-	-	Ensembl:ENSG00000259200	15	15q21.1	uncharacterized LOC105370802	ncRNA	-	-	-	-	20201124	-
9606	105370803	LOC105370803	-	-	-	15	15q21.1	uncharacterized LOC105370803	ncRNA	-	-	-	-	20201124	-
9606	105370804	LOC105370804	-	-	-	15	15q21.1	uncharacterized LOC105370804	ncRNA	-	-	-	-	20201124	-
9606	105370805	LOC105370805	-	-	-	15	15q21.1	uncharacterized LOC105370805	ncRNA	-	-	-	-	20201124	-
9606	105370807	LOC105370807	-	-	-	15	15q21.1	uncharacterized LOC105370807	ncRNA	-	-	-	-	20201124	-
9606	105370809	LOC105370809	-	-	-	15	15q21.1	uncharacterized LOC105370809	ncRNA	-	-	-	-	20201124	-
9606	105370811	LOC105370811	-	-	-	15	15q21.2	uncharacterized LOC105370811	ncRNA	-	-	-	-	20201124	-
9606	105370816	LOC105370816	-	-	-	15	15q21.2	uncharacterized LOC105370816	ncRNA	-	-	-	-	20201124	-
9606	105370819	LOC105370819	-	-	-	15	15q21.2	uncharacterized LOC105370819	ncRNA	-	-	-	-	20201124	-
9606	105370820	LOC105370820	-	-	-	15	15q21.2	uncharacterized LOC105370820	ncRNA	-	-	-	-	20201124	-
9606	105370821	LOC105370821	-	-	-	15	15q21.3	uncharacterized LOC105370821	ncRNA	-	-	-	-	20201124	-
9606	105370822	LINC02490	-	-	HGNC:HGNC:53471|Ensembl:ENSG00000259237	15	15q21.3	long intergenic non-protein coding RNA 2490	ncRNA	LINC02490	long intergenic non-protein coding RNA 2490	O	-	20201124	-
9606	105370823	LOC105370823	-	-	-	15	15q21.3	uncharacterized LOC105370823	ncRNA	-	-	-	-	20201124	-
9606	105370824	LOC105370824	-	-	-	15	15q21.3	uncharacterized LOC105370824	ncRNA	-	-	-	-	20201124	-
9606	105370826	LOC105370826	-	-	-	15	15q21.3	uncharacterized LOC105370826	ncRNA	-	-	-	-	20201124	-
9606	105370827	LOC105370827	-	-	-	15	15q21.3	uncharacterized LOC105370827	ncRNA	-	-	-	-	20201124	-
9606	105370829	LOC105370829	-	-	Ensembl:ENSG00000260937	15	15q21.3	uncharacterized LOC105370829	ncRNA	-	-	-	-	20201124	-
9606	105370831	LOC105370831	-	-	-	15	15q21.3	uncharacterized LOC105370831	ncRNA	-	-	-	-	20201124	-
9606	105370832	LOC105370832	-	-	-	15	15q21.3	uncharacterized LOC105370832	ncRNA	-	-	-	-	20201124	-
9606	105370833	LOC105370833	-	-	-	15	15q21.3	uncharacterized LOC105370833	ncRNA	-	-	-	-	20201124	-
9606	105370834	LOC105370834	-	-	-	15	15q21.3	uncharacterized LOC105370834	ncRNA	-	-	-	-	20201124	-
9606	105370838	LOC105370838	-	-	-	15	15q22.2	uncharacterized LOC105370838	ncRNA	-	-	-	-	20201124	-
9606	105370839	LOC105370839	-	-	-	15	15q22.2	uncharacterized LOC105370839	ncRNA	-	-	-	-	20201124	-
9606	105370840	LOC105370840	-	-	-	15	15q22.2	uncharacterized LOC105370840	ncRNA	-	-	-	-	20201124	-
9606	105370841	LOC105370841	-	-	-	15	15q22.2	uncharacterized LOC105370841	ncRNA	-	-	-	-	20201124	-
9606	105370842	LOC105370842	-	-	-	15	15q22.2	uncharacterized LOC105370842	ncRNA	-	-	-	-	20201124	-
9606	105370844	LOC105370844	-	-	-	15	15q22.2	uncharacterized LOC105370844	ncRNA	-	-	-	-	20201124	-
9606	105370846	LOC105370846	-	-	-	15	15q22.2	uncharacterized LOC105370846	ncRNA	-	-	-	-	20201124	-
9606	105370847	LOC105370847	-	-	-	15	15q22.2	uncharacterized LOC105370847	ncRNA	-	-	-	-	20201124	-
9606	105370850	LOC105370850	-	-	-	15	15q22.2	uncharacterized LOC105370850	ncRNA	-	-	-	-	20201124	-
9606	105370851	LOC105370851	-	-	-	15	15q22.2	uncharacterized LOC105370851	ncRNA	-	-	-	-	20201124	-
9606	105370854	LOC105370854	-	-	Ensembl:ENSG00000259370	15	15q22.2	uncharacterized LOC105370854	ncRNA	-	-	-	-	20201124	-
9606	105370855	LOC105370855	-	-	-	15	15q22.2	uncharacterized LOC105370855	ncRNA	-	-	-	-	20201124	-
9606	105370861	LOC105370861	-	-	-	15	15q22.31	uncharacterized LOC105370861	ncRNA	-	-	-	-	20201124	-
9606	105370866	LOC105370866	-	-	-	15	15q22.31	uncharacterized LOC105370866	ncRNA	-	-	-	-	20201124	-
9606	105370867	LOC105370867	-	-	-	15	15q22.31	uncharacterized LOC105370867	ncRNA	-	-	-	-	20201124	-
9606	105370868	DIS3L-AS1	-	-	HGNC:HGNC:55369	15	15q22.31	DIS3L antisense RNA 1	ncRNA	DIS3L-AS1	DIS3L antisense RNA 1	O	-	20201124	-
9606	105370869	LOC105370869	-	-	-	15	15q22.31	uncharacterized LOC105370869	ncRNA	-	-	-	-	20201124	-
9606	105370870	LOC105370870	-	-	-	15	15q23	uncharacterized LOC105370870	ncRNA	-	-	-	-	20201124	-
9606	105370871	LOC105370871	-	-	-	15	15q23	uncharacterized LOC105370871	ncRNA	-	-	-	-	20201124	-
9606	105370873	LOC105370873	-	-	-	15	15q23	uncharacterized LOC105370873	ncRNA	-	-	-	-	20201124	-
9606	105370876	LOC105370876	-	-	-	15	15q23	uncharacterized LOC105370876	ncRNA	-	-	-	-	20201124	-
9606	105370877	LOC105370877	-	-	-	15	15q23	uncharacterized LOC105370877	ncRNA	-	-	-	-	20201124	-
9606	105370878	LOC105370878	-	-	-	15	15q23	uncharacterized LOC105370878	ncRNA	-	-	-	-	20201124	-
9606	105370880	LINC02205	-	-	HGNC:HGNC:53071|Ensembl:ENSG00000259473	15	15q23	long intergenic non-protein coding RNA 2205	ncRNA	LINC02205	long intergenic non-protein coding RNA 2205	O	-	20201124	-
9606	105370884	LOC105370884	-	-	-	15	15q23	uncharacterized LOC105370884	ncRNA	-	-	-	-	20201124	-
9606	105370886	LOC105370886	-	-	-	15	15q23	uncharacterized LOC105370886	ncRNA	-	-	-	-	20201124	-
9606	105370887	LOC105370887	-	-	-	15	15q23	uncharacterized LOC105370887	ncRNA	-	-	-	-	20201124	-
9606	105370888	TMEM202-AS1	-	-	HGNC:HGNC:53265|Ensembl:ENSG00000261423	15	15q24.1	TMEM202 antisense RNA 1	ncRNA	TMEM202-AS1	TMEM202 antisense RNA 1	O	-	20201124	-
9606	105370890	LOC105370890	-	-	-	15	15q24.1	uncharacterized LOC105370890	ncRNA	-	-	-	-	20201124	-
9606	105370891	LOC105370891	-	-	-	15	15q24.1	uncharacterized LOC105370891	ncRNA	-	-	-	-	20201124	-
9606	105370892	LOC105370892	-	-	-	15	15q24.1	uncharacterized LOC105370892	ncRNA	-	-	-	-	20201124	-
9606	105370893	LOC105370893	-	-	-	15	15q24.1	uncharacterized LOC105370893	ncRNA	-	-	-	-	20201124	-
9606	105370894	LINC02255	-	-	HGNC:HGNC:53153	15	15q24.1	long intergenic non-protein coding RNA 2255	ncRNA	LINC02255	long intergenic non-protein coding RNA 2255	O	CTD-2311M21.5	20201124	-
9606	105370897	LOC105370897	-	-	-	15	15q24.1	uncharacterized LOC105370897	ncRNA	-	-	-	-	20201124	-
9606	105370902	LOC105370902	-	-	-	15	15q24.2	uncharacterized LOC105370902	ncRNA	-	-	-	-	20201124	-
9606	105370904	LOC105370904	-	-	-	15	15q24.3	uncharacterized LOC105370904	ncRNA	-	-	-	-	20201124	-
9606	105370906	LOC105370906	-	-	Ensembl:ENSG00000259420	15	15q24.3	uncharacterized LOC105370906	ncRNA	-	-	-	-	20201124	-
9606	105370910	LOC105370910	-	-	-	15	15q25.1	uncharacterized LOC105370910	ncRNA	-	-	-	-	20201124	-
9606	105370911	LOC105370911	-	-	-	15	15q25.1	uncharacterized LOC105370911	ncRNA	-	-	-	-	20201124	-
9606	105370912	LOC105370912	-	-	-	15	15q25.1	uncharacterized LOC105370912	ncRNA	-	-	-	-	20201124	-
9606	105370913	LOC105370913	-	-	-	15	15q25.1	uncharacterized LOC105370913	ncRNA	-	-	-	-	20201124	-
9606	105370917	LOC105370917	-	-	-	15	15q25.1	uncharacterized LOC105370917	ncRNA	-	-	-	-	20201124	-
9606	105370918	LOC105370918	-	-	-	15	15q25.1	uncharacterized LOC105370918	ncRNA	-	-	-	-	20201124	-
9606	105370919	LOC105370919	-	-	-	15	15q25.1	uncharacterized LOC105370919	ncRNA	-	-	-	-	20201124	-
9606	105370921	LOC105370921	-	-	-	15	15q25.2	uncharacterized LOC105370921	ncRNA	-	-	-	CTD-2034I4.2	20201124	-
9606	105370922	LOC105370922	-	-	-	15	15q25.2	uncharacterized LOC105370922	ncRNA	-	-	-	-	20201124	-
9606	105370923	LOC105370923	-	-	-	15	15q25.2	uncharacterized LOC105370923	ncRNA	-	-	-	-	20201124	-
9606	105370924	LOC105370924	-	-	-	15	15q25.2	uncharacterized LOC105370924	ncRNA	-	-	-	-	20201124	-
9606	105370926	LOC105370926	-	-	-	15	15q25.2	uncharacterized LOC105370926	ncRNA	-	-	-	-	20201124	-
9606	105370928	LOC105370928	-	-	-	15	15q25.2	uncharacterized LOC105370928	ncRNA	-	-	-	-	20201124	-
9606	105370932	LOC105370932	-	-	-	15	15q25.2	uncharacterized LOC105370932	ncRNA	-	-	-	-	20201124	-
9606	105370933	LOC105370933	-	-	-	15	15q25.2	uncharacterized LOC105370933	ncRNA	-	-	-	-	20201124	-
9606	105370934	LOC105370934	-	-	-	15	15q25.2	uncharacterized LOC105370934	ncRNA	-	-	-	-	20201124	-
9606	105370935	LOC105370935	-	-	-	15	15q25.2	uncharacterized LOC105370935	ncRNA	-	-	-	-	20201124	-
9606	105370936	LOC105370936	-	-	-	15	15q25.2	uncharacterized LOC105370936	ncRNA	-	-	-	-	20201124	-
9606	105370939	LOC105370939	-	-	-	15	15q13.3	uncharacterized LOC105370939	ncRNA	-	-	-	-	20201124	-
9606	105370941	LOC105370941	-	-	Ensembl:ENSG00000261136	15	15q14	uncharacterized LOC105370941	ncRNA	-	-	-	-	20201124	-
9606	105370943	LOC105370943	-	-	-	15	15q15.1	uncharacterized LOC105370943	ncRNA	-	-	-	-	20201124	-
9606	105370946	LOC105370946	-	-	-	15	15q25.2	uncharacterized LOC105370946	ncRNA	-	-	-	-	20201124	-
9606	105370947	LOC105370947	-	-	-	15	15q25.2	uncharacterized LOC105370947	ncRNA	-	-	-	-	20201124	-
9606	105370948	LOC105370948	-	-	-	15	15q25.3	uncharacterized LOC105370948	ncRNA	-	-	-	-	20201124	-
9606	105370952	LOC105370952	-	-	-	15	15q25.3	uncharacterized LOC105370952	ncRNA	-	-	-	-	20201124	-
9606	105370953	LOC105370953	-	-	-	15	15q25.3	uncharacterized LOC105370953	ncRNA	-	-	-	-	20201124	-
9606	105370954	LOC105370954	-	-	Ensembl:ENSG00000259636	15	15q25.3	uncharacterized LOC105370954	ncRNA	-	-	-	-	20201124	-
9606	105370955	LOC105370955	-	-	-	15	15q25.3	uncharacterized LOC105370955	ncRNA	-	-	-	-	20201124	-
9606	105370956	LOC105370956	-	-	-	15	15q25.3	uncharacterized LOC105370956	ncRNA	-	-	-	-	20201124	-
9606	105370957	LOC105370957	-	-	-	15	15q25.3	uncharacterized LOC105370957	ncRNA	-	-	-	-	20201124	-
9606	105370958	LOC105370958	-	-	-	15	15q25.3	uncharacterized LOC105370958	ncRNA	-	-	-	-	20201124	-
9606	105370959	LOC105370959	-	-	-	15	15q25.3	uncharacterized LOC105370959	ncRNA	-	-	-	-	20201124	-
9606	105370960	LOC105370960	-	-	-	15	15q26.1	uncharacterized LOC105370960	ncRNA	-	-	-	-	20201124	-
9606	105370964	LOC105370964	-	-	-	15	15q26.1	uncharacterized LOC105370964	ncRNA	-	-	-	-	20201124	-
9606	105370965	LOC105370965	-	-	-	15	15q26.1	uncharacterized LOC105370965	ncRNA	-	-	-	-	20201124	-
9606	105370966	IDH2-DT	-	-	HGNC:HGNC:53154	15	15q26.1	IDH2 divergent transcript	ncRNA	IDH2-DT	IDH2 divergent transcript	O	-	20201124	-
9606	105370969	LOC105370969	-	-	Ensembl:ENSG00000259704	15	15q26.1	uncharacterized LOC105370969	ncRNA	-	-	-	CTD-3094K11.1	20201124	-
9606	105370970	LOC105370970	-	-	-	15	15q26.1	uncharacterized LOC105370970	ncRNA	-	-	-	-	20201124	-
9606	105370972	LOC105370972	-	-	-	15	15q26.1	uncharacterized LOC105370972	ncRNA	-	-	-	-	20201124	-
9606	105370973	LOC105370973	-	-	-	15	15q26.1	uncharacterized LOC105370973	ncRNA	-	-	-	-	20201124	-
9606	105370974	LOC105370974	-	-	-	15	15q26.1	uncharacterized LOC105370974	ncRNA	-	-	-	-	20201124	-
9606	105370975	LOC105370975	-	-	-	15	15q26.1	uncharacterized LOC105370975	ncRNA	-	-	-	-	20201124	-
9606	105370980	LOC105370980	-	-	-	15	15q26.1	putative uncharacterized protein UNQ9370/PRO34162	protein-coding	-	-	-	putative uncharacterized protein UNQ9370/PRO34162	20201124	-
9606	105370981	LOC105370981	-	-	-	15	15q26.1	uncharacterized LOC105370981	ncRNA	-	-	-	-	20201124	-
9606	105370982	LOC105370982	-	-	-	15	15q26.1	uncharacterized LOC105370982	ncRNA	-	-	-	-	20201124	-
9606	105370984	LOC105370984	-	-	-	15	15q26.2	uncharacterized LOC105370984	ncRNA	-	-	-	-	20201124	-
9606	105370985	LINC02852	-	-	HGNC:HGNC:54388|Ensembl:ENSG00000285866	15	15q26.2	long intergenic non-protein coding RNA 2852	ncRNA	LINC02852	long intergenic non-protein coding RNA 2852	O	-	20201124	-
9606	105370986	LOC105370986	-	-	-	15	15q26.2	uncharacterized LOC105370986	ncRNA	-	-	-	-	20201124	-
9606	105370987	LOC105370987	-	-	-	15	15q26.2	uncharacterized LOC105370987	ncRNA	-	-	-	-	20200313	-
9606	105370988	LOC105370988	-	-	-	15	15q26.2	uncharacterized LOC105370988	ncRNA	-	-	-	-	20201124	-
9606	105370989	LOC105370989	-	-	-	15	15q26.2	uncharacterized LOC105370989	ncRNA	-	-	-	-	20201124	-
9606	105370990	LOC105370990	-	-	-	15	15q26.2	uncharacterized LOC105370990	ncRNA	-	-	-	-	20201124	-
9606	105370991	LOC105370991	-	-	-	15	15q26.2	uncharacterized LOC105370991	ncRNA	-	-	-	-	20201124	-
9606	105370993	LOC105370993	-	-	-	15	15q26.2	uncharacterized LOC105370993	ncRNA	-	-	-	-	20201124	-
9606	105370994	LOC105370994	-	-	-	15	15q26.2	uncharacterized LOC105370994	ncRNA	-	-	-	CTD-2536I1.1	20201124	-
9606	105370995	LOC105370995	-	-	-	15	15q26.2	uncharacterized LOC105370995	ncRNA	-	-	-	-	20201124	-
9606	105370997	LOC105370997	-	-	-	15	15q26.2	uncharacterized LOC105370997	ncRNA	-	-	-	-	20201124	-
9606	105370998	LOC105370998	-	-	-	15	15q26.2	uncharacterized LOC105370998	ncRNA	-	-	-	-	20201124	-
9606	105371001	LOC105371001	-	-	-	15	15q26.2	uncharacterized LOC105371001	ncRNA	-	-	-	-	20201124	-
9606	105371002	LOC105371002	-	-	-	15	15q26.2	uncharacterized LOC105371002	ncRNA	-	-	-	-	20201124	-
9606	105371004	LOC105371004	-	-	-	15	15q26.2	uncharacterized LOC105371004	ncRNA	-	-	-	-	20201124	-
9606	105371005	LOC105371005	-	-	-	15	15q26.2	uncharacterized LOC105371005	ncRNA	-	-	-	-	20201124	-
9606	105371006	LOC105371006	-	-	Ensembl:ENSG00000259403	15	15q26.2	uncharacterized LOC105371006	ncRNA	-	-	-	-	20201124	-
9606	105371007	LOC105371007	-	-	-	15	15q26.2	uncharacterized LOC105371007	ncRNA	-	-	-	-	20201124	-
9606	105371008	LINC02251	-	-	HGNC:HGNC:53149|Ensembl:ENSG00000258483	15	15q26.3	long intergenic non-protein coding RNA 2251	ncRNA	LINC02251	long intergenic non-protein coding RNA 2251	O	-	20201124	-
9606	105371009	LOC105371009	-	-	-	15	15q26.2-q26.3	uncharacterized LOC105371009	ncRNA	-	-	-	-	20201124	-
9606	105371010	LOC105371010	-	-	-	15	15q26.3	uncharacterized LOC105371010	ncRNA	-	-	-	-	20201124	-
9606	105371011	LINC02351	-	-	HGNC:HGNC:53273	15	15q26.3	long intergenic non-protein coding RNA 2351	ncRNA	LINC02351	long intergenic non-protein coding RNA 2351	O	-	20201124	-
9606	105371013	LOC105371013	-	-	-	15	15q26.3	uncharacterized LOC105371013	ncRNA	-	-	-	-	20201124	-
9606	105371016	LOC105371016	-	-	-	15	15q26.3	uncharacterized LOC105371016	ncRNA	-	-	-	-	20201124	-
9606	105371017	LOC105371017	-	-	-	15	15q26.3	uncharacterized LOC105371017	ncRNA	-	-	-	-	20201124	-
9606	105371018	LINC02244	-	-	HGNC:HGNC:53929	15	15q26.3	long intergenic non-protein coding RNA 2244	ncRNA	LINC02244	long intergenic non-protein coding RNA 2244	O	RP11-20G13.3	20201124	-
9606	105371019	LOC105371019	-	-	-	15	15q26.3	uncharacterized LOC105371019	ncRNA	-	-	-	-	20201124	-
9606	105371020	LOC105371020	-	-	-	15	15q26.3	uncharacterized LOC105371020	ncRNA	-	-	-	-	20201124	-
9606	105371021	LOC105371021	-	-	-	15	15q26.3	uncharacterized LOC105371021	ncRNA	-	-	-	-	20201124	-
9606	105371022	LOC105371022	-	-	Ensembl:ENSG00000259219	15	15q26.3	uncharacterized LOC105371022	ncRNA	-	-	-	CTD-3076O17.2	20201124	-
9606	105371024	LOC105371024	-	-	-	15	15q26.3	uncharacterized LOC105371024	ncRNA	-	-	-	-	20201124	-
9606	105371026	LOC105371026	-	-	-	15	15q26.3	uncharacterized LOC105371026	ncRNA	-	-	-	-	20201124	-
9606	105371027	PCSK6-AS1	-	-	HGNC:HGNC:51448|Ensembl:ENSG00000259764	15	15q26.3	PCSK6 antisense RNA 1	ncRNA	PCSK6-AS1	PCSK6 antisense RNA 1	O	-	20201124	-
9606	105371028	LOC105371028	-	-	-	15	15q26.3	uncharacterized LOC105371028	ncRNA	-	-	-	-	20201124	-
9606	105371030	LOC105371030	-	-	-	15	15q26.3	uncharacterized LOC105371030	ncRNA	-	-	-	-	20201124	-
9606	105371031	LOC105371031	-	-	-	15	15q26.1	uncharacterized LOC105371031	ncRNA	-	-	-	-	20201124	-
9606	105371032	LOC105371032	-	-	-	15	15q26.2	polyadenylate-binding protein 4 pseudogene	pseudo	-	-	-	-	20201124	-
9606	105371036	LOC105371036	-	-	-	16	16p13.3	uncharacterized LOC105371036	ncRNA	-	-	-	-	20201124	-
9606	105371038	LOC105371038	-	-	-	16	16p13.3	uncharacterized LOC105371038	ncRNA	-	-	-	-	20201124	-
9606	105371042	LOC105371042	-	-	-	16	16p13.3	uncharacterized LOC105371042	ncRNA	-	-	-	-	20201124	-
9606	105371044	LOC105371044	-	-	-	16	16p13.3	uncharacterized LOC105371044	ncRNA	-	-	-	-	20201124	-
9606	105371045	PERCC1	-	DIAR11|ICR|gs104	MIM:618656|HGNC:HGNC:52293|Ensembl:ENSG00000284395	16	16p13.3	proline and glutamate rich with coiled coil 1	protein-coding	PERCC1	proline and glutamate rich with coiled coil 1	O	protein PERCC1|proline and glutamage-rich protein with a coiled coil domain|protein LOC105371045	20201124	-
9606	105371046	LOC105371046	-	-	Ensembl:ENSG00000260989	16	16p13.3	uncharacterized LOC105371046	ncRNA	-	-	-	-	20201124	-
9606	105371048	LINC02124	-	-	HGNC:HGNC:52981|Ensembl:ENSG00000259947	16	16p13.3	long intergenic non-protein coding RNA 2124	ncRNA	LINC02124	long intergenic non-protein coding RNA 2124	O	XX-DJ76P10__A.2	20201124	-
9606	105371049	LOC105371049	-	-	Ensembl:ENSG00000259933	16	16p13.3	uncharacterized LOC105371049	ncRNA	-	-	-	-	20201124	-
9606	105371050	LOC105371050	-	-	Ensembl:ENSG00000260874	16	16p13.3	uncharacterized LOC105371050	ncRNA	-	-	-	-	20201124	-
9606	105371055	LOC105371055	-	LA16c-321D4.2	-	16	16p13.3	uncharacterized LOC105371055	ncRNA	-	-	-	-	20201124	-
9606	105371056	LOC105371056	-	-	-	16	16p13.3	uncharacterized LOC105371056	ncRNA	-	-	-	-	20201124	-
9606	105371058	LOC105371058	-	-	-	16	16p13.3	uncharacterized LOC105371058	ncRNA	-	-	-	-	20201124	-
9606	105371059	LOC105371059	-	-	-	16	16p13.3	uncharacterized LOC105371059	ncRNA	-	-	-	-	20201124	-
9606	105371060	LOC105371060	-	-	-	16	16p13.3	uncharacterized LOC105371060	ncRNA	-	-	-	-	20201124	-
9606	105371062	LOC105371062	-	-	-	16	16p13.3	uncharacterized LOC105371062	ncRNA	-	-	-	-	20201124	-
9606	105371063	LOC105371063	-	-	-	16	16p13.3	putative uncharacterized protein encoded by LINC00596	protein-coding	-	-	-	putative uncharacterized protein encoded by LINC00596	20201124	-
9606	105371064	LOC105371064	-	-	-	16	16p13.3	uncharacterized LOC105371064	ncRNA	-	-	-	-	20201124	-
9606	105371066	LINC02164	-	-	HGNC:HGNC:53025	16	16p13.3	long intergenic non-protein coding RNA 2164	ncRNA	LINC02164	long intergenic non-protein coding RNA 2164	O	-	20201124	-
9606	105371067	LOC105371067	-	-	Ensembl:ENSG00000285567	16	16p13.3	uncharacterized LOC105371067	ncRNA	-	-	-	-	20201124	-
9606	105371068	LOC105371068	-	-	-	16	16p13.3	uncharacterized LOC105371068	ncRNA	-	-	-	-	20201124	-
9606	105371069	LOC105371069	-	-	-	16	16p13.2	uncharacterized LOC105371069	ncRNA	-	-	-	CTD-2535I10.1	20201124	-
9606	105371070	LOC105371070	-	-	-	16	16p13.2	uncharacterized LOC105371070	ncRNA	-	-	-	-	20201124	-
9606	105371071	LINC02152	-	-	HGNC:HGNC:53014	16	16p13.2	long intergenic non-protein coding RNA 2152	ncRNA	LINC02152	long intergenic non-protein coding RNA 2152	O	-	20201124	-
9606	105371072	LOC105371072	-	-	-	16	16p13.2	uncharacterized LOC105371072	ncRNA	-	-	-	-	20201124	-
9606	105371074	USP7-AS1	-	-	HGNC:HGNC:55379	16	16p13.2	USP7 antisense RNA 1	ncRNA	USP7-AS1	USP7 antisense RNA 1	O	-	20201124	-
9606	105371075	LOC105371075	-	-	-	16	16p13.2	uncharacterized LOC105371075	ncRNA	-	-	-	-	20201124	-
9606	105371076	LOC105371076	-	-	-	16	16p13.2	uncharacterized LOC105371076	ncRNA	-	-	-	-	20201124	-
9606	105371077	LOC105371077	-	-	-	16	16p13.2	uncharacterized LOC105371077	ncRNA	-	-	-	-	20201124	-
9606	105371078	LOC105371078	-	-	-	16	16p13.2	uncharacterized LOC105371078	ncRNA	-	-	-	-	20201124	-
9606	105371079	LOC105371079	-	-	-	16	16p13.13	uncharacterized LOC105371079	ncRNA	-	-	-	-	20201124	-
9606	105371080	LOC105371080	-	-	-	16	16p13.13	uncharacterized LOC105371080	ncRNA	-	-	-	-	20201124	-
9606	105371081	LOC105371081	-	-	-	16	16p13.13	uncharacterized LOC105371081	ncRNA	-	-	-	-	20201124	-
9606	105371082	LOC105371082	-	-	-	16	16p13.13	uncharacterized LOC105371082	ncRNA	-	-	-	-	20201124	-
9606	105371083	LOC105371083	-	-	Ensembl:ENSG00000263080	16	16p13.13	uncharacterized LOC105371083	ncRNA	-	-	-	-	20201124	-
9606	105371084	RSL1D1-DT	-	-	HGNC:HGNC:55337|Ensembl:ENSG00000263307	16	16p13.13	RSL1D1 divergent transcript	ncRNA	RSL1D1-DT	RSL1D1 divergent transcript	O	-	20201124	-
9606	105371085	LOC105371085	-	-	-	16	16p13.12	uncharacterized LOC105371085	ncRNA	-	-	-	CTD-3037G24.4	20201124	-
9606	105371087	LOC105371087	-	-	-	16	16p13.13	uncharacterized LOC105371087	ncRNA	-	-	-	-	20201124	-
9606	105371088	LOC105371088	-	-	-	16	16p13.12	uncharacterized LOC105371088	ncRNA	-	-	-	-	20201124	-
9606	105371089	LOC105371089	-	-	-	16	16p13.12	uncharacterized LOC105371089	ncRNA	-	-	-	CTD-2583P5.3	20201124	-
9606	105371090	LOC105371090	-	-	-	16	16p13.12	uncharacterized LOC105371090	ncRNA	-	-	-	CTD-2583P5.1	20201124	-
9606	105371091	LOC105371091	-	-	-	16	16p13.12	uncharacterized LOC105371091	ncRNA	-	-	-	-	20201124	-
9606	105371092	LOC105371092	-	-	-	16	16p13.12	uncharacterized LOC105371092	ncRNA	-	-	-	-	20201124	-
9606	105371093	LOC105371093	-	-	-	16	16p13.12	uncharacterized LOC105371093	ncRNA	-	-	-	-	20201124	-
9606	105371094	LOC105371094	-	-	-	16	16p13.12	uncharacterized LOC105371094	ncRNA	-	-	-	-	20201124	-
9606	105371095	LOC105371095	-	-	-	16	16p13.12-p13.11	collagen alpha-3(IX) chain-like	protein-coding	-	-	-	collagen alpha-3(IX) chain-like	20201124	-
9606	105371096	LOC105371096	-	-	-	16	16p13.11	uncharacterized LOC105371096	ncRNA	-	-	-	-	20201124	-
9606	105371097	LOC105371097	-	-	-	16	16p13.11	uncharacterized LOC105371097	ncRNA	-	-	-	-	20201124	-
9606	105371098	LOC105371098	-	-	-	16	16p13.11	uncharacterized LOC105371098	ncRNA	-	-	-	-	20201124	-
9606	105371099	LOC105371099	-	-	-	16	16p13.11	uncharacterized LOC105371099	ncRNA	-	-	-	-	20201124	-
9606	105371100	LOC105371100	-	-	-	16	16p13.11	uncharacterized LOC105371100	ncRNA	-	-	-	-	20201124	-
9606	105371102	LOC105371102	-	-	-	16	16p13.11	uncharacterized LOC105371102	ncRNA	-	-	-	-	20201124	-
9606	105371103	LOC105371103	-	-	-	16	16p13.11	uncharacterized LOC105371103	ncRNA	-	-	-	-	20201124	-
9606	105371105	LOC105371105	-	-	-	16	16p13.11	uncharacterized LOC105371105	ncRNA	-	-	-	-	20201124	-
9606	105371106	LOC105371106	-	-	-	16	16p12.3	uncharacterized LOC105371106	ncRNA	-	-	-	-	20201124	-
9606	105371108	LOC105371108	-	-	-	16	16p12.3	uncharacterized LOC105371108	ncRNA	-	-	-	-	20201124	-
9606	105371113	LINC02858	-	-	HGNC:HGNC:54395|Ensembl:ENSG00000285869	16	16p12.3	long intergenic non-protein coding RNA 2858	ncRNA	LINC02858	long intergenic non-protein coding RNA 2858	O	-	20201124	-
9606	105371114	LOC105371114	-	-	-	16	16p12.3	uncharacterized LOC105371114	ncRNA	-	-	-	CTA-363E6.2	20201124	-
9606	105371115	LOC105371115	-	-	-	16	16p12.3	uncharacterized LOC105371115	ncRNA	-	-	-	CTD-2380F24.1	20201124	-
9606	105371116	LOC105371116	-	-	-	16	16p12.3	uncharacterized LOC105371116	ncRNA	-	-	-	-	20201124	-
9606	105371117	LOC105371117	-	-	-	16	16p12.3	uncharacterized LOC105371117	ncRNA	-	-	-	-	20201124	-
9606	105371119	LOC105371119	-	-	-	16	16p12.3	uncharacterized LOC105371119	ncRNA	-	-	-	CTD-2194A8.2	20201124	-
9606	105371120	LOC105371120	-	-	-	16	16p12.3	uncharacterized LOC105371120	ncRNA	-	-	-	-	20201124	-
9606	105371121	LOC105371121	-	-	-	16	16p12.3	uncharacterized LOC105371121	ncRNA	-	-	-	-	20201124	-
9606	105371123	LOC105371123	-	-	-	16	16p12.2	uncharacterized LOC105371123	ncRNA	-	-	-	-	20201124	-
9606	105371125	LOC105371125	-	-	-	16	16p12.2	uncharacterized LOC105371125	ncRNA	-	-	-	-	20201124	-
9606	105371126	LOC105371126	-	-	-	16	16p12.2	uncharacterized LOC105371126	ncRNA	-	-	-	-	20201124	-
9606	105371129	LOC105371129	-	-	-	16	16p12.2	uncharacterized LOC105371129	ncRNA	-	-	-	-	20201124	-
9606	105371130	MFSD13B	-	-	HGNC:HGNC:52163|Ensembl:ENSG00000230872	16	16p12.2	major facilitator superfamily domain containing 13B (pseudogene)	pseudo	MFSD13B	major facilitator superfamily domain containing 13B (pseudogene)	O	-	20201124	-
9606	105371131	LOC105371131	-	-	-	16	16p12.2	uncharacterized LOC105371131	ncRNA	-	-	-	-	20201124	-
9606	105371132	LOC105371132	-	-	-	16	16p12.2	uncharacterized LOC105371132	ncRNA	-	-	-	-	20201124	-
9606	105371141	LOC105371141	-	-	-	16	16p12.2	uncharacterized LOC105371141	ncRNA	-	-	-	-	20201124	-
9606	105371142	LINC02194	-	LINC2194	HGNC:HGNC:53057|Ensembl:ENSG00000260264	16	16p12.1	long intergenic non-protein coding RNA 2194	ncRNA	LINC02194	long intergenic non-protein coding RNA 2194	O	-	20201124	-
9606	105371143	LOC105371143	-	-	-	16	16p12.1	uncharacterized LOC105371143	ncRNA	-	-	-	-	20201124	-
9606	105371146	LINC02191	-	-	HGNC:HGNC:53053	16	16p12.1	long intergenic non-protein coding RNA 2191	ncRNA	LINC02191	long intergenic non-protein coding RNA 2191	O	CTA-249B10.1	20201124	-
9606	105371147	LOC105371147	-	-	-	16	16p12.1	uncharacterized LOC105371147	ncRNA	-	-	-	-	20201124	-
9606	105371149	LOC105371149	-	-	-	16	16p12.1	uncharacterized LOC105371149	ncRNA	-	-	-	-	20201124	-
9606	105371150	LOC105371150	-	-	-	16	16p12.1	uncharacterized LOC105371150	ncRNA	-	-	-	-	20201124	-
9606	105371152	LINC02195	-	-	HGNC:HGNC:53058	16	16p12.1	long intergenic non-protein coding RNA 2195	ncRNA	LINC02195	long intergenic non-protein coding RNA 2195	O	-	20201124	-
9606	105371153	LOC105371153	-	-	-	16	16p12.1	uncharacterized LOC105371153	ncRNA	-	-	-	-	20201124	-
9606	105371154	LOC105371154	-	-	-	16	16p12.1	uncharacterized LOC105371154	ncRNA	-	-	-	-	20201124	-
9606	105371155	LOC105371155	-	-	-	16	16p12.1	uncharacterized LOC105371155	ncRNA	-	-	-	-	20201124	-
9606	105371156	LINC02129	-	-	HGNC:HGNC:52988	16	16p12.1	long intergenic non-protein coding RNA 2129	ncRNA	LINC02129	long intergenic non-protein coding RNA 2129	O	-	20201124	-
9606	105371157	LOC105371157	-	-	-	16	16p12.1	uncharacterized LOC105371157	ncRNA	-	-	-	-	20201124	-
9606	105371159	LOC105371159	-	-	-	16	16p11.2	uncharacterized LOC105371159	ncRNA	-	-	-	-	20201124	-
9606	105371167	LOC105371167	-	-	-	16	16p11.2	uncharacterized LOC105371167	ncRNA	-	-	-	-	20201124	-
9606	105371168	LOC105371168	-	-	-	16	16p11.2	uncharacterized LOC105371168	ncRNA	-	-	-	-	20201124	-
9606	105371172	LOC105371172	-	-	-	1	1q21.1	uncharacterized LOC105371172	ncRNA	-	-	-	-	20201124	-
9606	105371173	LINC02190	-	-	HGNC:HGNC:53052	16	16p11.2	long intergenic non-protein coding RNA 2190	ncRNA	LINC02190	long intergenic non-protein coding RNA 2190	O	CTD-2014E2.2|CTD-2014E2.6	20201124	-
9606	105371174	LOC105371174	-	-	-	16	16p11.2	uncharacterized LOC105371174	ncRNA	-	-	-	-	20201124	-
9606	105371175	LOC105371175	-	-	-	1	1q21.1	uncharacterized LOC105371175	ncRNA	-	-	-	-	20201124	-
9606	105371177	LOC105371177	-	-	-	16	16p11.2	uncharacterized LOC105371177	ncRNA	-	-	-	-	20201124	-
9606	105371184	LINC02867	-	LA16c-313D11.9	HGNC:HGNC:54519|Ensembl:ENSG00000260394	16	16p13.3	long intergenic non-protein coding RNA 2867	pseudo	LINC02867	long intergenic non-protein coding RNA 2867	O	uncharacterized protein LOC440330	20201124	-
9606	105371191	LOC105371191	-	-	-	16	16p11.2	translation initiation factor IF-2-like	protein-coding	-	-	-	uncharacterized protein LOC105371191	20201124	-
9606	105371195	LOC105371195	-	-	-	16	16p11.2	uncharacterized LOC105371195	ncRNA	-	-	-	-	20201124	-
9606	105371196	LOC105371196	-	-	-	1	1q21.1	uncharacterized LOC105371196	ncRNA	-	-	-	-	20201124	-
9606	105371197	LOC105371197	-	-	-	16	16p11.2	uncharacterized LOC105371197	ncRNA	-	-	-	-	20201124	-
9606	105371198	LOC105371198	-	-	-	16	16p11.1	uncharacterized LOC105371198	ncRNA	-	-	-	-	20201124	-
9606	105371199	LOC105371199	-	-	-	16	16p11.1	uncharacterized LOC105371199	ncRNA	-	-	-	-	20201124	-
9606	105371200	LOC105371200	-	-	Ensembl:ENSG00000260958	16	16p11.2	uncharacterized LOC105371200	ncRNA	-	-	-	-	20201124	-
9606	105371201	LOC105371201	-	-	-	16	16p11.1	uncharacterized LOC105371201	ncRNA	-	-	-	-	20201124	-
9606	105371203	LOC105371203	-	-	-	16	16p11.1	uncharacterized LOC105371203	ncRNA	-	-	-	-	20201124	-
9606	105371204	LOC105371204	-	-	-	16	16p11.1	uncharacterized LOC105371204	ncRNA	-	-	-	-	20201124	-
9606	105371206	LOC105371206	-	-	-	1	1q21.1	uncharacterized LOC105371206	ncRNA	-	-	-	-	20201124	-
9606	105371207	LOC105371207	-	-	-	1	1q21.1	uncharacterized LOC105371207	ncRNA	-	-	-	-	20201124	-
9606	105371209	LOC105371209	-	-	-	1	1q21.1	uncharacterized LOC105371209	ncRNA	-	-	-	-	20201124	-
9606	105371211	LOC105371211	-	-	-	1	1q21.1	uncharacterized LOC105371211	ncRNA	-	-	-	-	20201124	-
9606	105371214	LOC105371214	-	-	-	1	1q21.1	uncharacterized LOC105371214	ncRNA	-	-	-	-	20201124	-
9606	105371215	LOC105371215	-	-	-	1	1q21.1	uncharacterized LOC105371215	ncRNA	-	-	-	-	20201124	-
9606	105371216	LOC105371216	-	-	-	1	1q21.1	uncharacterized LOC105371216	ncRNA	-	-	-	-	20201124	-
9606	105371217	LOC105371217	-	-	-	1	1q21.1	uncharacterized LOC105371217	ncRNA	-	-	-	-	20201124	-
9606	105371219	LOC105371219	-	-	-	1	1q21.1	uncharacterized LOC105371219	ncRNA	-	-	-	-	20201124	-
9606	105371222	LOC105371222	-	-	-	1	1q21.2	uncharacterized LOC105371222	ncRNA	-	-	-	-	20201124	-
9606	105371223	LOC105371223	-	-	-	1	1q21.2	uncharacterized LOC105371223	ncRNA	-	-	-	-	20201124	-
9606	105371224	LOC105371224	-	-	-	1	1q21.2	uncharacterized LOC105371224	ncRNA	-	-	-	-	20201124	-
9606	105371225	LOC105371225	-	-	-	1	1q21.2	uncharacterized LOC105371225	ncRNA	-	-	-	-	20201124	-
9606	105371226	LINC01731	-	-	HGNC:HGNC:52519	1	1q21.2	long intergenic non-protein coding RNA 1731	ncRNA	LINC01731	long intergenic non-protein coding RNA 1731	O	-	20201124	-
9606	105371227	LOC105371227	-	-	-	1	1q21.2	uncharacterized LOC105371227	ncRNA	-	-	-	-	20201124	-
9606	105371228	LINC02804	-	-	HGNC:HGNC:54338	1	1q21.2	long intergenic non-protein coding RNA 2804	ncRNA	LINC02804	long intergenic non-protein coding RNA 2804	O	-	20201124	-
9606	105371229	LOC105371229	-	-	-	1	1q21.2	uncharacterized LOC105371229	ncRNA	-	-	-	-	20201124	-
9606	105371230	LOC105371230	-	-	-	1	1q21.2	uncharacterized LOC105371230	ncRNA	-	-	-	-	20201124	-
9606	105371231	LOC105371231	-	-	-	1	1q21.1	uncharacterized LOC105371231	ncRNA	-	-	-	-	20201124	-
9606	105371233	LOC105371233	-	-	-	1	1q21.1	uncharacterized LOC105371233	ncRNA	-	-	-	-	20201124	-
9606	105371235	LOC105371235	-	-	-	1	1q21.1	uncharacterized LOC105371235	ncRNA	-	-	-	-	20201124	-
9606	105371236	LOC105371236	-	-	-	16	16q12.1	uncharacterized LOC105371236	ncRNA	-	-	-	-	20201124	-
9606	105371237	LOC105371237	-	-	-	16	16q12.1	uncharacterized LOC105371237	ncRNA	-	-	-	-	20201124	-
9606	105371238	LINC02134	-	-	HGNC:HGNC:52994	16	16q12.1	long intergenic non-protein coding RNA 2134	ncRNA	LINC02134	long intergenic non-protein coding RNA 2134	O	-	20201124	-
9606	105371239	LOC105371239	-	-	-	16	16q12.1	probable ribosome biogenesis protein RLP24 pseudogene	pseudo	-	-	-	-	20201124	-
9606	105371240	LOC105371240	-	-	-	16	16q12.1	uncharacterized LOC105371240	ncRNA	-	-	-	-	20201124	-
9606	105371241	LOC105371241	-	-	-	16	16q12.1	uncharacterized LOC105371241	ncRNA	-	-	-	-	20201124	-
9606	105371242	PPIAL4H	-	-	HGNC:HGNC:53889|Ensembl:ENSG00000270339	1	1q21.1	peptidylprolyl isomerase A like 4H	protein-coding	PPIAL4H	peptidylprolyl isomerase A like 4H	O	peptidyl-prolyl cis-trans isomerase A-like 4H|PPIase A-like 4H|peptidyl-prolyl cis-trans isomerase A-like 4C	20201124	-
9606	105371243	LOC105371243	-	-	-	16	16q12.1	uncharacterized LOC105371243	ncRNA	-	-	-	-	20201124	-
9606	105371244	LOC105371244	-	-	-	16	16q12.1	uncharacterized LOC105371244	ncRNA	-	-	-	-	20201124	-
9606	105371245	LOC105371245	-	-	-	16	16q12.1	uncharacterized LOC105371245	ncRNA	-	-	-	-	20201124	-
9606	105371248	LINC02178	-	-	HGNC:HGNC:53040|Ensembl:ENSG00000261092	16	16q12.1	long intergenic non-protein coding RNA 2178	ncRNA	LINC02178	long intergenic non-protein coding RNA 2178	O	-	20201124	-
9606	105371251	LOC105371251	-	-	-	16	16q12.1	uncharacterized LOC105371251	ncRNA	-	-	-	-	20201124	-
9606	105371252	LINC02168	-	-	HGNC:HGNC:53030|Ensembl:ENSG00000261703	16	16q12.1	long intergenic non-protein coding RNA 2168	ncRNA	LINC02168	long intergenic non-protein coding RNA 2168	O	-	20201124	-
9606	105371253	LOC105371253	-	-	-	16	16q12.1	uncharacterized LOC105371253	protein-coding	-	-	-	uncharacterized protein LOC105371253	20201124	-
9606	105371254	LOC105371254	-	-	-	1	1q21.1	uncharacterized LOC105371254	ncRNA	-	-	-	-	20201124	-
9606	105371256	LOC105371256	-	-	-	16	16q12.1	uncharacterized LOC105371256	ncRNA	-	-	-	-	20201124	-
9606	105371257	LOC105371257	-	-	-	16	16q12.1	uncharacterized LOC105371257	ncRNA	-	-	-	-	20201124	-
9606	105371259	LOC105371259	-	-	-	16	16q12.1	uncharacterized LOC105371259	ncRNA	-	-	-	-	20201124	-
```
