## Additional file 3 for "Novel Driver Strength Index highlights important cancer genes in TCGA PanCanAtlas patients": Homo_sapiens.gene_info (part 13 of 14)

```
9606	106480879	RN7SKP147	-	-	HGNC:HGNC:45871|Ensembl:ENSG00000252963	21	21q21.1	RN7SK pseudogene 147	pseudo	RN7SKP147	RN7SK pseudogene 147	O	RNA, 7SK small nuclear pseudogene 147	20201124	-
9606	106480880	RN7SKP150	-	-	HGNC:HGNC:45874	5	5q35.3	RN7SK pseudogene 150	pseudo	RN7SKP150	RN7SK pseudogene 150	O	RNA, 7SK small nuclear pseudogene 150	20201124	-
9606	106480881	RN7SKP154	-	-	HGNC:HGNC:45878|Ensembl:ENSG00000222068	2	2q21.2	RN7SK pseudogene 154	pseudo	RN7SKP154	RN7SK pseudogene 154	O	RNA, 7SK small nuclear pseudogene 154	20201124	-
9606	106480882	RN7SKP156	-	-	HGNC:HGNC:45880|Ensembl:ENSG00000222240	1	1q31.1	RN7SK pseudogene 156	pseudo	RN7SKP156	RN7SK pseudogene 156	O	RNA, 7SK small nuclear pseudogene 156	20201124	-
9606	106480883	RN7SKP158	-	-	HGNC:HGNC:45882|Ensembl:ENSG00000222385	11	11p14.1	RN7SK pseudogene 158	pseudo	RN7SKP158	RN7SK pseudogene 158	O	RNA, 7SK small nuclear pseudogene 158	20201124	-
9606	106480884	RN7SKP162	-	-	HGNC:HGNC:45886	12	12p13.1	RN7SK pseudogene 162	pseudo	RN7SKP162	RN7SK pseudogene 162	O	RNA, 7SK small nuclear pseudogene 162	20201124	-
9606	106480885	RN7SKP164	-	-	HGNC:HGNC:45888|Ensembl:ENSG00000251947	2	2p12	RN7SK pseudogene 164	pseudo	RN7SKP164	RN7SK pseudogene 164	O	RNA, 7SK small nuclear pseudogene 164	20201124	-
9606	106480886	RN7SKP169	-	-	HGNC:HGNC:45893|Ensembl:ENSG00000223056	22	22q12.1	RN7SK pseudogene 169	pseudo	RN7SKP169	RN7SK pseudogene 169	O	RNA, 7SK small nuclear pseudogene 169	20201124	-
9606	106480887	RN7SKP171	-	-	HGNC:HGNC:45895|Ensembl:ENSG00000201287	9	9p13.2	RN7SK pseudogene 171	pseudo	RN7SKP171	RN7SK pseudogene 171	O	RNA, 7SK small nuclear pseudogene 171	20201124	-
9606	106480888	RN7SKP180	-	-	HGNC:HGNC:45904	17	17q24.3	RN7SK pseudogene 180	pseudo	RN7SKP180	RN7SK pseudogene 180	O	RNA, 7SK small nuclear pseudogene 180	20201124	-
9606	106480889	RN7SKP183	-	-	HGNC:HGNC:45907|Ensembl:ENSG00000252978	X	Xp22.12	RN7SK pseudogene 183	pseudo	RN7SKP183	RN7SK pseudogene 183	O	RNA, 7SK small nuclear pseudogene 183	20201124	-
9606	106480890	RN7SKP187	-	-	HGNC:HGNC:45911|Ensembl:ENSG00000202406	7	7q31.1	RN7SK pseudogene 187	pseudo	RN7SKP187	RN7SK pseudogene 187	O	RNA, 7SK small nuclear pseudogene 187	20201124	-
9606	106480891	RN7SKP190	-	-	HGNC:HGNC:45914|Ensembl:ENSG00000251888	16	16q23.3	RN7SK pseudogene 190	pseudo	RN7SKP190	RN7SK pseudogene 190	O	RNA, 7SK small nuclear pseudogene 190	20201124	-
9606	106480892	RN7SKP192	-	-	HGNC:HGNC:45916|Ensembl:ENSG00000223223	11	11q12.1	RN7SK pseudogene 192	pseudo	RN7SKP192	RN7SK pseudogene 192	O	RNA, 7SK small nuclear pseudogene 192	20201124	-
9606	106480893	RN7SKP194	-	-	HGNC:HGNC:45918|Ensembl:ENSG00000223260	X	Xq21.33	RN7SK pseudogene 194	pseudo	RN7SKP194	RN7SK pseudogene 194	O	RNA, 7SK small nuclear pseudogene 194	20201124	-
9606	106480894	RN7SKP197	-	-	HGNC:HGNC:45921|Ensembl:ENSG00000252886	12	12q24.23	RN7SK pseudogene 197	pseudo	RN7SKP197	RN7SK pseudogene 197	O	RNA, 7SK small nuclear pseudogene 197	20201124	-
9606	106480895	RN7SKP200	-	-	HGNC:HGNC:45924	2	2q33.3	RN7SK pseudogene 200	pseudo	RN7SKP200	RN7SK pseudogene 200	O	RNA, 7SK small nuclear pseudogene 200	20201124	-
9606	106480896	RN7SKP204	-	-	HGNC:HGNC:45928|Ensembl:ENSG00000202351	6	6p23	RN7SK pseudogene 204	pseudo	RN7SKP204	RN7SK pseudogene 204	O	RNA, 7SK small nuclear pseudogene 204	20201124	-
9606	106480897	RN7SKP207	-	-	HGNC:HGNC:45931|Ensembl:ENSG00000223136	5	5p13.3	RN7SK pseudogene 207	pseudo	RN7SKP207	RN7SK pseudogene 207	O	RNA, 7SK small nuclear pseudogene 207	20201124	-
9606	106480898	RN7SKP210	-	-	HGNC:HGNC:45934|Ensembl:ENSG00000238875	22	22q13.1	RN7SK pseudogene 210	pseudo	RN7SKP210	RN7SK pseudogene 210	O	RNA, 7SK small nuclear pseudogene 210	20201124	-
9606	106480899	RN7SKP213	-	-	HGNC:HGNC:45937|Ensembl:ENSG00000222678	2	2q35	RN7SK pseudogene 213	pseudo	RN7SKP213	RN7SK pseudogene 213	O	RNA, 7SK small nuclear pseudogene 213	20201124	-
9606	106480900	RN7SKP218	-	-	HGNC:HGNC:45942|Ensembl:ENSG00000222154	7	7p12.1	RN7SK pseudogene 218	pseudo	RN7SKP218	RN7SK pseudogene 218	O	RNA, 7SK small nuclear pseudogene 218	20201124	-
9606	106480901	RN7SKP220	-	-	HGNC:HGNC:45944|Ensembl:ENSG00000222543	10	10p12.1	RN7SK pseudogene 220	pseudo	RN7SKP220	RN7SK pseudogene 220	O	RNA, 7SK small nuclear pseudogene 220	20201124	-
9606	106480902	RN7SKP224	-	-	HGNC:HGNC:45948	2	2p16.3	RN7SK pseudogene 224	pseudo	RN7SKP224	RN7SK pseudogene 224	O	RNA, 7SK small nuclear pseudogene 224	20201124	-
9606	106480903	RN7SKP226	-	-	HGNC:HGNC:45950|Ensembl:ENSG00000201782	8	8q24.21	RN7SK pseudogene 226	pseudo	RN7SKP226	RN7SK pseudogene 226	O	RNA, 7SK small nuclear pseudogene 226	20201124	-
9606	106480904	RN7SKP229	-	-	HGNC:HGNC:45953	1	1q25.3	RN7SK pseudogene 229	pseudo	RN7SKP229	RN7SK pseudogene 229	O	RNA, 7SK small nuclear pseudogene 229	20201124	-
9606	106480905	RN7SKP232	-	-	HGNC:HGNC:45956|Ensembl:ENSG00000222102	5	5q33.1	RN7SK pseudogene 232	pseudo	RN7SKP232	RN7SK pseudogene 232	O	RNA, 7SK small nuclear pseudogene 232	20201124	-
9606	106480906	RN7SKP236	-	-	HGNC:HGNC:45960|Ensembl:ENSG00000274662	21	21q21.2	RN7SK pseudogene 236	pseudo	RN7SKP236	RN7SK pseudogene 236	O	RNA, 7SK small nuclear pseudogene 236	20201124	-
9606	106480907	RN7SKP239	-	-	HGNC:HGNC:45963|Ensembl:ENSG00000201684	11	11q13.2	RN7SK pseudogene 239	pseudo	RN7SKP239	RN7SK pseudogene 239	O	RNA, 7SK small nuclear pseudogene 239	20201124	-
9606	106480908	RN7SKP242	-	-	HGNC:HGNC:45966|Ensembl:ENSG00000251776	9	9q21.32	RN7SK pseudogene 242	pseudo	RN7SKP242	RN7SK pseudogene 242	O	RNA, 7SK small nuclear pseudogene 242	20201124	-
9606	106480909	RN7SKP245	-	-	HGNC:HGNC:45969	6	6q23.2	RN7SK pseudogene 245	pseudo	RN7SKP245	RN7SK pseudogene 245	O	RNA, 7SK small nuclear pseudogene 245	20201124	-
9606	106480910	RN7SKP249	-	-	HGNC:HGNC:45973	8	8q22.3	RN7SK pseudogene 249	pseudo	RN7SKP249	RN7SK pseudogene 249	O	RNA, 7SK small nuclear pseudogene 249	20201124	-
9606	106480911	RN7SKP256	-	-	HGNC:HGNC:45980|Ensembl:ENSG00000253010	6	6p12.1	RN7SK pseudogene 256	pseudo	RN7SKP256	RN7SK pseudogene 256	O	RNA, 7SK small nuclear pseudogene 256	20201124	-
9606	106480912	RN7SKP258	-	-	HGNC:HGNC:45982|Ensembl:ENSG00000252960	9	9p22.1	RN7SK pseudogene 258	pseudo	RN7SKP258	RN7SK pseudogene 258	O	RNA, 7SK small nuclear pseudogene 258	20201124	-
9606	106480913	RN7SKP263	-	-	HGNC:HGNC:45987|Ensembl:ENSG00000223126	12	12q22	RN7SK pseudogene 263	pseudo	RN7SKP263	RN7SK pseudogene 263	O	RNA, 7SK small nuclear pseudogene 263	20201124	-
9606	106480914	RN7SKP265	-	-	HGNC:HGNC:45989|Ensembl:ENSG00000252257	3	3q26.33	RN7SK pseudogene 265	pseudo	RN7SKP265	RN7SK pseudogene 265	O	RNA, 7SK small nuclear pseudogene 265	20201124	-
9606	106480915	RN7SKP269	-	-	HGNC:HGNC:45993	1	1p36.22	RN7SK pseudogene 269	pseudo	RN7SKP269	RN7SK pseudogene 269	O	RNA, 7SK small nuclear pseudogene 269	20201124	-
9606	106480916	RN7SKP271	-	-	HGNC:HGNC:45995	20	20q11.22	RN7SK pseudogene 271	pseudo	RN7SKP271	RN7SK pseudogene 271	O	RNA, 7SK small nuclear pseudogene 271	20201124	-
9606	106480917	RN7SKP275	-	-	HGNC:HGNC:45999|Ensembl:ENSG00000201496	4	4p16.2	RN7SK pseudogene 275	pseudo	RN7SKP275	RN7SK pseudogene 275	O	RNA, 7SK small nuclear pseudogene 275	20201124	-
9606	106480918	RN7SKP278	-	-	HGNC:HGNC:46002|Ensembl:ENSG00000222436	10	10q25.1	RN7SK pseudogene 278	pseudo	RN7SKP278	RN7SK pseudogene 278	O	RNA, 7SK small nuclear pseudogene 278	20201124	-
9606	106480919	RN7SKP282	-	-	HGNC:HGNC:46006|Ensembl:ENSG00000252633	Y	Yp11.2	RN7SK pseudogene 282	pseudo	RN7SKP282	RN7SK pseudogene 282	O	RNA, 7SK small nuclear pseudogene 282	20201124	-
9606	106480920	RN7SKP285	-	-	HGNC:HGNC:46009|Ensembl:ENSG00000222069	1	1p21.1	RN7SK pseudogene 285	pseudo	RN7SKP285	RN7SK pseudogene 285	O	RNA, 7SK small nuclear pseudogene 285	20201124	-
9606	106480921	RN7SKP287	-	-	HGNC:HGNC:46011|Ensembl:ENSG00000252355	11	11p11.2	RN7SK pseudogene 287	pseudo	RN7SKP287	RN7SK pseudogene 287	O	RNA, 7SK small nuclear pseudogene 287	20201124	-
9606	106480922	RN7SKP291	-	-	HGNC:HGNC:46015	1	1p32.3	RN7SK pseudogene 291	pseudo	RN7SKP291	RN7SK pseudogene 291	O	RNA, 7SK small nuclear pseudogene 291	20201124	-
9606	106480923	RN7SKP293	-	-	HGNC:HGNC:46017|Ensembl:ENSG00000223321	6	6p24.1	RN7SK pseudogene 293	pseudo	RN7SKP293	RN7SK pseudogene 293	O	RNA, 7SK small nuclear pseudogene 293	20201124	-
9606	106480924	RN7SKP295	-	-	HGNC:HGNC:46019|Ensembl:ENSG00000253073	5	5q14.3	RN7SK pseudogene 295	pseudo	RN7SKP295	RN7SK pseudogene 295	O	RNA, 7SK small nuclear pseudogene 295	20201124	-
9606	106480925	RN7SKP299	-	-	HGNC:HGNC:46023|Ensembl:ENSG00000271765	6	6q23.3	RN7SK pseudogene 299	pseudo	RN7SKP299	RN7SK pseudogene 299	O	RNA, 7SK small nuclear pseudogene 299	20201124	-
9606	106480926	RN7SL12P	-	-	HGNC:HGNC:46028|Ensembl:ENSG00000239553	11	11q13.2	RNA, 7SL, cytoplasmic 12, pseudogene	pseudo	RN7SL12P	RNA, 7SL, cytoplasmic 12, pseudogene	O	-	20201124	-
9606	106480927	RN7SL18P	-	-	HGNC:HGNC:46034|Ensembl:ENSG00000241625	2	2p15	RNA, 7SL, cytoplasmic 18, pseudogene	pseudo	RN7SL18P	RNA, 7SL, cytoplasmic 18, pseudogene	O	-	20201124	-
9606	106480928	RN7SL22P	-	-	HGNC:HGNC:46038|Ensembl:ENSG00000243136	9	9p13.3	RNA, 7SL, cytoplasmic 22, pseudogene	pseudo	RN7SL22P	RNA, 7SL, cytoplasmic 22, pseudogene	O	-	20201124	-
9606	106480929	RN7SL28P	-	-	HGNC:HGNC:46044|Ensembl:ENSG00000244512	4	4q35.1	RNA, 7SL, cytoplasmic 28, pseudogene	pseudo	RN7SL28P	RNA, 7SL, cytoplasmic 28, pseudogene	O	-	20201124	-
9606	106480930	RN7SL32P	-	-	HGNC:HGNC:46048|Ensembl:ENSG00000263941	2	2q37.1	RNA, 7SL, cytoplasmic 32, pseudogene	pseudo	RN7SL32P	RNA, 7SL, cytoplasmic 32, pseudogene	O	-	20201124	-
9606	106480931	RN7SL35P	-	-	HGNC:HGNC:46051|Ensembl:ENSG00000240347	7	7q21.11	RNA, 7SL, cytoplasmic 35, pseudogene	pseudo	RN7SL35P	RNA, 7SL, cytoplasmic 35, pseudogene	O	-	20201124	-
9606	106480932	RN7SL38P	-	-	HGNC:HGNC:46054|Ensembl:ENSG00000240481	12	12p12.1	RNA, 7SL, cytoplasmic 38, pseudogene	pseudo	RN7SL38P	RNA, 7SL, cytoplasmic 38, pseudogene	O	-	20201124	-
9606	106480933	RN7SL41P	-	-	HGNC:HGNC:46057|Ensembl:ENSG00000241550	8	8q21.13	RNA, 7SL, cytoplasmic 41, pseudogene	pseudo	RN7SL41P	RNA, 7SL, cytoplasmic 41, pseudogene	O	-	20201124	-
9606	106480934	RN7SL44P	-	-	HGNC:HGNC:46060|Ensembl:ENSG00000263841	1	1q21.3	RNA, 7SL, cytoplasmic 44, pseudogene	pseudo	RN7SL44P	RNA, 7SL, cytoplasmic 44, pseudogene	O	-	20201124	-
9606	106480935	RN7SL49P	-	-	HGNC:HGNC:46065|Ensembl:ENSG00000265802	13	13q14.12	RNA, 7SL, cytoplasmic 49, pseudogene	pseudo	RN7SL49P	RNA, 7SL, cytoplasmic 49, pseudogene	O	-	20201124	-
9606	106480936	RN7SL51P	-	-	HGNC:HGNC:46067|Ensembl:ENSG00000239958	2	2p15	RNA, 7SL, cytoplasmic 51, pseudogene	pseudo	RN7SL51P	RNA, 7SL, cytoplasmic 51, pseudogene	O	-	20201124	-
9606	106480937	RN7SL52P	-	-	HGNC:HGNC:46068|Ensembl:ENSG00000264002	21	21p11.2	RNA, 7SL, cytoplasmic 52, pseudogene	pseudo	RN7SL52P	RNA, 7SL, cytoplasmic 52, pseudogene	O	-	20201124	-
9606	106480938	RN7SL60P	-	-	HGNC:HGNC:46076|Ensembl:ENSG00000243366	13	13q32.2	RNA, 7SL, cytoplasmic 60, pseudogene	pseudo	RN7SL60P	RNA, 7SL, cytoplasmic 60, pseudogene	O	-	20201124	-
9606	106480939	RN7SL63P	-	-	HGNC:HGNC:46079|Ensembl:ENSG00000239744	10	10p11.23	RNA, 7SL, cytoplasmic 63, pseudogene	pseudo	RN7SL63P	RNA, 7SL, cytoplasmic 63, pseudogene	O	-	20201124	-
9606	106480940	RN7SL69P	-	-	HGNC:HGNC:46085|Ensembl:ENSG00000240533	12	12p13.31	RNA, 7SL, cytoplasmic 69, pseudogene	pseudo	RN7SL69P	RNA, 7SL, cytoplasmic 69, pseudogene	O	-	20201124	-
9606	106480941	RN7SL72P	-	-	HGNC:HGNC:46088|Ensembl:ENSG00000243374	7	7q36.1	RNA, 7SL, cytoplasmic 72, pseudogene	pseudo	RN7SL72P	RNA, 7SL, cytoplasmic 72, pseudogene	O	-	20201124	-
9606	106480942	RN7SL74P	-	-	HGNC:HGNC:46090|Ensembl:ENSG00000265260	X	Xq21.33	RNA, 7SL, cytoplasmic 74, pseudogene	pseudo	RN7SL74P	RNA, 7SL, cytoplasmic 74, pseudogene	O	-	20201124	-
9606	106480943	RN7SL79P	-	-	HGNC:HGNC:46095|Ensembl:ENSG00000239595	17	17q11.2	RNA, 7SL, cytoplasmic 79, pseudogene	pseudo	RN7SL79P	RNA, 7SL, cytoplasmic 79, pseudogene	O	-	20201124	-
9606	106480944	RN7SL82P	-	-	HGNC:HGNC:46098|Ensembl:ENSG00000278696	15	15q13.2	RNA, 7SL, cytoplasmic 82, pseudogene	pseudo	RN7SL82P	RNA, 7SL, cytoplasmic 82, pseudogene	O	-	20201124	-
9606	106480945	RN7SL88P	-	-	HGNC:HGNC:46104|Ensembl:ENSG00000277062	12	12q23.1	RNA, 7SL, cytoplasmic 88, pseudogene	pseudo	RN7SL88P	RNA, 7SL, cytoplasmic 88, pseudogene	O	-	20201124	-
9606	106480946	RN7SL91P	-	-	HGNC:HGNC:46107|Ensembl:ENSG00000240439	X	Xp21.3	RNA, 7SL, cytoplasmic 91, pseudogene	pseudo	RN7SL91P	RNA, 7SL, cytoplasmic 91, pseudogene	O	-	20201124	-
9606	106480947	RN7SL93P	-	-	HGNC:HGNC:46109|Ensembl:ENSG00000240327	X	Xq23	RNA, 7SL, cytoplasmic 93, pseudogene	pseudo	RN7SL93P	RNA, 7SL, cytoplasmic 93, pseudogene	O	-	20201124	-
9606	106480948	RN7SL100P	-	-	HGNC:HGNC:46116|Ensembl:ENSG00000240306	9	9p21.2	RNA, 7SL, cytoplasmic 100, pseudogene	pseudo	RN7SL100P	RNA, 7SL, cytoplasmic 100, pseudogene	O	-	20201124	-
9606	106480949	RN7SL104P	-	-	HGNC:HGNC:46120|Ensembl:ENSG00000243541	2	2p24.3	RNA, 7SL, cytoplasmic 104, pseudogene	pseudo	RN7SL104P	RNA, 7SL, cytoplasmic 104, pseudogene	O	-	20201124	-
9606	106480950	RN7SL108P	-	-	HGNC:HGNC:46124|Ensembl:ENSG00000243546	14	14q24.1	RNA, 7SL, cytoplasmic 108, pseudogene	pseudo	RN7SL108P	RNA, 7SL, cytoplasmic 108, pseudogene	O	-	20201124	-
9606	106480951	RN7SL113P	-	-	HGNC:HGNC:46129|Ensembl:ENSG00000278590	2	2p11.2	RNA, 7SL, cytoplasmic 113, pseudogene	pseudo	RN7SL113P	RNA, 7SL, cytoplasmic 113, pseudogene	O	-	20201124	-
9606	106480952	RN7SL118P	-	-	HGNC:HGNC:46134|Ensembl:ENSG00000266420	X	Xq24	RNA, 7SL, cytoplasmic 118, pseudogene	pseudo	RN7SL118P	RNA, 7SL, cytoplasmic 118, pseudogene	O	-	20201124	-
9606	106480953	RN7SL120P	-	-	HGNC:HGNC:46136|Ensembl:ENSG00000244169	3	3p26.3	RNA, 7SL, cytoplasmic 120, pseudogene	pseudo	RN7SL120P	RNA, 7SL, cytoplasmic 120, pseudogene	O	-	20201124	-
9606	106480954	RN7SL122P	-	-	HGNC:HGNC:46138|Ensembl:ENSG00000263529	1	1p35.1	RNA, 7SL, cytoplasmic 122, pseudogene	pseudo	RN7SL122P	RNA, 7SL, cytoplasmic 122, pseudogene	O	-	20201124	-
9606	106480955	RN7SL124P	-	-	HGNC:HGNC:46140|Ensembl:ENSG00000242113	2	2q23.3	RNA, 7SL, cytoplasmic 124, pseudogene	pseudo	RN7SL124P	RNA, 7SL, cytoplasmic 124, pseudogene	O	-	20201124	-
9606	106480956	RN7SL127P	-	-	HGNC:HGNC:46143|Ensembl:ENSG00000242175	4	4q21.21	RNA, 7SL, cytoplasmic 127, pseudogene	pseudo	RN7SL127P	RNA, 7SL, cytoplasmic 127, pseudogene	O	-	20201124	-
9606	106480957	RN7SL131P	-	-	HGNC:HGNC:46147|Ensembl:ENSG00000264592	1	1p34.3	RNA, 7SL, cytoplasmic 131, pseudogene	pseudo	RN7SL131P	RNA, 7SL, cytoplasmic 131, pseudogene	O	-	20201124	-
9606	106480958	RN7SL135P	-	-	HGNC:HGNC:46151|Ensembl:ENSG00000241964	8	8q12.3	RNA, 7SL, cytoplasmic 135, pseudogene	pseudo	RN7SL135P	RNA, 7SL, cytoplasmic 135, pseudogene	O	-	20201124	-
9606	106480959	RN7SL141P	-	-	HGNC:HGNC:46157|Ensembl:ENSG00000243398	3	3q26.31	RNA, 7SL, cytoplasmic 141, pseudogene	pseudo	RN7SL141P	RNA, 7SL, cytoplasmic 141, pseudogene	O	-	20201124	-
9606	106480960	RN7SL144P	-	-	HGNC:HGNC:46160|Ensembl:ENSG00000242559	X	Xp11.4	RNA, 7SL, cytoplasmic 144, pseudogene	pseudo	RN7SL144P	RNA, 7SL, cytoplasmic 144, pseudogene	O	-	20201124	-
9606	106480961	RN7SL149P	-	-	HGNC:HGNC:46165|Ensembl:ENSG00000241834	8	8p11.21	RNA, 7SL, cytoplasmic 149, pseudogene	pseudo	RN7SL149P	RNA, 7SL, cytoplasmic 149, pseudogene	O	-	20201124	-
9606	106480962	RN7SL152P	-	-	HGNC:HGNC:46168|Ensembl:ENSG00000242102	4	4q31.1	RNA, 7SL, cytoplasmic 152, pseudogene	pseudo	RN7SL152P	RNA, 7SL, cytoplasmic 152, pseudogene	O	-	20201124	-
9606	106480963	RN7SL156P	-	-	HGNC:HGNC:46172|Ensembl:ENSG00000242509	20	20q11.23	RNA, 7SL, cytoplasmic 156, pseudogene	pseudo	RN7SL156P	RNA, 7SL, cytoplasmic 156, pseudogene	O	-	20201124	-
9606	106480964	RN7SL160P	-	-	HGNC:HGNC:46176|Ensembl:ENSG00000241159	2	2p13.3	RNA, 7SL, cytoplasmic 160, pseudogene	pseudo	RN7SL160P	RNA, 7SL, cytoplasmic 160, pseudogene	O	-	20201124	-
9606	106480965	RN7SL164P	-	-	HGNC:HGNC:46180|Ensembl:ENSG00000242614	13	13q32.1	RNA, 7SL, cytoplasmic 164, pseudogene	pseudo	RN7SL164P	RNA, 7SL, cytoplasmic 164, pseudogene	O	-	20201124	-
9606	106480966	RN7SL167P	-	-	HGNC:HGNC:46183|Ensembl:ENSG00000242673	11	11q25	RNA, 7SL, cytoplasmic 167, pseudogene	pseudo	RN7SL167P	RNA, 7SL, cytoplasmic 167, pseudogene	O	-	20201124	-
9606	106480967	RN7SL172P	-	-	HGNC:HGNC:46188|Ensembl:ENSG00000243544	3	3q13.33	RNA, 7SL, cytoplasmic 172, pseudogene	pseudo	RN7SL172P	RNA, 7SL, cytoplasmic 172, pseudogene	O	-	20201124	-
9606	106480968	RN7SL176P	-	-	HGNC:HGNC:46192|Ensembl:ENSG00000266610	12	12q23.1	RNA, 7SL, cytoplasmic 176, pseudogene	pseudo	RN7SL176P	RNA, 7SL, cytoplasmic 176, pseudogene	O	-	20201124	-
9606	106480969	RN7SL177P	-	-	HGNC:HGNC:46193|Ensembl:ENSG00000242976	5	5q33.2	RNA, 7SL, cytoplasmic 177, pseudogene	pseudo	RN7SL177P	RNA, 7SL, cytoplasmic 177, pseudogene	O	-	20201124	-
9606	106480970	RN7SL180P	-	-	HGNC:HGNC:46196|Ensembl:ENSG00000242860	1	1p31.3	RNA, 7SL, cytoplasmic 180, pseudogene	pseudo	RN7SL180P	RNA, 7SL, cytoplasmic 180, pseudogene	O	-	20201124	-
9606	106480971	RN7SL183P	-	-	HGNC:HGNC:46199|Ensembl:ENSG00000240997	6	6q15	RNA, 7SL, cytoplasmic 183, pseudogene	pseudo	RN7SL183P	RNA, 7SL, cytoplasmic 183, pseudogene	O	-	20201124	-
9606	106480972	RN7SL186P	-	-	HGNC:HGNC:46202|Ensembl:ENSG00000278124	1	1p36.12	RNA, 7SL, cytoplasmic 186, pseudogene	pseudo	RN7SL186P	RNA, 7SL, cytoplasmic 186, pseudogene	O	-	20201124	-
9606	106480973	RN7SL189P	-	-	HGNC:HGNC:46205|Ensembl:ENSG00000243817	14	14q11.2	RNA, 7SL, cytoplasmic 189, pseudogene	pseudo	RN7SL189P	RNA, 7SL, cytoplasmic 189, pseudogene	O	-	20201124	-
9606	106480974	RN7SL192P	-	-	HGNC:HGNC:46208|Ensembl:ENSG00000276757	19	19p13.2	RNA, 7SL, cytoplasmic 192, pseudogene	pseudo	RN7SL192P	RNA, 7SL, cytoplasmic 192, pseudogene	O	-	20201124	-
9606	106480975	RN7SL197P	-	-	HGNC:HGNC:46213|Ensembl:ENSG00000276031	20	20q13.13	RNA, 7SL, cytoplasmic 197, pseudogene	pseudo	RN7SL197P	RNA, 7SL, cytoplasmic 197, pseudogene	O	-	20201124	-
9606	106480976	RN7SL200P	-	-	HGNC:HGNC:46216|Ensembl:ENSG00000265123	6	6p21.31	RNA, 7SL, cytoplasmic 200, pseudogene	pseudo	RN7SL200P	RNA, 7SL, cytoplasmic 200, pseudogene	O	-	20201124	-
9606	106480977	RN7SL204P	-	-	HGNC:HGNC:46220|Ensembl:ENSG00000264676	2	2q37.2	RNA, 7SL, cytoplasmic 204, pseudogene	pseudo	RN7SL204P	RNA, 7SL, cytoplasmic 204, pseudogene	O	-	20201124	-
9606	106480978	RN7SL208P	-	-	HGNC:HGNC:46224|Ensembl:ENSG00000264391	5	5q13.3	RNA, 7SL, cytoplasmic 208, pseudogene	pseudo	RN7SL208P	RNA, 7SL, cytoplasmic 208, pseudogene	O	-	20201124	-
9606	106480979	RN7SL213P	-	-	HGNC:HGNC:46229|Ensembl:ENSG00000239820	14	14q24.1	RNA, 7SL, cytoplasmic 213, pseudogene	pseudo	RN7SL213P	RNA, 7SL, cytoplasmic 213, pseudogene	O	-	20201124	-
9606	106480980	RN7SL215P	-	-	HGNC:HGNC:46231|Ensembl:ENSG00000242201	3	3q29	RNA, 7SL, cytoplasmic 215, pseudogene	pseudo	RN7SL215P	RNA, 7SL, cytoplasmic 215, pseudogene	O	-	20201124	-
9606	106480981	RN7SL218P	-	-	HGNC:HGNC:46234|Ensembl:ENSG00000244194	4	4q13.3	RNA, 7SL, cytoplasmic 218, pseudogene	pseudo	RN7SL218P	RNA, 7SL, cytoplasmic 218, pseudogene	O	-	20201124	-
9606	106480982	RN7SL221P	-	-	HGNC:HGNC:46237|Ensembl:ENSG00000239472	6	6p25.1	RNA, 7SL, cytoplasmic 221, pseudogene	pseudo	RN7SL221P	RNA, 7SL, cytoplasmic 221, pseudogene	O	-	20201124	-
9606	106480983	RN7SL228P	-	-	HGNC:HGNC:46244|Ensembl:ENSG00000244033	8	8q24.11	RNA, 7SL, cytoplasmic 228, pseudogene	pseudo	RN7SL228P	RNA, 7SL, cytoplasmic 228, pseudogene	O	-	20201124	-
9606	106480984	RN7SL231P	-	-	HGNC:HGNC:46247|Ensembl:ENSG00000240803	19	19p13.12	RNA, 7SL, cytoplasmic 231, pseudogene	pseudo	RN7SL231P	RNA, 7SL, cytoplasmic 231, pseudogene	O	-	20201124	-
9606	106480985	RN7SL233P	-	-	HGNC:HGNC:46249|Ensembl:ENSG00000242971	18	18q11.2	RNA, 7SL, cytoplasmic 233, pseudogene	pseudo	RN7SL233P	RNA, 7SL, cytoplasmic 233, pseudogene	O	-	20201124	-
9606	106480986	RN7SL236P	-	-	HGNC:HGNC:46252|Ensembl:ENSG00000243870	17	17q25.3	RNA, 7SL, cytoplasmic 236, pseudogene	pseudo	RN7SL236P	RNA, 7SL, cytoplasmic 236, pseudogene	O	-	20201124	-
9606	106480987	RN7SL238P	-	-	HGNC:HGNC:46254|Ensembl:ENSG00000276891	15	15q13.1	RNA, 7SL, cytoplasmic 238, pseudogene	pseudo	RN7SL238P	RNA, 7SL, cytoplasmic 238, pseudogene	O	-	20201124	-
9606	106480988	RN7SL241P	-	-	HGNC:HGNC:46257|Ensembl:ENSG00000239625	10	10p11.23	RNA, 7SL, cytoplasmic 241, pseudogene	pseudo	RN7SL241P	RNA, 7SL, cytoplasmic 241, pseudogene	O	-	20201124	-
9606	106480989	RN7SL246P	-	-	HGNC:HGNC:46262|Ensembl:ENSG00000265093	12	12q12	RNA, 7SL, cytoplasmic 246, pseudogene	pseudo	RN7SL246P	RNA, 7SL, cytoplasmic 246, pseudogene	O	-	20201124	-
9606	106480990	RN7SL251P	-	-	HGNC:HGNC:46267|Ensembl:ENSG00000244399	2	2p11.2	RNA, 7SL, cytoplasmic 251, pseudogene	pseudo	RN7SL251P	RNA, 7SL, cytoplasmic 251, pseudogene	O	-	20201124	-
9606	106480991	RN7SL254P	-	-	HGNC:HGNC:46270|Ensembl:ENSG00000240014	4	4q31.23	RNA, 7SL, cytoplasmic 254, pseudogene	pseudo	RN7SL254P	RNA, 7SL, cytoplasmic 254, pseudogene	O	-	20201124	-
9606	106480992	RN7SL259P	-	-	HGNC:HGNC:46275|Ensembl:ENSG00000241082	11	11q12.3	RNA, 7SL, cytoplasmic 259, pseudogene	pseudo	RN7SL259P	RNA, 7SL, cytoplasmic 259, pseudogene	O	-	20201124	-
9606	106480993	RN7SL263P	-	BCR|rbc	HGNC:HGNC:46279|Ensembl:ENSG00000240160	22	22q11.23	RNA, 7SL, cytoplasmic 263, pseudogene	pseudo	RN7SL263P	RNA, 7SL, cytoplasmic 263, pseudogene	O	breakpoint cluster region protein	20201124	-
9606	106480994	RN7SL266P	-	-	HGNC:HGNC:46282|Ensembl:ENSG00000243011	X	Xq23	RNA, 7SL, cytoplasmic 266, pseudogene	pseudo	RN7SL266P	RNA, 7SL, cytoplasmic 266, pseudogene	O	-	20201124	-
9606	106480995	RN7SL270P	-	-	HGNC:HGNC:46286	17	17q21.32	RNA, 7SL, cytoplasmic 270, pseudogene	pseudo	RN7SL270P	RNA, 7SL, cytoplasmic 270, pseudogene	O	-	20201124	-
9606	106480996	RN7SL272P	-	-	HGNC:HGNC:46288|Ensembl:ENSG00000242360	13	13q12.2	RNA, 7SL, cytoplasmic 272, pseudogene	pseudo	RN7SL272P	RNA, 7SL, cytoplasmic 272, pseudogene	O	-	20201124	-
9606	106480997	RN7SL275P	-	-	HGNC:HGNC:46291|Ensembl:ENSG00000263940	4	4q25	RNA, 7SL, cytoplasmic 275, pseudogene	pseudo	RN7SL275P	RNA, 7SL, cytoplasmic 275, pseudogene	O	-	20201124	-
9606	106480998	RN7SL279P	-	-	HGNC:HGNC:46295|Ensembl:ENSG00000265648	16	16q22.1	RNA, 7SL, cytoplasmic 279, pseudogene	pseudo	RN7SL279P	RNA, 7SL, cytoplasmic 279, pseudogene	O	-	20201124	-
9606	106480999	RN7SL284P	-	-	HGNC:HGNC:46300|Ensembl:ENSG00000243446	10	10q22.3	RNA, 7SL, cytoplasmic 284, pseudogene	pseudo	RN7SL284P	RNA, 7SL, cytoplasmic 284, pseudogene	O	-	20201124	-
9606	106481000	RN7SL288P	-	-	HGNC:HGNC:46304|Ensembl:ENSG00000240767	13	13q14.13	RNA, 7SL, cytoplasmic 288, pseudogene	pseudo	RN7SL288P	RNA, 7SL, cytoplasmic 288, pseudogene	O	-	20201124	-
9606	106481001	RN7SL290P	-	-	HGNC:HGNC:46306|Ensembl:ENSG00000264613	1	1p32.3	RNA, 7SL, cytoplasmic 290, pseudogene	pseudo	RN7SL290P	RNA, 7SL, cytoplasmic 290, pseudogene	O	-	20201124	-
9606	106481002	RN7SL292P	-	-	HGNC:HGNC:46308|Ensembl:ENSG00000242650	7	7p12.1	RNA, 7SL, cytoplasmic 292, pseudogene	pseudo	RN7SL292P	RNA, 7SL, cytoplasmic 292, pseudogene	O	-	20201124	-
9606	106481003	RN7SL296P	-	-	HGNC:HGNC:46312|Ensembl:ENSG00000275090	3	3p22.3	RNA, 7SL, cytoplasmic 296, pseudogene	pseudo	RN7SL296P	RNA, 7SL, cytoplasmic 296, pseudogene	O	-	20201124	-
9606	106481004	RN7SL300P	-	-	HGNC:HGNC:46316|Ensembl:ENSG00000265813	3	3q25.2	RNA, 7SL, cytoplasmic 300, pseudogene	pseudo	RN7SL300P	RNA, 7SL, cytoplasmic 300, pseudogene	O	-	20201124	-
9606	106481005	RN7SL303P	-	-	HGNC:HGNC:46319|Ensembl:ENSG00000240116	8	8p21.3	RNA, 7SL, cytoplasmic 303, pseudogene	pseudo	RN7SL303P	RNA, 7SL, cytoplasmic 303, pseudogene	O	-	20201124	-
9606	106481006	RN7SL306P	-	-	HGNC:HGNC:46322|Ensembl:ENSG00000242241	7	7q32.1	RNA, 7SL, cytoplasmic 306, pseudogene	pseudo	RN7SL306P	RNA, 7SL, cytoplasmic 306, pseudogene	O	-	20201124	-
9606	106481007	RN7SL309P	-	-	HGNC:HGNC:46325|Ensembl:ENSG00000239356	11	11q13.1	RNA, 7SL, cytoplasmic 309, pseudogene	pseudo	RN7SL309P	RNA, 7SL, cytoplasmic 309, pseudogene	O	-	20201124	-
9606	106481008	RN7SL313P	-	-	HGNC:HGNC:46329|Ensembl:ENSG00000275655	2	2q11.2	RNA, 7SL, cytoplasmic 313, pseudogene	pseudo	RN7SL313P	RNA, 7SL, cytoplasmic 313, pseudogene	O	-	20201124	-
9606	106481009	RN7SL318P	-	-	HGNC:HGNC:46334|Ensembl:ENSG00000242079	8	8p23.2	RNA, 7SL, cytoplasmic 318, pseudogene	pseudo	RN7SL318P	RNA, 7SL, cytoplasmic 318, pseudogene	O	-	20201124	-
9606	106481010	RN7SL320P	-	-	HGNC:HGNC:46336|Ensembl:ENSG00000243900	13	13q14.3	RNA, 7SL, cytoplasmic 320, pseudogene	pseudo	RN7SL320P	RNA, 7SL, cytoplasmic 320, pseudogene	O	-	20201124	-
9606	106481011	RN7SL325P	-	-	HGNC:HGNC:46341|Ensembl:ENSG00000239579	X	Xq26.3	RNA, 7SL, cytoplasmic 325, pseudogene	pseudo	RN7SL325P	RNA, 7SL, cytoplasmic 325, pseudogene	O	-	20201124	-
9606	106481012	RN7SL327P	-	-	HGNC:HGNC:46343|Ensembl:ENSG00000275992	15	15q24.2	RNA, 7SL, cytoplasmic 327, pseudogene	pseudo	RN7SL327P	RNA, 7SL, cytoplasmic 327, pseudogene	O	-	20201124	-
9606	106481013	RN7SL330P	-	-	HGNC:HGNC:46346|Ensembl:ENSG00000244391	12	12q22	RNA, 7SL, cytoplasmic 330, pseudogene	pseudo	RN7SL330P	RNA, 7SL, cytoplasmic 330, pseudogene	O	-	20201124	-
9606	106481014	RN7SL333P	-	-	HGNC:HGNC:46349|Ensembl:ENSG00000239494	1	1q24.2	RNA, 7SL, cytoplasmic 333, pseudogene	pseudo	RN7SL333P	RNA, 7SL, cytoplasmic 333, pseudogene	O	-	20201124	-
9606	106481015	RN7SL337P	-	-	HGNC:HGNC:46353|Ensembl:ENSG00000243488	19	19p13.12	RNA, 7SL, cytoplasmic 337, pseudogene	pseudo	RN7SL337P	RNA, 7SL, cytoplasmic 337, pseudogene	O	-	20201124	-
9606	106481016	RN7SL340P	-	-	HGNC:HGNC:46356|Ensembl:ENSG00000241604	19	19q12	RNA, 7SL, cytoplasmic 340, pseudogene	pseudo	RN7SL340P	RNA, 7SL, cytoplasmic 340, pseudogene	O	-	20201124	-
9606	106481017	RN7SL341P	-	-	HGNC:HGNC:46357|Ensembl:ENSG00000275588	2	2p14	RNA, 7SL, cytoplasmic 341, pseudogene	pseudo	RN7SL341P	RNA, 7SL, cytoplasmic 341, pseudogene	O	-	20201124	-
9606	106481018	RN7SL343P	-	-	HGNC:HGNC:46359|Ensembl:ENSG00000273717	9	9p11.2	RNA, 7SL, cytoplasmic 343, pseudogene	pseudo	RN7SL343P	RNA, 7SL, cytoplasmic 343, pseudogene	O	-	20201124	-
9606	106481019	RN7SL350P	-	-	HGNC:HGNC:46366|Ensembl:ENSG00000243254	8	8q22.2	RNA, 7SL, cytoplasmic 350, pseudogene	pseudo	RN7SL350P	RNA, 7SL, cytoplasmic 350, pseudogene	O	-	20201124	-
9606	106481020	RN7SL353P	-	RN7SL579P	HGNC:HGNC:46369|Ensembl:ENSG00000263608	6	6p21.33	RNA, 7SL, cytoplasmic 353, pseudogene	pseudo	RN7SL353P	RNA, 7SL, cytoplasmic 353, pseudogene	O	RNA, 7SL, cytoplasmic 579, pseudogene	20201124	-
9606	106481021	RN7SL357P	-	-	HGNC:HGNC:46373|Ensembl:ENSG00000265894	4	4q12	RNA, 7SL, cytoplasmic 357, pseudogene	pseudo	RN7SL357P	RNA, 7SL, cytoplasmic 357, pseudogene	O	-	20201124	-
9606	106481022	RN7SL362P	-	-	HGNC:HGNC:46378|Ensembl:ENSG00000242707	18	18p11.21	RNA, 7SL, cytoplasmic 362, pseudogene	pseudo	RN7SL362P	RNA, 7SL, cytoplasmic 362, pseudogene	O	-	20201124	-
9606	106481023	RN7SL366P	-	-	HGNC:HGNC:46382|Ensembl:ENSG00000266128	6	6q26	RNA, 7SL, cytoplasmic 366, pseudogene	pseudo	RN7SL366P	RNA, 7SL, cytoplasmic 366, pseudogene	O	-	20201124	-
9606	106481024	RN7SL370P	-	-	HGNC:HGNC:46386|Ensembl:ENSG00000243437	1	1p31.1	RNA, 7SL, cytoplasmic 370, pseudogene	pseudo	RN7SL370P	RNA, 7SL, cytoplasmic 370, pseudogene	O	-	20201124	-
9606	106481025	RN7SL376P	-	-	HGNC:HGNC:46392|Ensembl:ENSG00000265814	15	15q15.1	RNA, 7SL, cytoplasmic 376, pseudogene	pseudo	RN7SL376P	RNA, 7SL, cytoplasmic 376, pseudogene	O	-	20201124	-
9606	106481026	RN7SL378P	-	-	HGNC:HGNC:46394|Ensembl:ENSG00000265684	5	5q14.1	RNA, 7SL, cytoplasmic 378, pseudogene	pseudo	RN7SL378P	RNA, 7SL, cytoplasmic 378, pseudogene	O	-	20201124	-
9606	106481027	RN7SL382P	-	-	HGNC:HGNC:46398|Ensembl:ENSG00000240723	4	4q31.1	RNA, 7SL, cytoplasmic 382, pseudogene	pseudo	RN7SL382P	RNA, 7SL, cytoplasmic 382, pseudogene	O	-	20201124	-
9606	106481028	RN7SL384P	-	-	HGNC:HGNC:46400|Ensembl:ENSG00000242912	10	10q25.3	RNA, 7SL, cytoplasmic 384, pseudogene	pseudo	RN7SL384P	RNA, 7SL, cytoplasmic 384, pseudogene	O	-	20201124	-
9606	106481029	RN7SL387P	-	-	HGNC:HGNC:46403|Ensembl:ENSG00000263537	12	12q24.11	RNA, 7SL, cytoplasmic 387, pseudogene	pseudo	RN7SL387P	RNA, 7SL, cytoplasmic 387, pseudogene	O	-	20201124	-
9606	106481030	RN7SL391P	-	-	HGNC:HGNC:46407|Ensembl:ENSG00000265388	12	12p13.31	RNA, 7SL, cytoplasmic 391, pseudogene	pseudo	RN7SL391P	RNA, 7SL, cytoplasmic 391, pseudogene	O	-	20201124	-
9606	106481031	RN7SL395P	-	-	HGNC:HGNC:46411|Ensembl:ENSG00000244307	8	8q24.3	RNA, 7SL, cytoplasmic 395, pseudogene	pseudo	RN7SL395P	RNA, 7SL, cytoplasmic 395, pseudogene	O	-	20201124	-
9606	106481032	RN7SL398P	-	-	HGNC:HGNC:46414|Ensembl:ENSG00000244356	10	10p11.22	RNA, 7SL, cytoplasmic 398, pseudogene	pseudo	RN7SL398P	RNA, 7SL, cytoplasmic 398, pseudogene	O	-	20201124	-
9606	106481033	RN7SL400P	-	-	HGNC:HGNC:46416|Ensembl:ENSG00000243059	15	15q11.2	RNA, 7SL, cytoplasmic 400, pseudogene	pseudo	RN7SL400P	RNA, 7SL, cytoplasmic 400, pseudogene	O	-	20201124	-
9606	106481034	RN7SL403P	-	-	HGNC:HGNC:46419|Ensembl:ENSG00000240625	6	6p21.1	RNA, 7SL, cytoplasmic 403, pseudogene	pseudo	RN7SL403P	RNA, 7SL, cytoplasmic 403, pseudogene	O	-	20201124	-
9606	106481035	RN7SL411P	-	-	HGNC:HGNC:46427|Ensembl:ENSG00000265327	3	3p22.1	RNA, 7SL, cytoplasmic 411, pseudogene	pseudo	RN7SL411P	RNA, 7SL, cytoplasmic 411, pseudogene	O	-	20201124	-
9606	106481036	RN7SL414P	-	-	HGNC:HGNC:46430|Ensembl:ENSG00000239396	2	2p21	RNA, 7SL, cytoplasmic 414, pseudogene	pseudo	RN7SL414P	RNA, 7SL, cytoplasmic 414, pseudogene	O	-	20201124	-
9606	106481037	RN7SL416P	-	-	HGNC:HGNC:46432|Ensembl:ENSG00000242101	7	7q22.1	RNA, 7SL, cytoplasmic 416, pseudogene	pseudo	RN7SL416P	RNA, 7SL, cytoplasmic 416, pseudogene	O	-	20201124	-
9606	106481038	RN7SL422P	-	-	HGNC:HGNC:46438|Ensembl:ENSG00000274852	9	9q21.11	RNA, 7SL, cytoplasmic 422, pseudogene	pseudo	RN7SL422P	RNA, 7SL, cytoplasmic 422, pseudogene	O	-	20201124	-
9606	106481039	RN7SL425P	-	-	HGNC:HGNC:46441	1	1q24.3	RNA, 7SL, cytoplasmic 425, pseudogene	pseudo	RN7SL425P	RNA, 7SL, cytoplasmic 425, pseudogene	O	-	20201124	-
9606	106481040	RN7SL430P	-	-	HGNC:HGNC:46446|Ensembl:ENSG00000243911	9	9q32	RNA, 7SL, cytoplasmic 430, pseudogene	pseudo	RN7SL430P	RNA, 7SL, cytoplasmic 430, pseudogene	O	-	20201124	-
9606	106481041	RN7SL432P	-	-	HGNC:HGNC:46448|Ensembl:ENSG00000242769	1	1p13.2	RNA, 7SL, cytoplasmic 432, pseudogene	pseudo	RN7SL432P	RNA, 7SL, cytoplasmic 432, pseudogene	O	-	20201124	-
9606	106481042	RN7SL440P	-	-	HGNC:HGNC:46456|Ensembl:ENSG00000264963	1	1p22.1	RNA, 7SL, cytoplasmic 440, pseudogene	pseudo	RN7SL440P	RNA, 7SL, cytoplasmic 440, pseudogene	O	-	20201124	-
9606	106481043	RN7SL442P	-	-	HGNC:HGNC:46458|Ensembl:ENSG00000239221	17	17p11.2	RNA, 7SL, cytoplasmic 442, pseudogene	pseudo	RN7SL442P	RNA, 7SL, cytoplasmic 442, pseudogene	O	-	20201124	-
9606	106481044	RN7SL445P	-	-	HGNC:HGNC:46461|Ensembl:ENSG00000240577	10	10p15.1	RNA, 7SL, cytoplasmic 445, pseudogene	pseudo	RN7SL445P	RNA, 7SL, cytoplasmic 445, pseudogene	O	-	20201124	-
9606	106481045	RN7SL449P	-	-	HGNC:HGNC:46465|Ensembl:ENSG00000242889	17	17q22	RNA, 7SL, cytoplasmic 449, pseudogene	pseudo	RN7SL449P	RNA, 7SL, cytoplasmic 449, pseudogene	O	-	20201124	-
9606	106481046	RN7SL453P	-	-	HGNC:HGNC:46469|Ensembl:ENSG00000276544	10	10q11.22	RNA, 7SL, cytoplasmic 453, pseudogene	pseudo	RN7SL453P	RNA, 7SL, cytoplasmic 453, pseudogene	O	-	20201124	-
9606	106481047	RN7SL457P	-	-	HGNC:HGNC:46473|Ensembl:ENSG00000263794	8	8p12	RNA, 7SL, cytoplasmic 457, pseudogene	pseudo	RN7SL457P	RNA, 7SL, cytoplasmic 457, pseudogene	O	-	20201124	-
9606	106481048	RN7SL460P	-	-	HGNC:HGNC:46476|Ensembl:ENSG00000263410	X	Xq21.1	RNA, 7SL, cytoplasmic 460, pseudogene	pseudo	RN7SL460P	RNA, 7SL, cytoplasmic 460, pseudogene	O	-	20201124	-
9606	106481049	RN7SL464P	-	-	HGNC:HGNC:46480|Ensembl:ENSG00000243872	1	1q41	RNA, 7SL, cytoplasmic 464, pseudogene	pseudo	RN7SL464P	RNA, 7SL, cytoplasmic 464, pseudogene	O	-	20201124	-
9606	106481050	RN7SL468P	-	-	HGNC:HGNC:46484|Ensembl:ENSG00000264833	2	2q14.2	RNA, 7SL, cytoplasmic 468, pseudogene	pseudo	RN7SL468P	RNA, 7SL, cytoplasmic 468, pseudogene	O	-	20201124	-
9606	106481051	RN7SL471P	-	RN7SL257P	HGNC:HGNC:46487|Ensembl:ENSG00000263426	6	6p22.1	RNA, 7SL, cytoplasmic 471, pseudogene	pseudo	RN7SL471P	RNA, 7SL, cytoplasmic 471, pseudogene	O	RNA, 7SL, cytoplasmic 257, pseudogene	20201124	-
9606	106481052	RN7SL474P	-	-	HGNC:HGNC:46490|Ensembl:ENSG00000264092	8	8p22	RNA, 7SL, cytoplasmic 474, pseudogene	pseudo	RN7SL474P	RNA, 7SL, cytoplasmic 474, pseudogene	O	-	20201124	-
9606	106481053	RN7SL478P	-	-	HGNC:HGNC:46494|Ensembl:ENSG00000277946	7	7q21.3	RNA, 7SL, cytoplasmic 478, pseudogene	pseudo	RN7SL478P	RNA, 7SL, cytoplasmic 478, pseudogene	O	-	20201124	-
9606	106481054	RN7SL481P	-	-	HGNC:HGNC:46497|Ensembl:ENSG00000240322	7	7q34	RNA, 7SL, cytoplasmic 481, pseudogene	pseudo	RN7SL481P	RNA, 7SL, cytoplasmic 481, pseudogene	O	-	20201124	-
9606	106481055	RN7SL487P	-	-	HGNC:HGNC:46503|Ensembl:ENSG00000243871	15	15q15.3	RNA, 7SL, cytoplasmic 487, pseudogene	pseudo	RN7SL487P	RNA, 7SL, cytoplasmic 487, pseudogene	O	-	20201124	-
9606	106481056	RN7SL489P	-	-	HGNC:HGNC:46505|Ensembl:ENSG00000277295	15	15q24.2	RNA, 7SL, cytoplasmic 489, pseudogene	pseudo	RN7SL489P	RNA, 7SL, cytoplasmic 489, pseudogene	O	-	20201124	-
9606	106481057	RN7SL494P	-	-	HGNC:HGNC:46510|Ensembl:ENSG00000241175	15	15q21.2	RNA, 7SL, cytoplasmic 494, pseudogene	pseudo	RN7SL494P	RNA, 7SL, cytoplasmic 494, pseudogene	O	-	20201124	-
9606	106481058	RN7SL496P	-	-	HGNC:HGNC:46512|Ensembl:ENSG00000242855	7	7p14.1	RNA, 7SL, cytoplasmic 496, pseudogene	pseudo	RN7SL496P	RNA, 7SL, cytoplasmic 496, pseudogene	O	-	20201124	-
9606	106481059	RN7SL499P	-	-	HGNC:HGNC:46515|Ensembl:ENSG00000239202	2	2q37.1	RNA, 7SL, cytoplasmic 499, pseudogene	pseudo	RN7SL499P	RNA, 7SL, cytoplasmic 499, pseudogene	O	-	20201124	-
9606	106481060	RN7SL503P	-	-	HGNC:HGNC:46519|Ensembl:ENSG00000240374	1	1p34.3	RNA, 7SL, cytoplasmic 503, pseudogene	pseudo	RN7SL503P	RNA, 7SL, cytoplasmic 503, pseudogene	O	-	20201124	-
9606	106481061	RN7SL508P	-	-	HGNC:HGNC:46524|Ensembl:ENSG00000244112	12	12q24.23	RNA, 7SL, cytoplasmic 508, pseudogene	pseudo	RN7SL508P	RNA, 7SL, cytoplasmic 508, pseudogene	O	-	20201124	-
9606	106481062	RN7SL513P	-	-	HGNC:HGNC:46529|Ensembl:ENSG00000239821	19	19p13.11	RNA, 7SL, cytoplasmic 513, pseudogene	pseudo	RN7SL513P	RNA, 7SL, cytoplasmic 513, pseudogene	O	-	20201124	-
9606	106481063	RN7SL515P	-	-	HGNC:HGNC:46531|Ensembl:ENSG00000241406	13	13q14.11	RNA, 7SL, cytoplasmic 515, pseudogene	pseudo	RN7SL515P	RNA, 7SL, cytoplasmic 515, pseudogene	O	-	20201124	-
9606	106481064	RN7SL517P	-	-	HGNC:HGNC:46533|Ensembl:ENSG00000241939	3	3p22.1	RNA, 7SL, cytoplasmic 517, pseudogene	pseudo	RN7SL517P	RNA, 7SL, cytoplasmic 517, pseudogene	O	-	20201124	-
9606	106481065	RN7SL520P	-	-	HGNC:HGNC:46536|Ensembl:ENSG00000240199	16	16q23.1	RNA, 7SL, cytoplasmic 520, pseudogene	pseudo	RN7SL520P	RNA, 7SL, cytoplasmic 520, pseudogene	O	-	20201124	-
9606	106481066	RN7SL524P	-	-	HGNC:HGNC:46540|Ensembl:ENSG00000266754	10	10q24.33	RNA, 7SL, cytoplasmic 524, pseudogene	pseudo	RN7SL524P	RNA, 7SL, cytoplasmic 524, pseudogene	O	-	20201124	-
9606	106481067	RN7SL530P	-	-	HGNC:HGNC:46546|Ensembl:ENSG00000239910	14	14q24.3	RNA, 7SL, cytoplasmic 530, pseudogene	pseudo	RN7SL530P	RNA, 7SL, cytoplasmic 530, pseudogene	O	-	20201124	-
9606	106481068	RN7SL536P	-	-	HGNC:HGNC:46552|Ensembl:ENSG00000278222	15	15q11.2	RNA, 7SL, cytoplasmic 536, pseudogene	pseudo	RN7SL536P	RNA, 7SL, cytoplasmic 536, pseudogene	O	-	20201124	-
9606	106481069	RN7SL541P	-	-	HGNC:HGNC:46557|Ensembl:ENSG00000240250	5	5q31.1	RNA, 7SL, cytoplasmic 541, pseudogene	pseudo	RN7SL541P	RNA, 7SL, cytoplasmic 541, pseudogene	O	-	20201124	-
9606	106481070	RN7SL544P	-	-	HGNC:HGNC:46560|Ensembl:ENSG00000275230	9	9q13	RNA, 7SL, cytoplasmic 544, pseudogene	pseudo	RN7SL544P	RNA, 7SL, cytoplasmic 544, pseudogene	O	-	20201124	-
9606	106481071	RN7SL549P	-	-	HGNC:HGNC:46565|Ensembl:ENSG00000239825	7	7q22.1	RNA, 7SL, cytoplasmic 549, pseudogene	pseudo	RN7SL549P	RNA, 7SL, cytoplasmic 549, pseudogene	O	-	20201124	-
9606	106481072	RN7SL552P	-	-	HGNC:HGNC:46568|Ensembl:ENSG00000239466	4	4q21.23	RNA, 7SL, cytoplasmic 552, pseudogene	pseudo	RN7SL552P	RNA, 7SL, cytoplasmic 552, pseudogene	O	-	20201124	-
9606	106481073	RN7SL556P	-	-	HGNC:HGNC:46572|Ensembl:ENSG00000277265	7	7p22.1	RNA, 7SL, cytoplasmic 556, pseudogene	pseudo	RN7SL556P	RNA, 7SL, cytoplasmic 556, pseudogene	O	-	20201124	-
9606	106481074	RN7SL558P	-	-	HGNC:HGNC:46574|Ensembl:ENSG00000243260	4	4p14	RNA, 7SL, cytoplasmic 558, pseudogene	pseudo	RN7SL558P	RNA, 7SL, cytoplasmic 558, pseudogene	O	-	20201124	-
9606	106481075	RN7SL561P	-	-	HGNC:HGNC:46577|Ensembl:ENSG00000242348	20	20p13	RNA, 7SL, cytoplasmic 561, pseudogene	pseudo	RN7SL561P	RNA, 7SL, cytoplasmic 561, pseudogene	O	-	20201124	-
9606	106481076	RN7SL565P	-	-	HGNC:HGNC:46581|Ensembl:ENSG00000276562	9	9p11.2	RNA, 7SL, cytoplasmic 565, pseudogene	pseudo	RN7SL565P	RNA, 7SL, cytoplasmic 565, pseudogene	O	-	20201124	-
9606	106481077	RN7SL569P	-	-	HGNC:HGNC:46585|Ensembl:ENSG00000239468	7	7q36.1	RNA, 7SL, cytoplasmic 569, pseudogene	pseudo	RN7SL569P	RNA, 7SL, cytoplasmic 569, pseudogene	O	-	20201124	-
9606	106481078	RN7SL573P	-	-	HGNC:HGNC:46589	17	17q25.1	RNA, 7SL, cytoplasmic 573, pseudogene	pseudo	RN7SL573P	RNA, 7SL, cytoplasmic 573, pseudogene	O	-	20201124	-
9606	106481079	RN7SL574P	-	-	HGNC:HGNC:46590|Ensembl:ENSG00000266075	1	1p36.32	RNA, 7SL, cytoplasmic 574, pseudogene	pseudo	RN7SL574P	RNA, 7SL, cytoplasmic 574, pseudogene	O	-	20201124	-
9606	106481080	RN7SL577P	-	-	HGNC:HGNC:46593|Ensembl:ENSG00000265942	15	15q21.1	RNA, 7SL, cytoplasmic 577, pseudogene	pseudo	RN7SL577P	RNA, 7SL, cytoplasmic 577, pseudogene	O	-	20201124	-
9606	106481081	RN7SL580P	-	-	HGNC:HGNC:46596|Ensembl:ENSG00000240641	6	6p12.2	RNA, 7SL, cytoplasmic 580, pseudogene	pseudo	RN7SL580P	RNA, 7SL, cytoplasmic 580, pseudogene	O	-	20201124	-
9606	106481082	RN7SL583P	-	-	HGNC:HGNC:46599|Ensembl:ENSG00000239504	1	1p22.2	RNA, 7SL, cytoplasmic 583, pseudogene	pseudo	RN7SL583P	RNA, 7SL, cytoplasmic 583, pseudogene	O	-	20201124	-
9606	106481083	RN7SL586P	-	-	HGNC:HGNC:46602|Ensembl:ENSG00000241487	14	14q24.2	RNA, 7SL, cytoplasmic 586, pseudogene	pseudo	RN7SL586P	RNA, 7SL, cytoplasmic 586, pseudogene	O	-	20201124	-
9606	106481084	RN7SL591P	-	-	HGNC:HGNC:46607|Ensembl:ENSG00000240940	10	10q21.2	RNA, 7SL, cytoplasmic 591, pseudogene	pseudo	RN7SL591P	RNA, 7SL, cytoplasmic 591, pseudogene	O	-	20201124	-
9606	106481085	RN7SL596P	-	-	HGNC:HGNC:46612|Ensembl:ENSG00000264519	11	11q13.1	RNA, 7SL, cytoplasmic 596, pseudogene	pseudo	RN7SL596P	RNA, 7SL, cytoplasmic 596, pseudogene	O	-	20201124	-
9606	106481086	RN7SL600P	-	-	HGNC:HGNC:46616|Ensembl:ENSG00000274963	1	1q21.2	RNA, 7SL, cytoplasmic 600, pseudogene	pseudo	RN7SL600P	RNA, 7SL, cytoplasmic 600, pseudogene	O	-	20201124	-
9606	106481087	RN7SL605P	-	-	HGNC:HGNC:46621|Ensembl:ENSG00000265566	11	11q12.1	RNA, 7SL, cytoplasmic 605, pseudogene	pseudo	RN7SL605P	RNA, 7SL, cytoplasmic 605, pseudogene	O	-	20201124	-
9606	106481088	RN7SL607P	-	-	HGNC:HGNC:46623|Ensembl:ENSG00000278525	20	20p11.23	RNA, 7SL, cytoplasmic 607, pseudogene	pseudo	RN7SL607P	RNA, 7SL, cytoplasmic 607, pseudogene	O	-	20201124	-
9606	106481089	RN7SL614P	-	-	HGNC:HGNC:46630|Ensembl:ENSG00000243267	1	1p36.22	RNA, 7SL, cytoplasmic 614, pseudogene	pseudo	RN7SL614P	RNA, 7SL, cytoplasmic 614, pseudogene	O	-	20201124	-
9606	106481090	RN7SL616P	-	-	HGNC:HGNC:46632|Ensembl:ENSG00000266477	5	5q13.2	RNA, 7SL, cytoplasmic 616, pseudogene	pseudo	RN7SL616P	RNA, 7SL, cytoplasmic 616, pseudogene	O	-	20201124	-
9606	106481091	RN7SL619P	-	-	HGNC:HGNC:46635|Ensembl:ENSG00000266770	19	19p13.12	RNA, 7SL, cytoplasmic 619, pseudogene	pseudo	RN7SL619P	RNA, 7SL, cytoplasmic 619, pseudogene	O	-	20201124	-
9606	106481092	RN7SL622P	-	-	HGNC:HGNC:46638|Ensembl:ENSG00000265052	17	17q24.2	RNA, 7SL, cytoplasmic 622, pseudogene	pseudo	RN7SL622P	RNA, 7SL, cytoplasmic 622, pseudogene	O	-	20201124	-
9606	106481093	RN7SL627P	-	-	HGNC:HGNC:46643|Ensembl:ENSG00000274747	17	17p11.2	RNA, 7SL, cytoplasmic 627, pseudogene	pseudo	RN7SL627P	RNA, 7SL, cytoplasmic 627, pseudogene	O	-	20201124	-
9606	106481094	RN7SL630P	-	-	HGNC:HGNC:46646|Ensembl:ENSG00000264978	12	12q22	RNA, 7SL, cytoplasmic 630, pseudogene	pseudo	RN7SL630P	RNA, 7SL, cytoplasmic 630, pseudogene	O	-	20201124	-
9606	106481095	RN7SL632P	-	-	HGNC:HGNC:46648|Ensembl:ENSG00000241524	2	2p16.1	RNA, 7SL, cytoplasmic 632, pseudogene	pseudo	RN7SL632P	RNA, 7SL, cytoplasmic 632, pseudogene	O	-	20201124	-
9606	106481096	RN7SL634P	-	-	HGNC:HGNC:46650|Ensembl:ENSG00000242894	14	14q32.33	RNA, 7SL, cytoplasmic 634, pseudogene	pseudo	RN7SL634P	RNA, 7SL, cytoplasmic 634, pseudogene	O	-	20201124	-
9606	106481097	RN7SL636P	-	-	HGNC:HGNC:46652|Ensembl:ENSG00000244376	20	20q13.13	RNA, 7SL, cytoplasmic 636, pseudogene	pseudo	RN7SL636P	RNA, 7SL, cytoplasmic 636, pseudogene	O	-	20201124	-
9606	106481098	RN7SL643P	-	-	HGNC:HGNC:46659|Ensembl:ENSG00000243124	6	6q14.3	RNA, 7SL, cytoplasmic 643, pseudogene	pseudo	RN7SL643P	RNA, 7SL, cytoplasmic 643, pseudogene	O	-	20201124	-
9606	106481099	RN7SL646P	-	-	HGNC:HGNC:46662|Ensembl:ENSG00000242341	5	5q35.3	RNA, 7SL, cytoplasmic 646, pseudogene	pseudo	RN7SL646P	RNA, 7SL, cytoplasmic 646, pseudogene	O	-	20201124	-
9606	106481100	RN7SL649P	-	-	HGNC:HGNC:46665|Ensembl:ENSG00000243539	1	1p36.22	RNA, 7SL, cytoplasmic 649, pseudogene	pseudo	RN7SL649P	RNA, 7SL, cytoplasmic 649, pseudogene	O	-	20201124	-
9606	106481101	RN7SL653P	-	-	HGNC:HGNC:46669|Ensembl:ENSG00000239794	1	1p22.1	RNA, 7SL, cytoplasmic 653, pseudogene	pseudo	RN7SL653P	RNA, 7SL, cytoplasmic 653, pseudogene	O	-	20201124	-
9606	106481102	RN7SL655P	-	-	HGNC:HGNC:46671|Ensembl:ENSG00000241963	5	5q33.2	RNA, 7SL, cytoplasmic 655, pseudogene	pseudo	RN7SL655P	RNA, 7SL, cytoplasmic 655, pseudogene	O	-	20201124	-
9606	106481103	RN7SL663P	-	-	HGNC:HGNC:46679|Ensembl:ENSG00000275132	19	19q13.2	RNA, 7SL, cytoplasmic 663, pseudogene	pseudo	RN7SL663P	RNA, 7SL, cytoplasmic 663, pseudogene	O	-	20201124	-
9606	106481104	RN7SL665P	-	-	HGNC:HGNC:46681|Ensembl:ENSG00000264169	9	9q34.11	RNA, 7SL, cytoplasmic 665, pseudogene	pseudo	RN7SL665P	RNA, 7SL, cytoplasmic 665, pseudogene	O	-	20201124	-
9606	106481105	RN7SL670P	-	-	HGNC:HGNC:46686|Ensembl:ENSG00000264041	2	2q33.2	RNA, 7SL, cytoplasmic 670, pseudogene	pseudo	RN7SL670P	RNA, 7SL, cytoplasmic 670, pseudogene	O	-	20201124	-
9606	106481106	RN7SL672P	-	-	HGNC:HGNC:46688|Ensembl:ENSG00000239742	20	20q13.13	RNA, 7SL, cytoplasmic 672, pseudogene	pseudo	RN7SL672P	RNA, 7SL, cytoplasmic 672, pseudogene	O	-	20201124	-
9606	106481107	RN7SL675P	-	-	HGNC:HGNC:46691|Ensembl:ENSG00000239580	8	8q13.3	RNA, 7SL, cytoplasmic 675, pseudogene	pseudo	RN7SL675P	RNA, 7SL, cytoplasmic 675, pseudogene	O	-	20201124	-
9606	106481108	RN7SL678P	-	-	HGNC:HGNC:46694|Ensembl:ENSG00000263969	21	21q22.13	RNA, 7SL, cytoplasmic 678, pseudogene	pseudo	RN7SL678P	RNA, 7SL, cytoplasmic 678, pseudogene	O	-	20201124	-
9606	106481109	RN7SL683P	-	-	HGNC:HGNC:46699|Ensembl:ENSG00000242330	14	14q24.2	RNA, 7SL, cytoplasmic 683, pseudogene	pseudo	RN7SL683P	RNA, 7SL, cytoplasmic 683, pseudogene	O	-	20201124	-
9606	106481110	RN7SL687P	-	-	HGNC:HGNC:46703|Ensembl:ENSG00000244335	X	Xq28	RNA, 7SL, cytoplasmic 687, pseudogene	pseudo	RN7SL687P	RNA, 7SL, cytoplasmic 687, pseudogene	O	-	20201124	-
9606	106481111	RN7SL689P	-	-	HGNC:HGNC:46705|Ensembl:ENSG00000263432	5	5q23.2	RNA, 7SL, cytoplasmic 689, pseudogene	pseudo	RN7SL689P	RNA, 7SL, cytoplasmic 689, pseudogene	O	-	20201124	-
9606	106481112	RN7SL691P	-	-	HGNC:HGNC:46707|Ensembl:ENSG00000239464	4	4p13	RNA, 7SL, cytoplasmic 691, pseudogene	pseudo	RN7SL691P	RNA, 7SL, cytoplasmic 691, pseudogene	O	-	20201124	-
9606	106481113	RN7SL698P	-	-	HGNC:HGNC:46714|Ensembl:ENSG00000244232	3	3q21.3	RNA, 7SL, cytoplasmic 698, pseudogene	pseudo	RN7SL698P	RNA, 7SL, cytoplasmic 698, pseudogene	O	-	20201124	-
9606	106481114	RN7SL702P	-	-	HGNC:HGNC:46718|Ensembl:ENSG00000243980	Y	Yq11.21	RNA, 7SL, cytoplasmic 702, pseudogene	pseudo	RN7SL702P	RNA, 7SL, cytoplasmic 702, pseudogene	O	-	20201124	-
9606	106481115	RN7SL704P	-	-	HGNC:HGNC:46720|Ensembl:ENSG00000241693	22	22q13.1	RNA, 7SL, cytoplasmic 704, pseudogene	pseudo	RN7SL704P	RNA, 7SL, cytoplasmic 704, pseudogene	O	-	20201124	-
9606	106481116	RN7SL709P	-	-	HGNC:HGNC:46725|Ensembl:ENSG00000241032	8	8p11.23	RNA, 7SL, cytoplasmic 709, pseudogene	pseudo	RN7SL709P	RNA, 7SL, cytoplasmic 709, pseudogene	O	-	20201124	-
9606	106481117	RN7SL712P	-	-	HGNC:HGNC:46728|Ensembl:ENSG00000266828	X	Xq23	RNA, 7SL, cytoplasmic 712, pseudogene	pseudo	RN7SL712P	RNA, 7SL, cytoplasmic 712, pseudogene	O	-	20201124	-
9606	106481118	RN7SL717P	-	-	HGNC:HGNC:46733|Ensembl:ENSG00000240302	2	2q33.1	RNA, 7SL, cytoplasmic 717, pseudogene	pseudo	RN7SL717P	RNA, 7SL, cytoplasmic 717, pseudogene	O	-	20201124	-
9606	106481119	RN7SL719P	-	-	HGNC:HGNC:46735|Ensembl:ENSG00000274632	15	15q13.1	RNA, 7SL, cytoplasmic 719, pseudogene	pseudo	RN7SL719P	RNA, 7SL, cytoplasmic 719, pseudogene	O	-	20201124	-
9606	106481120	RN7SL725P	-	-	HGNC:HGNC:46741|Ensembl:ENSG00000278242	Y	Yq11.23	RNA, 7SL, cytoplasmic 725, pseudogene	pseudo	RN7SL725P	RNA, 7SL, cytoplasmic 725, pseudogene	O	-	20201124	-
9606	106481121	RN7SL727P	-	-	HGNC:HGNC:46743|Ensembl:ENSG00000241248	X	Xq27.1	RNA, 7SL, cytoplasmic 727, pseudogene	pseudo	RN7SL727P	RNA, 7SL, cytoplasmic 727, pseudogene	O	-	20201124	-
9606	106481122	RN7SL732P	-	-	HGNC:HGNC:46748|Ensembl:ENSG00000264618	X	Xp11.4	RNA, 7SL, cytoplasmic 732, pseudogene	pseudo	RN7SL732P	RNA, 7SL, cytoplasmic 732, pseudogene	O	-	20201124	-
9606	106481123	RN7SL737P	-	-	HGNC:HGNC:46753|Ensembl:ENSG00000243015	12	12q22	RNA, 7SL, cytoplasmic 737, pseudogene	pseudo	RN7SL737P	RNA, 7SL, cytoplasmic 737, pseudogene	O	-	20201124	-
9606	106481124	RN7SL741P	-	-	HGNC:HGNC:46757|Ensembl:ENSG00000242381	13	13q12.13	RNA, 7SL, cytoplasmic 741, pseudogene	pseudo	RN7SL741P	RNA, 7SL, cytoplasmic 741, pseudogene	O	-	20201124	-
9606	106481125	RN7SL748P	-	-	HGNC:HGNC:46764|Ensembl:ENSG00000239964	6	6p21.31	RNA, 7SL, cytoplasmic 748, pseudogene	pseudo	RN7SL748P	RNA, 7SL, cytoplasmic 748, pseudogene	O	-	20201124	-
9606	106481126	RN7SL750P	-	-	HGNC:HGNC:46766|Ensembl:ENSG00000263672	7	7q22.1	RNA, 7SL, cytoplasmic 750, pseudogene	pseudo	RN7SL750P	RNA, 7SL, cytoplasmic 750, pseudogene	O	-	20201124	-
9606	106481127	RN7SL752P	-	-	HGNC:HGNC:46768|Ensembl:ENSG00000239437	3	3q22.1	RNA, 7SL, cytoplasmic 752, pseudogene	pseudo	RN7SL752P	RNA, 7SL, cytoplasmic 752, pseudogene	O	-	20201124	-
9606	106481128	RN7SL756P	-	-	HGNC:HGNC:46772|Ensembl:ENSG00000244610	17	17q24.2	RNA, 7SL, cytoplasmic 756, pseudogene	pseudo	RN7SL756P	RNA, 7SL, cytoplasmic 756, pseudogene	O	-	20201124	-
9606	106481129	RN7SL760P	-	-	HGNC:HGNC:46776|Ensembl:ENSG00000272469	8	8q21.11	RNA, 7SL, cytoplasmic 760, pseudogene	pseudo	RN7SL760P	RNA, 7SL, cytoplasmic 760, pseudogene	O	-	20201124	-
9606	106481130	RN7SL763P	-	-	HGNC:HGNC:46779|Ensembl:ENSG00000277774	9	9p12	RNA, 7SL, cytoplasmic 763, pseudogene	pseudo	RN7SL763P	RNA, 7SL, cytoplasmic 763, pseudogene	O	-	20201124	-
9606	106481131	RN7SL767P	-	-	HGNC:HGNC:46783	3	3q13.2	RNA, 7SL, cytoplasmic 767, pseudogene	pseudo	RN7SL767P	RNA, 7SL, cytoplasmic 767, pseudogene	O	-	20201124	-
9606	106481132	RN7SL771P	-	-	HGNC:HGNC:46787|Ensembl:ENSG00000240173	7	7q34	RNA, 7SL, cytoplasmic 771, pseudogene	pseudo	RN7SL771P	RNA, 7SL, cytoplasmic 771, pseudogene	O	-	20201124	-
9606	106481133	RN7SL782P	-	-	HGNC:HGNC:46798|Ensembl:ENSG00000239708	5	5q21.3	RNA, 7SL, cytoplasmic 782, pseudogene	pseudo	RN7SL782P	RNA, 7SL, cytoplasmic 782, pseudogene	O	-	20201124	-
9606	106481134	RN7SL784P	-	-	HGNC:HGNC:46800|Ensembl:ENSG00000264113	17	17p13.2	RNA, 7SL, cytoplasmic 784, pseudogene	pseudo	RN7SL784P	RNA, 7SL, cytoplasmic 784, pseudogene	O	-	20201124	-
9606	106481135	RN7SL788P	-	-	HGNC:HGNC:46804|Ensembl:ENSG00000241745	1	1p32.3	RNA, 7SL, cytoplasmic 788, pseudogene	pseudo	RN7SL788P	RNA, 7SL, cytoplasmic 788, pseudogene	O	-	20201124	-
9606	106481136	RN7SL790P	-	-	HGNC:HGNC:46806|Ensembl:ENSG00000239745	X	Xq13.2	RNA, 7SL, cytoplasmic 790, pseudogene	pseudo	RN7SL790P	RNA, 7SL, cytoplasmic 790, pseudogene	O	-	20201124	-
9606	106481137	RN7SL793P	-	-	HGNC:HGNC:46809|Ensembl:ENSG00000264554	12	12q23.2	RNA, 7SL, cytoplasmic 793, pseudogene	pseudo	RN7SL793P	RNA, 7SL, cytoplasmic 793, pseudogene	O	-	20201124	-
9606	106481138	RN7SL797P	-	-	HGNC:HGNC:46813|Ensembl:ENSG00000242560	6	6q16.1	RNA, 7SL, cytoplasmic 797, pseudogene	pseudo	RN7SL797P	RNA, 7SL, cytoplasmic 797, pseudogene	O	-	20201124	-
9606	106481139	RN7SL801P	-	-	HGNC:HGNC:46817|Ensembl:ENSG00000241230	5	5q11.2	RNA, 7SL, cytoplasmic 801, pseudogene	pseudo	RN7SL801P	RNA, 7SL, cytoplasmic 801, pseudogene	O	-	20201124	-
9606	106481140	RN7SL804P	-	-	HGNC:HGNC:46820|Ensembl:ENSG00000266185	12	12q15	RNA, 7SL, cytoplasmic 804, pseudogene	pseudo	RN7SL804P	RNA, 7SL, cytoplasmic 804, pseudogene	O	-	20201124	-
9606	106481141	RN7SL807P	-	-	HGNC:HGNC:46823|Ensembl:ENSG00000243125	2	2q36.1	RNA, 7SL, cytoplasmic 807, pseudogene	pseudo	RN7SL807P	RNA, 7SL, cytoplasmic 807, pseudogene	O	-	20201124	-
9606	106481142	RN7SL810P	-	-	HGNC:HGNC:46826|Ensembl:ENSG00000243035	13	13q22.3	RNA, 7SL, cytoplasmic 810, pseudogene	pseudo	RN7SL810P	RNA, 7SL, cytoplasmic 810, pseudogene	O	-	20201124	-
9606	106481143	RN7SL814P	-	-	HGNC:HGNC:46830|Ensembl:ENSG00000244326	5	5q13.3	RNA, 7SL, cytoplasmic 814, pseudogene	pseudo	RN7SL814P	RNA, 7SL, cytoplasmic 814, pseudogene	O	-	20201124	-
9606	106481144	RN7SL817P	-	-	HGNC:HGNC:46833|Ensembl:ENSG00000241791	2	2p21	RNA, 7SL, cytoplasmic 817, pseudogene	pseudo	RN7SL817P	RNA, 7SL, cytoplasmic 817, pseudogene	O	-	20201124	-
9606	106481145	RN7SL819P	-	-	HGNC:HGNC:46835|Ensembl:ENSG00000264251	17	17q21.31	RNA, 7SL, cytoplasmic 819, pseudogene	pseudo	RN7SL819P	RNA, 7SL, cytoplasmic 819, pseudogene	O	-	20201124	-
9606	106481146	RN7SL824P	-	-	HGNC:HGNC:46840|Ensembl:ENSG00000242764	1	1p22.1	RNA, 7SL, cytoplasmic 824, pseudogene	pseudo	RN7SL824P	RNA, 7SL, cytoplasmic 824, pseudogene	O	-	20201124	-
9606	106481147	RN7SL828P	-	-	HGNC:HGNC:46844|Ensembl:ENSG00000272075	11	11q23.3	RNA, 7SL, cytoplasmic 828, pseudogene	pseudo	RN7SL828P	RNA, 7SL, cytoplasmic 828, pseudogene	O	-	20201124	-
9606	106481148	RN7SL834P	-	-	HGNC:HGNC:46850|Ensembl:ENSG00000243650	2	2q37.1	RNA, 7SL, cytoplasmic 834, pseudogene	pseudo	RN7SL834P	RNA, 7SL, cytoplasmic 834, pseudogene	O	-	20201124	-
9606	106481149	RN7SL836P	-	-	HGNC:HGNC:46852|Ensembl:ENSG00000241226	19	19q13.32	RNA, 7SL, cytoplasmic 836, pseudogene	pseudo	RN7SL836P	RNA, 7SL, cytoplasmic 836, pseudogene	O	-	20201124	-
9606	106481150	RN7SL841P	-	-	HGNC:HGNC:46857|Ensembl:ENSG00000239555	16	16q12.2	RNA, 7SL, cytoplasmic 841, pseudogene	pseudo	RN7SL841P	RNA, 7SL, cytoplasmic 841, pseudogene	O	-	20201124	-
9606	106481151	RN7SL843P	-	-	HGNC:HGNC:46859|Ensembl:ENSG00000239547	22	22q11.1	RNA, 7SL, cytoplasmic 843, pseudogene	pseudo	RN7SL843P	RNA, 7SL, cytoplasmic 843, pseudogene	O	-	20201124	-
9606	106481152	RN7SL847P	-	-	HGNC:HGNC:46863|Ensembl:ENSG00000265319	10	10p11.22	RNA, 7SL, cytoplasmic 847, pseudogene	pseudo	RN7SL847P	RNA, 7SL, cytoplasmic 847, pseudogene	O	-	20201124	-
9606	106481153	RN7SL853P	-	-	HGNC:HGNC:46869|Ensembl:ENSG00000274350	15	15q24.1	RNA, 7SL, cytoplasmic 853, pseudogene	pseudo	RN7SL853P	RNA, 7SL, cytoplasmic 853, pseudogene	O	-	20201124	-
9606	106481154	RN7SL865P	-	-	HGNC:HGNC:46881|Ensembl:ENSG00000240205	12	12q24.21	RNA, 7SL, cytoplasmic 865, pseudogene	pseudo	RN7SL865P	RNA, 7SL, cytoplasmic 865, pseudogene	O	-	20201124	-
9606	106481155	RN7SL870P	-	-	HGNC:HGNC:46886|Ensembl:ENSG00000244732	3	3p21.31	RNA, 7SL, cytoplasmic 870, pseudogene	pseudo	RN7SL870P	RNA, 7SL, cytoplasmic 870, pseudogene	O	-	20201124	-
9606	106481156	RNU4ATAC5P	-	-	HGNC:HGNC:46891|Ensembl:ENSG00000253035	11	11q24.1	RNA, U4atac small nuclear 5, pseudogene	pseudo	RNU4ATAC5P	RNA, U4atac small nuclear 5, pseudogene	O	-	20201124	-
9606	106481157	RNU4ATAC8P	-	-	HGNC:HGNC:46894|Ensembl:ENSG00000252005	1	1p31.1	RNA, U4atac small nuclear 8, pseudogene	pseudo	RNU4ATAC8P	RNA, U4atac small nuclear 8, pseudogene	O	-	20201124	-
9606	106481158	RNU4ATAC11P	-	-	HGNC:HGNC:46897|Ensembl:ENSG00000251748	9	9p13.3	RNA, U4atac small nuclear 11, pseudogene	pseudo	RNU4ATAC11P	RNA, U4atac small nuclear 11, pseudogene	O	-	20201124	-
9606	106481159	RNU4ATAC14P	-	-	HGNC:HGNC:46900|Ensembl:ENSG00000252013	14	14q24.3	RNA, U4atac small nuclear 14, pseudogene	pseudo	RNU4ATAC14P	RNA, U4atac small nuclear 14, pseudogene	O	-	20201124	-
9606	106481160	RNU4ATAC16P	-	-	HGNC:HGNC:46902|Ensembl:ENSG00000221439	12	12p13.33	RNA, U4atac small nuclear 16, pseudogene	pseudo	RNU4ATAC16P	RNA, U4atac small nuclear 16, pseudogene	O	-	20201124	-
9606	106481161	RNU6ATAC8P	-	-	HGNC:HGNC:46907|Ensembl:ENSG00000221387	8	8q22.3	RNA, U6atac small nuclear 8, pseudogene	pseudo	RNU6ATAC8P	RNA, U6atac small nuclear 8, pseudogene	O	-	20201124	-
9606	106481162	RNU6ATAC11P	-	-	HGNC:HGNC:46910|Ensembl:ENSG00000221468	10	10q11.21	RNA, U6atac small nuclear 11, pseudogene	pseudo	RNU6ATAC11P	RNA, U6atac small nuclear 11, pseudogene	O	-	20201124	-
9606	106481163	RNU6ATAC14P	-	-	HGNC:HGNC:46913|Ensembl:ENSG00000252027	2	2q31.1	RNA, U6atac small nuclear 14, pseudogene	pseudo	RNU6ATAC14P	RNA, U6atac small nuclear 14, pseudogene	O	-	20201124	-
9606	106481164	RNU6ATAC17P	-	-	HGNC:HGNC:46916|Ensembl:ENSG00000251883	20	20p11.21	RNA, U6atac small nuclear 17, pseudogene	pseudo	RNU6ATAC17P	RNA, U6atac small nuclear 17, pseudogene	O	-	20201124	-
9606	106481165	RNU6ATAC19P	-	-	HGNC:HGNC:46918|Ensembl:ENSG00000221023	2	2q31.3	RNA, U6atac small nuclear 19, pseudogene	pseudo	RNU6ATAC19P	RNA, U6atac small nuclear 19, pseudogene	O	-	20201124	-
9606	106481166	RNU6ATAC23P	-	-	HGNC:HGNC:46922|Ensembl:ENSG00000221375	X	Xq27.1	RNA, U6atac small nuclear 23, pseudogene	pseudo	RNU6ATAC23P	RNA, U6atac small nuclear 23, pseudogene	O	-	20201124	-
9606	106481167	RNU6ATAC27P	-	-	HGNC:HGNC:46926|Ensembl:ENSG00000221216	1	1p35.3	RNA, U6atac small nuclear 27, pseudogene	pseudo	RNU6ATAC27P	RNA, U6atac small nuclear 27, pseudogene	O	-	20201124	-
9606	106481168	RNU6ATAC29P	-	-	HGNC:HGNC:46928|Ensembl:ENSG00000221015	3	3p21.2	RNA, U6atac small nuclear 29, pseudogene	pseudo	RNU6ATAC29P	RNA, U6atac small nuclear 29, pseudogene	O	-	20201124	-
9606	106481169	RNU6ATAC31P	-	-	HGNC:HGNC:46930|Ensembl:ENSG00000221440	4	4q22.1	RNA, U6atac small nuclear 31, pseudogene	pseudo	RNU6ATAC31P	RNA, U6atac small nuclear 31, pseudogene	O	-	20201124	-
9606	106481170	RNU6ATAC33P	-	-	HGNC:HGNC:46932|Ensembl:ENSG00000221574	11	11p15.4	RNA, U6atac small nuclear 33, pseudogene	pseudo	RNU6ATAC33P	RNA, U6atac small nuclear 33, pseudogene	O	-	20201124	-
9606	106481171	RNU6ATAC35P	-	-	HGNC:HGNC:46934	1	1q41	RNA, U6atac small nuclear 35, pseudogene	pseudo	RNU6ATAC35P	RNA, U6atac small nuclear 35, pseudogene	O	-	20201124	-
9606	106481172	RNU6ATAC39P	-	-	HGNC:HGNC:46938|Ensembl:ENSG00000252118	10	10p13	RNA, U6atac small nuclear 39, pseudogene	pseudo	RNU6ATAC39P	RNA, U6atac small nuclear 39, pseudogene	O	-	20201124	-
9606	106481173	RNU6ATAC42P	-	-	HGNC:HGNC:46941|Ensembl:ENSG00000221564	12	12q14.3	RNA, U6atac small nuclear 42, pseudogene	pseudo	RNU6ATAC42P	RNA, U6atac small nuclear 42, pseudogene	O	-	20201124	-
9606	106481174	RNU11-4P	-	-	HGNC:HGNC:46944|Ensembl:ENSG00000212451	8	8q24.21	RNA, U11 small nuclear 4, pseudogene	pseudo	RNU11-4P	RNA, U11 small nuclear 4, pseudogene	O	-	20201124	-
9606	106481175	RNU4-11P	-	-	HGNC:HGNC:46947|Ensembl:ENSG00000202157	5	5q14.3	RNA, U4 small nuclear 11, pseudogene	pseudo	RNU4-11P	RNA, U4 small nuclear 11, pseudogene	O	-	20201124	-
9606	106481176	RNU4-14P	-	-	HGNC:HGNC:46950|Ensembl:ENSG00000222790	5	5q31.3	RNA, U4 small nuclear 14, pseudogene	pseudo	RNU4-14P	RNA, U4 small nuclear 14, pseudogene	O	-	20201124	-
9606	106481177	RNU4-17P	-	-	HGNC:HGNC:46953|Ensembl:ENSG00000202468	18	18q21.32	RNA, U4 small nuclear 17, pseudogene	pseudo	RNU4-17P	RNA, U4 small nuclear 17, pseudogene	O	-	20201124	-
9606	106481178	RNU4-21P	-	-	HGNC:HGNC:46957|Ensembl:ENSG00000199672	1	1q42.13	RNA, U4 small nuclear 21, pseudogene	pseudo	RNU4-21P	RNA, U4 small nuclear 21, pseudogene	O	-	20201124	-
9606	106481179	RNU4-24P	-	-	HGNC:HGNC:46960|Ensembl:ENSG00000201435	12	12q23.1	RNA, U4 small nuclear 24, pseudogene	pseudo	RNU4-24P	RNA, U4 small nuclear 24, pseudogene	O	-	20201124	-
9606	106481180	RNU4-27P	-	-	HGNC:HGNC:46963|Ensembl:ENSG00000222821	1	1p34.3	RNA, U4 small nuclear 27, pseudogene	pseudo	RNU4-27P	RNA, U4 small nuclear 27, pseudogene	O	-	20201124	-
9606	106481181	RNU4-29P	-	-	HGNC:HGNC:46965|Ensembl:ENSG00000251752	9	9q21.32	RNA, U4 small nuclear 29, pseudogene	pseudo	RNU4-29P	RNA, U4 small nuclear 29, pseudogene	O	-	20201124	-
9606	106481182	RNU4-35P	-	-	HGNC:HGNC:46971|Ensembl:ENSG00000199458	6	6q22.31	RNA, U4 small nuclear 35, pseudogene	pseudo	RNU4-35P	RNA, U4 small nuclear 35, pseudogene	O	-	20201124	-
9606	106481183	RNU4-37P	-	-	HGNC:HGNC:46973|Ensembl:ENSG00000222146	8	8q23.3	RNA, U4 small nuclear 37, pseudogene	pseudo	RNU4-37P	RNA, U4 small nuclear 37, pseudogene	O	-	20201124	-
9606	106481184	RNU4-41P	-	-	HGNC:HGNC:46977|Ensembl:ENSG00000201296	12	12q23.1	RNA, U4 small nuclear 41, pseudogene	pseudo	RNU4-41P	RNA, U4 small nuclear 41, pseudogene	O	-	20201124	-
9606	106481185	RNU4-43P	-	-	HGNC:HGNC:46979|Ensembl:ENSG00000222560	5	5p14.1	RNA, U4 small nuclear 43, pseudogene	pseudo	RNU4-43P	RNA, U4 small nuclear 43, pseudogene	O	-	20201124	-
9606	106481186	RNU4-45P	-	-	HGNC:HGNC:46981|Ensembl:ENSG00000202339	21	21q21.1	RNA, U4 small nuclear 45, pseudogene	pseudo	RNU4-45P	RNA, U4 small nuclear 45, pseudogene	O	-	20201124	-
9606	106481187	RNU4-49P	-	-	HGNC:HGNC:46985|Ensembl:ENSG00000251889	2	2p16.3	RNA, U4 small nuclear 49, pseudogene	pseudo	RNU4-49P	RNA, U4 small nuclear 49, pseudogene	O	-	20201124	-
9606	106481188	RNU4-52P	-	-	HGNC:HGNC:46988|Ensembl:ENSG00000206936	X	Xp11.23	RNA, U4 small nuclear 52, pseudogene	pseudo	RNU4-52P	RNA, U4 small nuclear 52, pseudogene	O	-	20201124	-
9606	106481189	RNU4-55P	-	-	HGNC:HGNC:46991|Ensembl:ENSG00000222663	11	11q22.3	RNA, U4 small nuclear 55, pseudogene	pseudo	RNU4-55P	RNA, U4 small nuclear 55, pseudogene	O	-	20201124	-
9606	106481190	RNU4-58P	-	-	HGNC:HGNC:46994|Ensembl:ENSG00000200062	16	16q21	RNA, U4 small nuclear 58, pseudogene	pseudo	RNU4-58P	RNA, U4 small nuclear 58, pseudogene	O	-	20201124	-
9606	106481191	RNU4-61P	-	-	HGNC:HGNC:46997|Ensembl:ENSG00000223175	1	1p33	RNA, U4 small nuclear 61, pseudogene	pseudo	RNU4-61P	RNA, U4 small nuclear 61, pseudogene	O	-	20201124	-
9606	106481192	RNU4-65P	-	-	HGNC:HGNC:47001|Ensembl:ENSG00000222405	12	12q15	RNA, U4 small nuclear 65, pseudogene	pseudo	RNU4-65P	RNA, U4 small nuclear 65, pseudogene	O	-	20201124	-
9606	106481193	RNU4-67P	-	-	HGNC:HGNC:47003|Ensembl:ENSG00000201439	12	12p12.1	RNA, U4 small nuclear 67, pseudogene	pseudo	RNU4-67P	RNA, U4 small nuclear 67, pseudogene	O	-	20201124	-
9606	106481194	RNU4-71P	-	-	HGNC:HGNC:47007|Ensembl:ENSG00000252067	8	8p21.2	RNA, U4 small nuclear 71, pseudogene	pseudo	RNU4-71P	RNA, U4 small nuclear 71, pseudogene	O	-	20201124	-
9606	106481195	RNU4-73P	-	-	HGNC:HGNC:47009|Ensembl:ENSG00000200034	2	2p25.1	RNA, U4 small nuclear 73, pseudogene	pseudo	RNU4-73P	RNA, U4 small nuclear 73, pseudogene	O	-	20201124	-
9606	106481196	RNU4-77P	-	-	HGNC:HGNC:47013|Ensembl:ENSG00000252501	1	1q42.2	RNA, U4 small nuclear 77, pseudogene	pseudo	RNU4-77P	RNA, U4 small nuclear 77, pseudogene	O	-	20201124	-
9606	106481197	RNU4-79P	-	-	HGNC:HGNC:47015|Ensembl:ENSG00000199634	4	4q32.1	RNA, U4 small nuclear 79, pseudogene	pseudo	RNU4-79P	RNA, U4 small nuclear 79, pseudogene	O	-	20201124	-
9606	106481198	RNU4-82P	-	-	HGNC:HGNC:47018|Ensembl:ENSG00000199313	9	9q33.3	RNA, U4 small nuclear 82, pseudogene	pseudo	RNU4-82P	RNA, U4 small nuclear 82, pseudogene	O	-	20201124	-
9606	106481199	RNU4-86P	-	-	HGNC:HGNC:47022|Ensembl:ENSG00000222067	11	11q24.2	RNA, U4 small nuclear 86, pseudogene	pseudo	RNU4-86P	RNA, U4 small nuclear 86, pseudogene	O	-	20201124	-
9606	106481200	RNU4-89P	-	-	HGNC:HGNC:47025|Ensembl:ENSG00000272359	3	3q29	RNA, U4 small nuclear 89, pseudogene	pseudo	RNU4-89P	RNA, U4 small nuclear 89, pseudogene	O	-	20201124	-
9606	106481201	RNU4-91P	-	-	HGNC:HGNC:47027|Ensembl:ENSG00000201648	3	3q26.31	RNA, U4 small nuclear 91, pseudogene	pseudo	RNU4-91P	RNA, U4 small nuclear 91, pseudogene	O	-	20201124	-
9606	106481202	RPPH1-2P	-	-	HGNC:HGNC:47029|Ensembl:ENSG00000252497	14	14q23.3	ribonuclease P RNA component H1, 2 pseudogene	pseudo	RPPH1-2P	ribonuclease P RNA component H1, 2 pseudogene	O	-	20201124	-
9606	106481203	RNU6-85P	-	-	HGNC:HGNC:47048|Ensembl:ENSG00000271932	7	7q34	RNA, U6 small nuclear 85, pseudogene	pseudo	RNU6-85P	RNA, U6 small nuclear 85, pseudogene	O	-	20201124	-
9606	106481204	RNU6-87P	-	-	HGNC:HGNC:47050|Ensembl:ENSG00000272028	12	12q13.12	RNA, U6 small nuclear 87, pseudogene	pseudo	RNU6-87P	RNA, U6 small nuclear 87, pseudogene	O	-	20201124	-
9606	106481205	RNU6-90P	-	-	HGNC:HGNC:47053|Ensembl:ENSG00000272337	15	15q21.2	RNA, U6 small nuclear 90, pseudogene	pseudo	RNU6-90P	RNA, U6 small nuclear 90, pseudogene	O	-	20201124	-
9606	106481206	RNU6-94P	-	-	HGNC:HGNC:47057|Ensembl:ENSG00000271819	15	15q21.2	RNA, U6 small nuclear 94, pseudogene	pseudo	RNU6-94P	RNA, U6 small nuclear 94, pseudogene	O	-	20201124	-
9606	106481208	RNU6-100P	-	-	HGNC:HGNC:47063|Ensembl:ENSG00000252414	2	2p14	RNA, U6 small nuclear 100, pseudogene	pseudo	RNU6-100P	RNA, U6 small nuclear 100, pseudogene	O	-	20201124	-
9606	106481209	RNU6-102P	-	-	HGNC:HGNC:47065|Ensembl:ENSG00000207214	7	7q31.33	RNA, U6 small nuclear 102, pseudogene	pseudo	RNU6-102P	RNA, U6 small nuclear 102, pseudogene	O	-	20201124	-
9606	106481210	RNU6-105P	-	-	HGNC:HGNC:47068|Ensembl:ENSG00000200779	2	2p13.2	RNA, U6 small nuclear 105, pseudogene	pseudo	RNU6-105P	RNA, U6 small nuclear 105, pseudogene	O	-	20201124	-
9606	106481211	RNU6-109P	-	-	HGNC:HGNC:47072|Ensembl:ENSG00000252173	Y	Yq11.221	RNA, U6 small nuclear 109, pseudogene	pseudo	RNU6-109P	RNA, U6 small nuclear 109, pseudogene	O	-	20201124	-
9606	106481212	RNU6-111P	-	-	HGNC:HGNC:47074|Ensembl:ENSG00000252988	2	2p13.2	RNA, U6 small nuclear 111, pseudogene	pseudo	RNU6-111P	RNA, U6 small nuclear 111, pseudogene	O	-	20201124	-
9606	106481213	RNU6-117P	-	-	HGNC:HGNC:47080|Ensembl:ENSG00000202285	6	6q21	RNA, U6 small nuclear 117, pseudogene	pseudo	RNU6-117P	RNA, U6 small nuclear 117, pseudogene	O	-	20201124	-
9606	106481214	RNU6-119P	-	-	HGNC:HGNC:47082|Ensembl:ENSG00000201752	4	4q26	RNA, U6 small nuclear 119, pseudogene	pseudo	RNU6-119P	RNA, U6 small nuclear 119, pseudogene	O	-	20201124	-
9606	106481215	RNU6-121P	-	-	HGNC:HGNC:47084|Ensembl:ENSG00000222457	1	1q21.3	RNA, U6 small nuclear 121, pseudogene	pseudo	RNU6-121P	RNA, U6 small nuclear 121, pseudogene	O	-	20201124	-
9606	106481217	RNU6-128P	-	-	HGNC:HGNC:47091|Ensembl:ENSG00000206703	4	4q32.1	RNA, U6 small nuclear 128, pseudogene	pseudo	RNU6-128P	RNA, U6 small nuclear 128, pseudogene	O	-	20201124	-
9606	106481218	RNU6-130P	-	-	HGNC:HGNC:47093|Ensembl:ENSG00000223044	6	6q14.1	RNA, U6 small nuclear 130, pseudogene	pseudo	RNU6-130P	RNA, U6 small nuclear 130, pseudogene	O	-	20201124	-
9606	106481219	RNU6-132P	-	-	HGNC:HGNC:47095|Ensembl:ENSG00000206590	15	15q26.1	RNA, U6 small nuclear 132, pseudogene	pseudo	RNU6-132P	RNA, U6 small nuclear 132, pseudogene	O	-	20201124	-
9606	106481220	RNU6-137P	-	-	HGNC:HGNC:47100|Ensembl:ENSG00000200550	2	2p21	RNA, U6 small nuclear 137, pseudogene	pseudo	RNU6-137P	RNA, U6 small nuclear 137, pseudogene	O	-	20201124	-
9606	106481221	RNU6-140P	-	-	HGNC:HGNC:47103|Ensembl:ENSG00000207296	19	19q13.2	RNA, U6 small nuclear 140, pseudogene	pseudo	RNU6-140P	RNA, U6 small nuclear 140, pseudogene	O	-	20201124	-
9606	106481222	RNU6-144P	-	-	HGNC:HGNC:47107|Ensembl:ENSG00000206678	8	8q24.23	RNA, U6 small nuclear 144, pseudogene	pseudo	RNU6-144P	RNA, U6 small nuclear 144, pseudogene	O	-	20201124	-
9606	106481223	RNU6-152P	-	-	HGNC:HGNC:47115|Ensembl:ENSG00000206764	1	1q25.3	RNA, U6 small nuclear 152, pseudogene	pseudo	RNU6-152P	RNA, U6 small nuclear 152, pseudogene	O	-	20201124	-
9606	106481224	RNU6-155P	-	-	HGNC:HGNC:47118|Ensembl:ENSG00000252156	6	6q14.1	RNA, U6 small nuclear 155, pseudogene	pseudo	RNU6-155P	RNA, U6 small nuclear 155, pseudogene	O	-	20201124	-
9606	106481225	RNU6-158P	-	-	HGNC:HGNC:47121|Ensembl:ENSG00000252913	4	4p11	RNA, U6 small nuclear 158, pseudogene	pseudo	RNU6-158P	RNA, U6 small nuclear 158, pseudogene	O	-	20201124	-
9606	106481226	RNU6-162P	-	-	HGNC:HGNC:47125|Ensembl:ENSG00000252037	7	7q35	RNA, U6 small nuclear 162, pseudogene	pseudo	RNU6-162P	RNA, U6 small nuclear 162, pseudogene	O	-	20201124	-
9606	106481227	RNU6-165P	-	-	HGNC:HGNC:47128|Ensembl:ENSG00000252979	19	19q13.42	RNA, U6 small nuclear 165, pseudogene	pseudo	RNU6-165P	RNA, U6 small nuclear 165, pseudogene	O	-	20201124	-
9606	106481228	RNU6-167P	-	-	HGNC:HGNC:47130|Ensembl:ENSG00000207019	18	18q12.1	RNA, U6 small nuclear 167, pseudogene	pseudo	RNU6-167P	RNA, U6 small nuclear 167, pseudogene	O	-	20201124	-
9606	106481229	RNU6-169P	-	-	HGNC:HGNC:47132|Ensembl:ENSG00000202206	2	2q32.3	RNA, U6 small nuclear 169, pseudogene	pseudo	RNU6-169P	RNA, U6 small nuclear 169, pseudogene	O	-	20201124	-
9606	106481230	RNU6-171P	-	-	HGNC:HGNC:47134|Ensembl:ENSG00000207082	1	1q23.3	RNA, U6 small nuclear 171, pseudogene	pseudo	RNU6-171P	RNA, U6 small nuclear 171, pseudogene	O	-	20201124	-
9606	106481231	RNU6-174P	-	-	HGNC:HGNC:47137|Ensembl:ENSG00000222338	12	12p13.32	RNA, U6 small nuclear 174, pseudogene	pseudo	RNU6-174P	RNA, U6 small nuclear 174, pseudogene	O	-	20201124	-
9606	106481232	RNU6-177P	-	-	HGNC:HGNC:47140|Ensembl:ENSG00000223189	7	7q32.1	RNA, U6 small nuclear 177, pseudogene	pseudo	RNU6-177P	RNA, U6 small nuclear 177, pseudogene	O	-	20201124	-
9606	106481233	RNU6-180P	-	-	HGNC:HGNC:47143|Ensembl:ENSG00000252506	1	1q42.13	RNA, U6 small nuclear 180, pseudogene	pseudo	RNU6-180P	RNA, U6 small nuclear 180, pseudogene	O	-	20201124	-
9606	106481234	RNU6-183P	-	-	HGNC:HGNC:47146|Ensembl:ENSG00000200331	5	5q14.1	RNA, U6 small nuclear 183, pseudogene	pseudo	RNU6-183P	RNA, U6 small nuclear 183, pseudogene	O	-	20201124	-
9606	106481235	RNU6-185P	-	-	HGNC:HGNC:47148|Ensembl:ENSG00000207150	15	15q25.3	RNA, U6 small nuclear 185, pseudogene	pseudo	RNU6-185P	RNA, U6 small nuclear 185, pseudogene	O	-	20201124	-
9606	106481236	RNU6-190P	-	-	HGNC:HGNC:47153|Ensembl:ENSG00000206881	6	6p22.3	RNA, U6 small nuclear 190, pseudogene	pseudo	RNU6-190P	RNA, U6 small nuclear 190, pseudogene	O	-	20201124	-
9606	106481237	RNU6-192P	-	-	HGNC:HGNC:47155	20	20p11.23	RNA, U6 small nuclear 192, pseudogene	pseudo	RNU6-192P	RNA, U6 small nuclear 192, pseudogene	O	-	20201124	-
9606	106481238	RNU6-196P	-	-	HGNC:HGNC:47159|Ensembl:ENSG00000207042	16	16p12.2	RNA, U6 small nuclear 196, pseudogene	pseudo	RNU6-196P	RNA, U6 small nuclear 196, pseudogene	O	-	20201124	-
9606	106481239	RNU6-198P	-	-	HGNC:HGNC:47161|Ensembl:ENSG00000206985	2	2p22.1	RNA, U6 small nuclear 198, pseudogene	pseudo	RNU6-198P	RNA, U6 small nuclear 198, pseudogene	O	-	20201124	-
9606	106481240	RNU6-201P	-	-	HGNC:HGNC:47164|Ensembl:ENSG00000252909	22	22q12.3	RNA, U6 small nuclear 201, pseudogene	pseudo	RNU6-201P	RNA, U6 small nuclear 201, pseudogene	O	-	20201124	-
9606	106481241	RNU6-204P	-	-	HGNC:HGNC:47167|Ensembl:ENSG00000199335	4	4p16.3	RNA, U6 small nuclear 204, pseudogene	pseudo	RNU6-204P	RNA, U6 small nuclear 204, pseudogene	O	-	20201124	-
9606	106481242	RNU6-209P	-	-	HGNC:HGNC:47172|Ensembl:ENSG00000206845	5	5q34	RNA, U6 small nuclear 209, pseudogene	pseudo	RNU6-209P	RNA, U6 small nuclear 209, pseudogene	O	-	20201124	-
9606	106481243	RNU6-212P	-	-	HGNC:HGNC:47175|Ensembl:ENSG00000199512	15	15q22.2	RNA, U6 small nuclear 212, pseudogene	pseudo	RNU6-212P	RNA, U6 small nuclear 212, pseudogene	O	-	20201124	-
9606	106481244	RNU6-213P	-	RNU6-1033P	HGNC:HGNC:47176|Ensembl:ENSG00000206778	16	16p13.11	RNA, U6 small nuclear 213, pseudogene	pseudo	RNU6-213P	RNA, U6 small nuclear 213, pseudogene	O	RNA, U6 small nuclear 1033, pseudogene	20201124	-
9606	106481245	RNU6-215P	-	-	HGNC:HGNC:47178|Ensembl:ENSG00000202039	7	7p22.1	RNA, U6 small nuclear 215, pseudogene	pseudo	RNU6-215P	RNA, U6 small nuclear 215, pseudogene	O	-	20201124	-
9606	106481246	RNU6-217P	-	-	HGNC:HGNC:47180|Ensembl:ENSG00000206891	3	3p12.3	RNA, U6 small nuclear 217, pseudogene	pseudo	RNU6-217P	RNA, U6 small nuclear 217, pseudogene	O	-	20201124	-
9606	106481247	RNU6-220P	-	-	HGNC:HGNC:47183|Ensembl:ENSG00000212221	8	8q24.3	RNA, U6 small nuclear 220, pseudogene	pseudo	RNU6-220P	RNA, U6 small nuclear 220, pseudogene	O	-	20201124	-
9606	106481248	RNU6-223P	-	-	HGNC:HGNC:47186|Ensembl:ENSG00000199700	7	7q33	RNA, U6 small nuclear 223, pseudogene	pseudo	RNU6-223P	RNA, U6 small nuclear 223, pseudogene	O	-	20201124	-
9606	106481249	RNU6-226P	-	-	HGNC:HGNC:47189|Ensembl:ENSG00000200648	5	5q35.2	RNA, U6 small nuclear 226, pseudogene	pseudo	RNU6-226P	RNA, U6 small nuclear 226, pseudogene	O	-	20201124	-
9606	106481250	RNU6-229P	-	-	HGNC:HGNC:47192|Ensembl:ENSG00000252423	7	7q11.22	RNA, U6 small nuclear 229, pseudogene	pseudo	RNU6-229P	RNA, U6 small nuclear 229, pseudogene	O	-	20201124	-
9606	106481251	RNU6-231P	-	-	HGNC:HGNC:47194|Ensembl:ENSG00000252931	15	15q25.3	RNA, U6 small nuclear 231, pseudogene	pseudo	RNU6-231P	RNA, U6 small nuclear 231, pseudogene	O	-	20201124	-
9606	106481252	RNU6-236P	-	-	HGNC:HGNC:47199|Ensembl:ENSG00000200756	5	5q31.2	RNA, U6 small nuclear 236, pseudogene	pseudo	RNU6-236P	RNA, U6 small nuclear 236, pseudogene	O	-	20201124	-
9606	106481253	RNU6-238P	-	-	HGNC:HGNC:47201|Ensembl:ENSG00000200183	12	12q13.12	RNA, U6 small nuclear 238, pseudogene	pseudo	RNU6-238P	RNA, U6 small nuclear 238, pseudogene	O	-	20201124	-
9606	106481254	RNU6-242P	-	-	HGNC:HGNC:47205|Ensembl:ENSG00000207087	2	2p21	RNA, U6 small nuclear 242, pseudogene	pseudo	RNU6-242P	RNA, U6 small nuclear 242, pseudogene	O	-	20201124	-
9606	106481255	RNU6-245P	-	-	HGNC:HGNC:47208|Ensembl:ENSG00000206747	X	Xq13.1	RNA, U6 small nuclear 245, pseudogene	pseudo	RNU6-245P	RNA, U6 small nuclear 245, pseudogene	O	-	20201124	-
9606	106481256	RNU6-248P	-	-	HGNC:HGNC:47211|Ensembl:ENSG00000222652	6	6q14.1	RNA, U6 small nuclear 248, pseudogene	pseudo	RNU6-248P	RNA, U6 small nuclear 248, pseudogene	O	-	20201124	-
9606	106481257	RNU6-251P	-	-	HGNC:HGNC:47214|Ensembl:ENSG00000200105	12	12p12.3	RNA, U6 small nuclear 251, pseudogene	pseudo	RNU6-251P	RNA, U6 small nuclear 251, pseudogene	O	-	20201124	-
9606	106481258	RNU6-255P	-	-	HGNC:HGNC:47218|Ensembl:ENSG00000252766	Y	Yq11.222	RNA, U6 small nuclear 255, pseudogene	pseudo	RNU6-255P	RNA, U6 small nuclear 255, pseudogene	O	-	20201124	-
9606	106481259	RNU6-258P	-	-	HGNC:HGNC:47221|Ensembl:ENSG00000212186	17	17p11.2	RNA, U6 small nuclear 258, pseudogene	pseudo	RNU6-258P	RNA, U6 small nuclear 258, pseudogene	O	-	20201124	-
9606	106481260	RNU6-259P	-	-	HGNC:HGNC:47222|Ensembl:ENSG00000206726	2	2q14.3	RNA, U6 small nuclear 259, pseudogene	pseudo	RNU6-259P	RNA, U6 small nuclear 259, pseudogene	O	-	20201124	-
9606	106481261	RNU6-262P	-	-	HGNC:HGNC:47225|Ensembl:ENSG00000222249	11	11q23.3	RNA, U6 small nuclear 262, pseudogene	pseudo	RNU6-262P	RNA, U6 small nuclear 262, pseudogene	O	-	20201124	-
9606	106481262	RNU6-264P	-	-	HGNC:HGNC:47227|Ensembl:ENSG00000252943	9	9p22.1	RNA, U6 small nuclear 264, pseudogene	pseudo	RNU6-264P	RNA, U6 small nuclear 264, pseudogene	O	-	20201124	-
9606	106481263	RNU6-269P	-	-	HGNC:HGNC:47232|Ensembl:ENSG00000212379	16	16q21	RNA, U6 small nuclear 269, pseudogene	pseudo	RNU6-269P	RNA, U6 small nuclear 269, pseudogene	O	-	20201124	-
9606	106481264	RNU6-271P	-	-	HGNC:HGNC:47234|Ensembl:ENSG00000200728	10	10q24.1	RNA, U6 small nuclear 271, pseudogene	pseudo	RNU6-271P	RNA, U6 small nuclear 271, pseudogene	O	-	20201124	-
9606	106481265	RNU6-275P	-	-	HGNC:HGNC:47238|Ensembl:ENSG00000201780	12	12p13.31	RNA, U6 small nuclear 275, pseudogene	pseudo	RNU6-275P	RNA, U6 small nuclear 275, pseudogene	O	-	20201124	-
9606	106481266	RNU6-277P	-	-	HGNC:HGNC:47240|Ensembl:ENSG00000252081	11	11q22.3	RNA, U6 small nuclear 277, pseudogene	pseudo	RNU6-277P	RNA, U6 small nuclear 277, pseudogene	O	-	20201124	-
9606	106481267	RNU6-281P	-	-	HGNC:HGNC:47244|Ensembl:ENSG00000206939	3	3p13	RNA, U6 small nuclear 281, pseudogene	pseudo	RNU6-281P	RNA, U6 small nuclear 281, pseudogene	O	-	20201124	-
9606	106481268	RNU6-284P	-	-	HGNC:HGNC:47247|Ensembl:ENSG00000223037	4	4q32.3	RNA, U6 small nuclear 284, pseudogene	pseudo	RNU6-284P	RNA, U6 small nuclear 284, pseudogene	O	-	20201124	-
9606	106481269	RNU6-287P	-	-	HGNC:HGNC:47250|Ensembl:ENSG00000252039	17	17q21.31	RNA, U6 small nuclear 287, pseudogene	pseudo	RNU6-287P	RNA, U6 small nuclear 287, pseudogene	O	-	20201124	-
9606	106481270	RNU6-290P	-	-	HGNC:HGNC:47253	1	1q24.3	RNA, U6 small nuclear 290, pseudogene	pseudo	RNU6-290P	RNA, U6 small nuclear 290, pseudogene	O	-	20201124	-
9606	106481271	RNU6-293P	-	-	HGNC:HGNC:47256|Ensembl:ENSG00000223191	6	6q25.3	RNA, U6 small nuclear 293, pseudogene	pseudo	RNU6-293P	RNA, U6 small nuclear 293, pseudogene	O	-	20201124	-
9606	106481272	RNU6-295P	-	-	HGNC:HGNC:47258|Ensembl:ENSG00000252710	8	8q11.21	RNA, U6 small nuclear 295, pseudogene	pseudo	RNU6-295P	RNA, U6 small nuclear 295, pseudogene	O	-	20201124	-
9606	106481273	RNU6-298P	-	-	HGNC:HGNC:47261|Ensembl:ENSG00000212190	17	17q11.2	RNA, U6 small nuclear 298, pseudogene	pseudo	RNU6-298P	RNA, U6 small nuclear 298, pseudogene	O	-	20201124	-
9606	106481274	RNU6-301P	-	-	HGNC:HGNC:47264|Ensembl:ENSG00000207004	14	14q22.1	RNA, U6 small nuclear 301, pseudogene	pseudo	RNU6-301P	RNA, U6 small nuclear 301, pseudogene	O	-	20201124	-
9606	106481275	RNU6-304P	-	-	HGNC:HGNC:47267|Ensembl:ENSG00000201725	1	1p36.23	RNA, U6 small nuclear 304, pseudogene	pseudo	RNU6-304P	RNA, U6 small nuclear 304, pseudogene	O	-	20201124	-
9606	106481276	RNU6-307P	-	-	HGNC:HGNC:47270|Ensembl:ENSG00000252552	1	1q25.1	RNA, U6 small nuclear 307, pseudogene	pseudo	RNU6-307P	RNA, U6 small nuclear 307, pseudogene	O	-	20201124	-
9606	106481277	RNU6-310P	-	-	HGNC:HGNC:47273|Ensembl:ENSG00000207385	4	4q12	RNA, U6 small nuclear 310, pseudogene	pseudo	RNU6-310P	RNA, U6 small nuclear 310, pseudogene	O	-	20201124	-
9606	106481278	RNU6-314P	-	-	HGNC:HGNC:47277|Ensembl:ENSG00000252383	17	17p12	RNA, U6 small nuclear 314, pseudogene	pseudo	RNU6-314P	RNA, U6 small nuclear 314, pseudogene	O	-	20201124	-
9606	106481279	RNU6-316P	-	-	HGNC:HGNC:47279|Ensembl:ENSG00000212329	18	18p11.21	RNA, U6 small nuclear 316, pseudogene	pseudo	RNU6-316P	RNA, U6 small nuclear 316, pseudogene	O	-	20201124	-
9606	106481280	RNU6-319P	-	-	HGNC:HGNC:47282|Ensembl:ENSG00000251834	9	9p22.3	RNA, U6 small nuclear 319, pseudogene	pseudo	RNU6-319P	RNA, U6 small nuclear 319, pseudogene	O	-	20201124	-
9606	106481281	RNU6-323P	-	-	HGNC:HGNC:47286|Ensembl:ENSG00000253739	8	8p11.23	RNA, U6 small nuclear 323, pseudogene	pseudo	RNU6-323P	RNA, U6 small nuclear 323, pseudogene	O	-	20201124	-
9606	106481282	RNU6-326P	-	-	HGNC:HGNC:47289|Ensembl:ENSG00000202350	7	7p12.3	RNA, U6 small nuclear 326, pseudogene	pseudo	RNU6-326P	RNA, U6 small nuclear 326, pseudogene	O	-	20201124	-
9606	106481283	RNU6-330P	-	-	HGNC:HGNC:47293|Ensembl:ENSG00000199885	X	Xq13.2	RNA, U6 small nuclear 330, pseudogene	pseudo	RNU6-330P	RNA, U6 small nuclear 330, pseudogene	O	-	20201124	-
9606	106481284	RNU6-332P	-	-	HGNC:HGNC:47295|Ensembl:ENSG00000212495	X	Xq21.32	RNA, U6 small nuclear 332, pseudogene	pseudo	RNU6-332P	RNA, U6 small nuclear 332, pseudogene	O	-	20201124	-
9606	106481285	RNU6-336P	-	-	HGNC:HGNC:47299|Ensembl:ENSG00000201761	8	8p21.3	RNA, U6 small nuclear 336, pseudogene	pseudo	RNU6-336P	RNA, U6 small nuclear 336, pseudogene	O	-	20201124	-
9606	106481286	RNU6-338P	-	-	HGNC:HGNC:47301|Ensembl:ENSG00000206615	22	22q12.2	RNA, U6 small nuclear 338, pseudogene	pseudo	RNU6-338P	RNA, U6 small nuclear 338, pseudogene	O	-	20201124	-
9606	106481287	RNU6-341P	-	-	HGNC:HGNC:47304|Ensembl:ENSG00000252782	14	14q23.1	RNA, U6 small nuclear 341, pseudogene	pseudo	RNU6-341P	RNA, U6 small nuclear 341, pseudogene	O	-	20201124	-
9606	106481288	RNU6-345P	-	-	HGNC:HGNC:47308|Ensembl:ENSG00000252810	X	Xq22.1	RNA, U6 small nuclear 345, pseudogene	pseudo	RNU6-345P	RNA, U6 small nuclear 345, pseudogene	O	-	20201124	-
9606	106481289	RNU6-348P	-	-	HGNC:HGNC:47311|Ensembl:ENSG00000207114	3	3q26.31	RNA, U6 small nuclear 348, pseudogene	pseudo	RNU6-348P	RNA, U6 small nuclear 348, pseudogene	O	-	20201124	-
9606	106481290	RNU6-354P	-	-	HGNC:HGNC:47317|Ensembl:ENSG00000206589	15	15q15.3	RNA, U6 small nuclear 354, pseudogene	pseudo	RNU6-354P	RNA, U6 small nuclear 354, pseudogene	O	-	20201124	-
9606	106481291	RNU6-358P	-	-	HGNC:HGNC:47321|Ensembl:ENSG00000252373	5	5p13.3	RNA, U6 small nuclear 358, pseudogene	pseudo	RNU6-358P	RNA, U6 small nuclear 358, pseudogene	O	-	20201124	-
9606	106481292	RNU6-362P	-	-	HGNC:HGNC:47325|Ensembl:ENSG00000252545	17	17q25.1	RNA, U6 small nuclear 362, pseudogene	pseudo	RNU6-362P	RNA, U6 small nuclear 362, pseudogene	O	-	20201124	-
9606	106481293	RNU6-364P	-	-	HGNC:HGNC:47327|Ensembl:ENSG00000207115	7	7q21.3	RNA, U6 small nuclear 364, pseudogene	pseudo	RNU6-364P	RNA, U6 small nuclear 364, pseudogene	O	-	20201124	-
9606	106481294	RNU6-366P	-	-	HGNC:HGNC:47329|Ensembl:ENSG00000201097	14	14q32.12	RNA, U6 small nuclear 366, pseudogene	pseudo	RNU6-366P	RNA, U6 small nuclear 366, pseudogene	O	-	20201124	-
9606	106481295	RNU6-370P	-	-	HGNC:HGNC:47333|Ensembl:ENSG00000222940	2	2p23.3	RNA, U6 small nuclear 370, pseudogene	pseudo	RNU6-370P	RNA, U6 small nuclear 370, pseudogene	O	-	20201124	-
9606	106481296	RNU6-374P	-	-	HGNC:HGNC:47337|Ensembl:ENSG00000201016	5	5p14.1	RNA, U6 small nuclear 374, pseudogene	pseudo	RNU6-374P	RNA, U6 small nuclear 374, pseudogene	O	-	20201124	-
9606	106481297	RNU6-378P	-	-	HGNC:HGNC:47341|Ensembl:ENSG00000207052	5	5p13.3	RNA, U6 small nuclear 378, pseudogene	pseudo	RNU6-378P	RNA, U6 small nuclear 378, pseudogene	O	-	20201124	-
9606	106481298	RNU6-380P	-	-	HGNC:HGNC:47343|Ensembl:ENSG00000222139	15	15q25.1	RNA, U6 small nuclear 380, pseudogene	pseudo	RNU6-380P	RNA, U6 small nuclear 380, pseudogene	O	-	20201124	-
9606	106481299	RNU6-384P	-	-	HGNC:HGNC:47347|Ensembl:ENSG00000201770	20	20q11.21	RNA, U6 small nuclear 384, pseudogene	pseudo	RNU6-384P	RNA, U6 small nuclear 384, pseudogene	O	-	20201124	-
9606	106481300	RNU6-386P	-	-	HGNC:HGNC:47349|Ensembl:ENSG00000199520	3	3p12.3	RNA, U6 small nuclear 386, pseudogene	pseudo	RNU6-386P	RNA, U6 small nuclear 386, pseudogene	O	-	20201124	-
9606	106481301	RNU6-389P	-	-	HGNC:HGNC:47352|Ensembl:ENSG00000252857	7	7p11.2	RNA, U6 small nuclear 389, pseudogene	pseudo	RNU6-389P	RNA, U6 small nuclear 389, pseudogene	O	-	20201124	-
9606	106481302	RNU6-393P	-	-	HGNC:HGNC:47356|Ensembl:ENSG00000207204	7	7q22.1	RNA, U6 small nuclear 393, pseudogene	pseudo	RNU6-393P	RNA, U6 small nuclear 393, pseudogene	O	-	20201124	-
9606	106481303	RNU6-396P	-	-	HGNC:HGNC:47359|Ensembl:ENSG00000202239	21	21q22.3	RNA, U6 small nuclear 396, pseudogene	pseudo	RNU6-396P	RNA, U6 small nuclear 396, pseudogene	O	-	20201124	-
9606	106481304	RNU6-400P	-	-	HGNC:HGNC:47363|Ensembl:ENSG00000212475	12	12p11.1	RNA, U6 small nuclear 400, pseudogene	pseudo	RNU6-400P	RNA, U6 small nuclear 400, pseudogene	O	-	20201124	-
9606	106481305	RNU6-402P	-	-	HGNC:HGNC:47365|Ensembl:ENSG00000222610	5	5q15	RNA, U6 small nuclear 402, pseudogene	pseudo	RNU6-402P	RNA, U6 small nuclear 402, pseudogene	O	-	20201124	-
9606	106481306	RNU6-406P	-	-	HGNC:HGNC:47369|Ensembl:ENSG00000252279	17	17q21.31	RNA, U6 small nuclear 406, pseudogene	pseudo	RNU6-406P	RNA, U6 small nuclear 406, pseudogene	O	-	20201124	-
9606	106481307	RNU6-409P	-	-	HGNC:HGNC:47372|Ensembl:ENSG00000206841	22	22q13.33	RNA, U6 small nuclear 409, pseudogene	pseudo	RNU6-409P	RNA, U6 small nuclear 409, pseudogene	O	-	20201124	-
9606	106481308	RNU6-412P	-	-	HGNC:HGNC:47375|Ensembl:ENSG00000252243	4	4p12	RNA, U6 small nuclear 412, pseudogene	pseudo	RNU6-412P	RNA, U6 small nuclear 412, pseudogene	O	-	20201124	-
9606	106481309	RNU6-415P	-	-	HGNC:HGNC:47378|Ensembl:ENSG00000252061	15	15q25.1	RNA, U6 small nuclear 415, pseudogene	pseudo	RNU6-415P	RNA, U6 small nuclear 415, pseudogene	O	-	20201124	-
9606	106481310	RNU6-418P	-	-	HGNC:HGNC:47381|Ensembl:ENSG00000206762	1	1q32.1	RNA, U6 small nuclear 418, pseudogene	pseudo	RNU6-418P	RNA, U6 small nuclear 418, pseudogene	O	-	20201124	-
9606	106481311	RNU6-421P	-	-	HGNC:HGNC:47384|Ensembl:ENSG00000201341	X	Xp11.23	RNA, U6 small nuclear 421, pseudogene	pseudo	RNU6-421P	RNA, U6 small nuclear 421, pseudogene	O	-	20201124	-
9606	106481312	RNU6-425P	-	-	HGNC:HGNC:47388|Ensembl:ENSG00000206604	3	3q23	RNA, U6 small nuclear 425, pseudogene	pseudo	RNU6-425P	RNA, U6 small nuclear 425, pseudogene	O	-	20201124	-
9606	106481314	RNU6-431P	-	-	HGNC:HGNC:47394|Ensembl:ENSG00000206601	4	4q25	RNA, U6 small nuclear 431, pseudogene	pseudo	RNU6-431P	RNA, U6 small nuclear 431, pseudogene	O	-	20201124	-
9606	106481315	RNU6-433P	-	-	HGNC:HGNC:47396|Ensembl:ENSG00000200086	2	2p16.1	RNA, U6 small nuclear 433, pseudogene	pseudo	RNU6-433P	RNA, U6 small nuclear 433, pseudogene	O	-	20201124	-
9606	106481316	RNU6-436P	-	-	HGNC:HGNC:47399|Ensembl:ENSG00000251980	2	2q24.1	RNA, U6 small nuclear 436, pseudogene	pseudo	RNU6-436P	RNA, U6 small nuclear 436, pseudogene	O	-	20201124	-
9606	106481317	RNU6-439P	-	-	HGNC:HGNC:47402|Ensembl:ENSG00000206915	2	2p16.3	RNA, U6 small nuclear 439, pseudogene	pseudo	RNU6-439P	RNA, U6 small nuclear 439, pseudogene	O	-	20201124	-
9606	106481318	RNU6-443P	-	-	HGNC:HGNC:47406	18	18q12.3	RNA, U6 small nuclear 443, pseudogene	pseudo	RNU6-443P	RNA, U6 small nuclear 443, pseudogene	O	-	20201124	-
9606	106481319	RNU6-446P	-	-	HGNC:HGNC:47409|Ensembl:ENSG00000199697	17	17q23.2	RNA, U6 small nuclear 446, pseudogene	pseudo	RNU6-446P	RNA, U6 small nuclear 446, pseudogene	O	-	20201124	-
9606	106481320	RNU6-447P	-	-	HGNC:HGNC:47410|Ensembl:ENSG00000222225	11	11p15.5	RNA, U6 small nuclear 447, pseudogene	pseudo	RNU6-447P	RNA, U6 small nuclear 447, pseudogene	O	-	20201124	-
9606	106481321	RNU6-450P	-	-	HGNC:HGNC:47413|Ensembl:ENSG00000201524	17	17q23.1	RNA, U6 small nuclear 450, pseudogene	pseudo	RNU6-450P	RNA, U6 small nuclear 450, pseudogene	O	-	20201124	-
9606	106481322	RNU6-452P	-	-	HGNC:HGNC:47415|Ensembl:ENSG00000207135	10	10p12.1	RNA, U6 small nuclear 452, pseudogene	pseudo	RNU6-452P	RNA, U6 small nuclear 452, pseudogene	O	-	20201124	-
9606	106481323	RNU6-456P	-	-	HGNC:HGNC:47419|Ensembl:ENSG00000207222	5	5q31.1	RNA, U6 small nuclear 456, pseudogene	pseudo	RNU6-456P	RNA, U6 small nuclear 456, pseudogene	O	-	20201124	-
9606	106481324	RNU6-458P	-	-	HGNC:HGNC:47421|Ensembl:ENSG00000206906	14	14q11.2	RNA, U6 small nuclear 458, pseudogene	pseudo	RNU6-458P	RNA, U6 small nuclear 458, pseudogene	O	-	20201124	-
9606	106481325	RNU6-463P	-	-	HGNC:HGNC:47426|Ensembl:ENSG00000207068	10	10q25.1	RNA, U6 small nuclear 463, pseudogene	pseudo	RNU6-463P	RNA, U6 small nuclear 463, pseudogene	O	-	20201124	-
9606	106481326	RNU6-465P	-	-	HGNC:HGNC:47428|Ensembl:ENSG00000207149	1	1p12	RNA, U6 small nuclear 465, pseudogene	pseudo	RNU6-465P	RNA, U6 small nuclear 465, pseudogene	O	-	20201124	-
9606	106481327	RNU6-469P	-	-	HGNC:HGNC:47432|Ensembl:ENSG00000252062	4	4q21.23	RNA, U6 small nuclear 469, pseudogene	pseudo	RNU6-469P	RNA, U6 small nuclear 469, pseudogene	O	-	20201124	-
9606	106481328	RNU6-472P	-	-	HGNC:HGNC:47435|Ensembl:ENSG00000207026	12	12p11.1	RNA, U6 small nuclear 472, pseudogene	pseudo	RNU6-472P	RNA, U6 small nuclear 472, pseudogene	O	-	20201124	-
9606	106481329	RNU6-474P	-	-	HGNC:HGNC:47437|Ensembl:ENSG00000206970	2	2q33.2	RNA, U6 small nuclear 474, pseudogene	pseudo	RNU6-474P	RNA, U6 small nuclear 474, pseudogene	O	-	20201124	-
9606	106481330	RNU6-477P	-	-	HGNC:HGNC:47440|Ensembl:ENSG00000206614	5	5q35.1	RNA, U6 small nuclear 477, pseudogene	pseudo	RNU6-477P	RNA, U6 small nuclear 477, pseudogene	O	-	20201124	-
9606	106481331	RNU6-479P	-	-	HGNC:HGNC:47442|Ensembl:ENSG00000252157	4	4q35.1	RNA, U6 small nuclear 479, pseudogene	pseudo	RNU6-479P	RNA, U6 small nuclear 479, pseudogene	O	-	20201124	-
9606	106481332	RNU6-482P	-	-	HGNC:HGNC:47445|Ensembl:ENSG00000212370	5	5q22.2	RNA, U6 small nuclear 482, pseudogene	pseudo	RNU6-482P	RNA, U6 small nuclear 482, pseudogene	O	-	20201124	-
9606	106481333	RNU6-485P	-	-	HGNC:HGNC:47448|Ensembl:ENSG00000200345	12	12p13.31	RNA, U6 small nuclear 485, pseudogene	pseudo	RNU6-485P	RNA, U6 small nuclear 485, pseudogene	O	-	20201124	-
9606	106481334	RNU6-489P	-	-	HGNC:HGNC:47452|Ensembl:ENSG00000277341	17	17q12	RNA, U6 small nuclear 489, pseudogene	pseudo	RNU6-489P	RNA, U6 small nuclear 489, pseudogene	O	-	20201124	-
9606	106481335	RNU6-492P	-	-	HGNC:HGNC:47455|Ensembl:ENSG00000199905	9	9q31.2	RNA, U6 small nuclear 492, pseudogene	pseudo	RNU6-492P	RNA, U6 small nuclear 492, pseudogene	O	-	20201124	-
9606	106481336	RNU6-493P	-	-	HGNC:HGNC:47456|Ensembl:ENSG00000212623	X	Xq21.1	RNA, U6 small nuclear 493, pseudogene	pseudo	RNU6-493P	RNA, U6 small nuclear 493, pseudogene	O	-	20201124	-
9606	106481337	RNU6-495P	-	-	HGNC:HGNC:47458|Ensembl:ENSG00000199865	22	22q13.2	RNA, U6 small nuclear 495, pseudogene	pseudo	RNU6-495P	RNA, U6 small nuclear 495, pseudogene	O	-	20201124	-
9606	106481338	RNU6-498P	-	-	HGNC:HGNC:47461|Ensembl:ENSG00000238478	15	15q11.2	RNA, U6 small nuclear 498, pseudogene	pseudo	RNU6-498P	RNA, U6 small nuclear 498, pseudogene	O	-	20201124	-
9606	106481339	RNU6-501P	-	-	HGNC:HGNC:47464|Ensembl:ENSG00000200942	1	1q32.1	RNA, U6 small nuclear 501, pseudogene	pseudo	RNU6-501P	RNA, U6 small nuclear 501, pseudogene	O	-	20201124	-
9606	106481340	RNU6-504P	-	-	HGNC:HGNC:47467|Ensembl:ENSG00000252377	X	Xp11.22	RNA, U6 small nuclear 504, pseudogene	pseudo	RNU6-504P	RNA, U6 small nuclear 504, pseudogene	O	-	20201124	-
9606	106481341	RNU6-507P	-	-	HGNC:HGNC:47470|Ensembl:ENSG00000251854	3	3q25.1	RNA, U6 small nuclear 507, pseudogene	pseudo	RNU6-507P	RNA, U6 small nuclear 507, pseudogene	O	-	20201124	-
9606	106481342	RNU6-510P	-	-	HGNC:HGNC:47473	1	1p34.3	RNA, U6 small nuclear 510, pseudogene	pseudo	RNU6-510P	RNA, U6 small nuclear 510, pseudogene	O	-	20201124	-
9606	106481343	RNU6-513P	-	-	HGNC:HGNC:47476|Ensembl:ENSG00000251913	22	22q13.2	RNA, U6 small nuclear 513, pseudogene	pseudo	RNU6-513P	RNA, U6 small nuclear 513, pseudogene	O	-	20201124	-
9606	106481344	RNU6-518P	-	-	HGNC:HGNC:47481|Ensembl:ENSG00000251865	17	17q22	RNA, U6 small nuclear 518, pseudogene	pseudo	RNU6-518P	RNA, U6 small nuclear 518, pseudogene	O	-	20201124	-
9606	106481345	RNU6-520P	-	-	HGNC:HGNC:47483|Ensembl:ENSG00000207448	4	4q13.3	RNA, U6 small nuclear 520, pseudogene	pseudo	RNU6-520P	RNA, U6 small nuclear 520, pseudogene	O	-	20201124	-
9606	106481346	RNU6-524P	-	-	HGNC:HGNC:47487|Ensembl:ENSG00000206997	5	5q15	RNA, U6 small nuclear 524, pseudogene	pseudo	RNU6-524P	RNA, U6 small nuclear 524, pseudogene	O	-	20201124	-
9606	106481347	RNU6-526P	-	-	HGNC:HGNC:47489|Ensembl:ENSG00000201815	8	8p23.1	RNA, U6 small nuclear 526, pseudogene	pseudo	RNU6-526P	RNA, U6 small nuclear 526, pseudogene	O	-	20201124	-
9606	106481348	RNU6-529P	-	-	HGNC:HGNC:47492|Ensembl:ENSG00000200253	10	10q23.2	RNA, U6 small nuclear 529, pseudogene	pseudo	RNU6-529P	RNA, U6 small nuclear 529, pseudogene	O	-	20201124	-
9606	106481349	RNU6-532P	-	-	HGNC:HGNC:47495|Ensembl:ENSG00000207045	7	7q21.3	RNA, U6 small nuclear 532, pseudogene	pseudo	RNU6-532P	RNA, U6 small nuclear 532, pseudogene	O	-	20201124	-
9606	106481350	RNU6-536P	-	-	HGNC:HGNC:47499|Ensembl:ENSG00000200254	1	1p34.2	RNA, U6 small nuclear 536, pseudogene	pseudo	RNU6-536P	RNA, U6 small nuclear 536, pseudogene	O	-	20201124	-
9606	106481351	RNU6-539P	-	-	HGNC:HGNC:47502|Ensembl:ENSG00000252474	14	14q21.3	RNA, U6 small nuclear 539, pseudogene	pseudo	RNU6-539P	RNA, U6 small nuclear 539, pseudogene	O	-	20201124	-
9606	106481352	RNU6-541P	-	-	HGNC:HGNC:47504|Ensembl:ENSG00000207440	14	14q12	RNA, U6 small nuclear 541, pseudogene	pseudo	RNU6-541P	RNA, U6 small nuclear 541, pseudogene	O	-	20201124	-
9606	106481353	RNU6-544P	-	-	HGNC:HGNC:47507|Ensembl:ENSG00000200146	11	11q14.1	RNA, U6 small nuclear 544, pseudogene	pseudo	RNU6-544P	RNA, U6 small nuclear 544, pseudogene	O	-	20201124	-
9606	106481354	RNU6-548P	-	-	HGNC:HGNC:47511|Ensembl:ENSG00000252892	2	2p14	RNA, U6 small nuclear 548, pseudogene	pseudo	RNU6-548P	RNA, U6 small nuclear 548, pseudogene	O	-	20201124	-
9606	106481355	RNU6-550P	-	-	HGNC:HGNC:47513|Ensembl:ENSG00000212359	4	4q27	RNA, U6 small nuclear 550, pseudogene	pseudo	RNU6-550P	RNA, U6 small nuclear 550, pseudogene	O	-	20201124	-
9606	106481356	RNU6-552P	-	-	HGNC:HGNC:47515|Ensembl:ENSG00000199739	14	14q21.2	RNA, U6 small nuclear 552, pseudogene	pseudo	RNU6-552P	RNA, U6 small nuclear 552, pseudogene	O	-	20201124	-
9606	106481357	RNU6-556P	-	-	HGNC:HGNC:47519|Ensembl:ENSG00000199468	5	5q33.3	RNA, U6 small nuclear 556, pseudogene	pseudo	RNU6-556P	RNA, U6 small nuclear 556, pseudogene	O	-	20201124	-
9606	106481358	RNU6-558P	-	-	HGNC:HGNC:47521|Ensembl:ENSG00000201382	12	12q24.22	RNA, U6 small nuclear 558, pseudogene	pseudo	RNU6-558P	RNA, U6 small nuclear 558, pseudogene	O	-	20201124	-
9606	106481359	RNU6-563P	-	-	HGNC:HGNC:47526|Ensembl:ENSG00000201742	20	20q13.12	RNA, U6 small nuclear 563, pseudogene	pseudo	RNU6-563P	RNA, U6 small nuclear 563, pseudogene	O	-	20201124	-
9606	106481360	RNU6-565P	-	-	HGNC:HGNC:47528|Ensembl:ENSG00000222869	7	7p14.1	RNA, U6 small nuclear 565, pseudogene	pseudo	RNU6-565P	RNA, U6 small nuclear 565, pseudogene	O	-	20201124	-
9606	106481361	RNU6-570P	-	-	HGNC:HGNC:47533|Ensembl:ENSG00000252860	1	1q32.1	RNA, U6 small nuclear 570, pseudogene	pseudo	RNU6-570P	RNA, U6 small nuclear 570, pseudogene	O	-	20201124	-
9606	106481362	RNU6-572P	-	-	HGNC:HGNC:47535|Ensembl:ENSG00000252533	5	5q31.2	RNA, U6 small nuclear 572, pseudogene	pseudo	RNU6-572P	RNA, U6 small nuclear 572, pseudogene	O	-	20201124	-
9606	106481363	RNU6-575P	-	-	HGNC:HGNC:47538|Ensembl:ENSG00000223258	7	7p14.1	RNA, U6 small nuclear 575, pseudogene	pseudo	RNU6-575P	RNA, U6 small nuclear 575, pseudogene	O	-	20201124	-
9606	106481364	RNU6-579P	-	-	HGNC:HGNC:47542|Ensembl:ENSG00000252688	2	2q21.2	RNA, U6 small nuclear 579, pseudogene	pseudo	RNU6-579P	RNA, U6 small nuclear 579, pseudogene	O	-	20201124	-
9606	106481365	RNU6-582P	-	-	HGNC:HGNC:47545|Ensembl:ENSG00000199859	4	4q32.1	RNA, U6 small nuclear 582, pseudogene	pseudo	RNU6-582P	RNA, U6 small nuclear 582, pseudogene	O	-	20201124	-
9606	106481366	RNU6-587P	-	-	HGNC:HGNC:47550|Ensembl:ENSG00000212584	X	Xq22.1	RNA, U6 small nuclear 587, pseudogene	pseudo	RNU6-587P	RNA, U6 small nuclear 587, pseudogene	O	-	20201124	-
9606	106481367	RNU6-589P	-	-	HGNC:HGNC:47552|Ensembl:ENSG00000252294	X	Xq22.1	RNA, U6 small nuclear 589, pseudogene	pseudo	RNU6-589P	RNA, U6 small nuclear 589, pseudogene	O	-	20201124	-
9606	106481368	RNU6-592P	-	-	HGNC:HGNC:47555|Ensembl:ENSG00000223265	11	11q24.1	RNA, U6 small nuclear 592, pseudogene	pseudo	RNU6-592P	RNA, U6 small nuclear 592, pseudogene	O	-	20201124	-
9606	106481369	RNU6-596P	-	-	HGNC:HGNC:47559|Ensembl:ENSG00000202265	8	8q12.1	RNA, U6 small nuclear 596, pseudogene	pseudo	RNU6-596P	RNA, U6 small nuclear 596, pseudogene	O	-	20201124	-
9606	106481370	RNU6-599P	-	-	HGNC:HGNC:47562|Ensembl:ENSG00000238529	9	9p11.1	RNA, U6 small nuclear 599, pseudogene	pseudo	RNU6-599P	RNA, U6 small nuclear 599, pseudogene	O	-	20201124	-
9606	106481371	RNU6-602P	-	-	HGNC:HGNC:47565|Ensembl:ENSG00000223087	14	14q12	RNA, U6 small nuclear 602, pseudogene	pseudo	RNU6-602P	RNA, U6 small nuclear 602, pseudogene	O	-	20201124	-
9606	106481372	RNU6-605P	-	-	HGNC:HGNC:47568|Ensembl:ENSG00000199963	1	1p34.3	RNA, U6 small nuclear 605, pseudogene	pseudo	RNU6-605P	RNA, U6 small nuclear 605, pseudogene	O	-	20201124	-
9606	106481373	RNU6-608P	-	-	HGNC:HGNC:47571|Ensembl:ENSG00000206654	1	1p34.3	RNA, U6 small nuclear 608, pseudogene	pseudo	RNU6-608P	RNA, U6 small nuclear 608, pseudogene	O	-	20201124	-
9606	106481374	RNU6-612P	-	-	HGNC:HGNC:47575|Ensembl:ENSG00000252718	2	2p16.1	RNA, U6 small nuclear 612, pseudogene	pseudo	RNU6-612P	RNA, U6 small nuclear 612, pseudogene	O	-	20201124	-
9606	106481375	RNU6-614P	-	-	HGNC:HGNC:47577|Ensembl:ENSG00000207097	21	21q11.2	RNA, U6 small nuclear 614, pseudogene	pseudo	RNU6-614P	RNA, U6 small nuclear 614, pseudogene	O	-	20201124	-
9606	106481376	RNU6-618P	-	-	HGNC:HGNC:47581|Ensembl:ENSG00000200388	12	12p11.21	RNA, U6 small nuclear 618, pseudogene	pseudo	RNU6-618P	RNA, U6 small nuclear 618, pseudogene	O	-	20201124	-
9606	106481377	RNU6-620P	-	-	HGNC:HGNC:47583|Ensembl:ENSG00000206744	5	5q14.3	RNA, U6 small nuclear 620, pseudogene	pseudo	RNU6-620P	RNA, U6 small nuclear 620, pseudogene	O	-	20201124	-
9606	106481378	RNU6-623P	-	-	HGNC:HGNC:47586|Ensembl:ENSG00000200013	17	17q23.2	RNA, U6 small nuclear 623, pseudogene	pseudo	RNU6-623P	RNA, U6 small nuclear 623, pseudogene	O	-	20201124	-
9606	106481379	RNU6-626P	-	-	HGNC:HGNC:47589|Ensembl:ENSG00000200224	6	6p12.1	RNA, U6 small nuclear 626, pseudogene	pseudo	RNU6-626P	RNA, U6 small nuclear 626, pseudogene	O	-	20201124	-
9606	106481380	RNU6-630P	-	-	HGNC:HGNC:47593|Ensembl:ENSG00000212560	X	Xp11.4	RNA, U6 small nuclear 630, pseudogene	pseudo	RNU6-630P	RNA, U6 small nuclear 630, pseudogene	O	-	20201124	-
9606	106481381	RNU6-633P	-	-	HGNC:HGNC:47596|Ensembl:ENSG00000199482	16	16p13.13	RNA, U6 small nuclear 633, pseudogene	pseudo	RNU6-633P	RNA, U6 small nuclear 633, pseudogene	O	-	20201124	-
9606	106481382	RNU6-635P	-	-	HGNC:HGNC:47598|Ensembl:ENSG00000252460	4	4q24	RNA, U6 small nuclear 635, pseudogene	pseudo	RNU6-635P	RNA, U6 small nuclear 635, pseudogene	O	-	20201124	-
9606	106481383	RNU6-638P	-	-	HGNC:HGNC:47601|Ensembl:ENSG00000252391	17	17q25.3	RNA, U6 small nuclear 638, pseudogene	pseudo	RNU6-638P	RNA, U6 small nuclear 638, pseudogene	O	-	20201124	-
9606	106481384	RNU6-642P	-	-	HGNC:HGNC:47605|Ensembl:ENSG00000200029	2	2q35	RNA, U6 small nuclear 642, pseudogene	pseudo	RNU6-642P	RNA, U6 small nuclear 642, pseudogene	O	-	20201124	-
9606	106481385	RNU6-644P	-	-	HGNC:HGNC:47607|Ensembl:ENSG00000212457	5	5q23.1	RNA, U6 small nuclear 644, pseudogene	pseudo	RNU6-644P	RNA, U6 small nuclear 644, pseudogene	O	-	20201124	-
9606	106481386	RNU6-646P	-	-	HGNC:HGNC:47609|Ensembl:ENSG00000201441	3	3q29	RNA, U6 small nuclear 646, pseudogene	pseudo	RNU6-646P	RNA, U6 small nuclear 646, pseudogene	O	-	20201124	-
9606	106481387	RNU6-650P	-	-	HGNC:HGNC:47613|Ensembl:ENSG00000202528	7	7q36.1	RNA, U6 small nuclear 650, pseudogene	pseudo	RNU6-650P	RNA, U6 small nuclear 650, pseudogene	O	-	20201124	-
9606	106481388	RNU6-652P	-	-	HGNC:HGNC:47615|Ensembl:ENSG00000202358	4	4q12	RNA, U6 small nuclear 652, pseudogene	pseudo	RNU6-652P	RNA, U6 small nuclear 652, pseudogene	O	-	20201124	-
9606	106481389	RNU6-657P	-	-	HGNC:HGNC:47620|Ensembl:ENSG00000206631	10	10q23.33	RNA, U6 small nuclear 657, pseudogene	pseudo	RNU6-657P	RNA, U6 small nuclear 657, pseudogene	O	-	20201124	-
9606	106481390	RNU6-659P	-	-	HGNC:HGNC:47622|Ensembl:ENSG00000252263	14	14q24.2	RNA, U6 small nuclear 659, pseudogene	pseudo	RNU6-659P	RNA, U6 small nuclear 659, pseudogene	O	-	20201124	-
9606	106481391	RNU6-663P	-	-	HGNC:HGNC:47626|Ensembl:ENSG00000212407	8	8p12	RNA, U6 small nuclear 663, pseudogene	pseudo	RNU6-663P	RNA, U6 small nuclear 663, pseudogene	O	-	20201124	-
9606	106481392	RNU6-665P	-	-	HGNC:HGNC:47628|Ensembl:ENSG00000207369	8	8q11.21	RNA, U6 small nuclear 665, pseudogene	pseudo	RNU6-665P	RNA, U6 small nuclear 665, pseudogene	O	-	20201124	-
9606	106481393	RNU6-668P	-	-	HGNC:HGNC:47631|Ensembl:ENSG00000201050	4	4q32.3	RNA, U6 small nuclear 668, pseudogene	pseudo	RNU6-668P	RNA, U6 small nuclear 668, pseudogene	O	-	20201124	-
9606	106481394	RNU6-673P	-	-	HGNC:HGNC:47636|Ensembl:ENSG00000201954	10	10q22.3	RNA, U6 small nuclear 673, pseudogene	pseudo	RNU6-673P	RNA, U6 small nuclear 673, pseudogene	O	-	20201124	-
9606	106481395	RNU6-677P	-	-	HGNC:HGNC:47640|Ensembl:ENSG00000252723	9	9p13.2	RNA, U6 small nuclear 677, pseudogene	pseudo	RNU6-677P	RNA, U6 small nuclear 677, pseudogene	O	-	20201124	-
9606	106481396	RNU6-684P	-	-	HGNC:HGNC:47647|Ensembl:ENSG00000222761	14	14q32.33	RNA, U6 small nuclear 684, pseudogene	pseudo	RNU6-684P	RNA, U6 small nuclear 684, pseudogene	O	-	20201124	-
9606	106481397	RNU6-686P	-	-	HGNC:HGNC:47649|Ensembl:ENSG00000201709	15	15q22.31	RNA, U6 small nuclear 686, pseudogene	pseudo	RNU6-686P	RNA, U6 small nuclear 686, pseudogene	O	-	20201124	-
9606	106481398	RNU6-690P	-	-	HGNC:HGNC:47653|Ensembl:ENSG00000202112	8	8q22.1	RNA, U6 small nuclear 690, pseudogene	pseudo	RNU6-690P	RNA, U6 small nuclear 690, pseudogene	O	-	20201124	-
9606	106481399	RNU6-693P	-	-	HGNC:HGNC:47656|Ensembl:ENSG00000251943	1	1q24.3	RNA, U6 small nuclear 693, pseudogene	pseudo	RNU6-693P	RNA, U6 small nuclear 693, pseudogene	O	-	20201124	-
9606	106481400	RNU6-695P	-	-	HGNC:HGNC:47658|Ensembl:ENSG00000212459	1	1p22.2	RNA, U6 small nuclear 695, pseudogene	pseudo	RNU6-695P	RNA, U6 small nuclear 695, pseudogene	O	-	20201124	-
9606	106481401	RNU6-698P	-	-	HGNC:HGNC:47661|Ensembl:ENSG00000200393	19	19q13.42	RNA, U6 small nuclear 698, pseudogene	pseudo	RNU6-698P	RNA, U6 small nuclear 698, pseudogene	O	-	20201124	-
9606	106481402	RNU6-701P	-	-	HGNC:HGNC:47664|Ensembl:ENSG00000206786	5	5q23.1	RNA, U6 small nuclear 701, pseudogene	pseudo	RNU6-701P	RNA, U6 small nuclear 701, pseudogene	O	-	20201124	-
9606	106481403	RNU6-705P	-	-	HGNC:HGNC:47668|Ensembl:ENSG00000222533	5	5q35.3	RNA, U6 small nuclear 705, pseudogene	pseudo	RNU6-705P	RNA, U6 small nuclear 705, pseudogene	O	-	20201124	-
9606	106481404	RNU6-712P	-	-	HGNC:HGNC:47675|Ensembl:ENSG00000222490	3	3p11.1	RNA, U6 small nuclear 712, pseudogene	pseudo	RNU6-712P	RNA, U6 small nuclear 712, pseudogene	O	-	20201124	-
9606	106481405	RNU6-715P	-	-	HGNC:HGNC:47678|Ensembl:ENSG00000202074	2	2q22.3	RNA, U6 small nuclear 715, pseudogene	pseudo	RNU6-715P	RNA, U6 small nuclear 715, pseudogene	O	-	20201124	-
9606	106481406	RNU6-718P	-	-	HGNC:HGNC:47681|Ensembl:ENSG00000251975	5	5q23.1	RNA, U6 small nuclear 718, pseudogene	pseudo	RNU6-718P	RNA, U6 small nuclear 718, pseudogene	O	-	20201124	-
9606	106481407	RNU6-722P	-	-	HGNC:HGNC:47685|Ensembl:ENSG00000223309	X	Xp11.23	RNA, U6 small nuclear 722, pseudogene	pseudo	RNU6-722P	RNA, U6 small nuclear 722, pseudogene	O	-	20201124	-
9606	106481408	RNU6-725P	-	-	HGNC:HGNC:47688|Ensembl:ENSG00000252371	1	1q43	RNA, U6 small nuclear 725, pseudogene	pseudo	RNU6-725P	RNA, U6 small nuclear 725, pseudogene	O	-	20201124	-
9606	106481409	RNU6-727P	-	-	HGNC:HGNC:47690|Ensembl:ENSG00000200462	5	5q14.3	RNA, U6 small nuclear 727, pseudogene	pseudo	RNU6-727P	RNA, U6 small nuclear 727, pseudogene	O	-	20201124	-
9606	106481410	RNU6-729P	-	-	HGNC:HGNC:47692|Ensembl:ENSG00000207128	8	8p23.1	RNA, U6 small nuclear 729, pseudogene	pseudo	RNU6-729P	RNA, U6 small nuclear 729, pseudogene	O	-	20201124	-
9606	106481411	RNU6-731P	-	-	HGNC:HGNC:47694|Ensembl:ENSG00000253022	1	1p36.31	RNA, U6 small nuclear 731, pseudogene	pseudo	RNU6-731P	RNA, U6 small nuclear 731, pseudogene	O	-	20201124	-
9606	106481412	RNU6-735P	-	-	HGNC:HGNC:47698|Ensembl:ENSG00000222544	12	12q22	RNA, U6 small nuclear 735, pseudogene	pseudo	RNU6-735P	RNA, U6 small nuclear 735, pseudogene	O	-	20201124	-
9606	106481413	RNU6-739P	-	-	HGNC:HGNC:47702|Ensembl:ENSG00000212340	3	3p14.1	RNA, U6 small nuclear 739, pseudogene	pseudo	RNU6-739P	RNA, U6 small nuclear 739, pseudogene	O	-	20201124	-
9606	106481414	RNU6-742P	-	-	HGNC:HGNC:47705|Ensembl:ENSG00000202159	18	18q21.31	RNA, U6 small nuclear 742, pseudogene	pseudo	RNU6-742P	RNA, U6 small nuclear 742, pseudogene	O	-	20201124	-
9606	106481415	RNU6-745P	-	-	HGNC:HGNC:47708|Ensembl:ENSG00000200216	15	15q23	RNA, U6 small nuclear 745, pseudogene	pseudo	RNU6-745P	RNA, U6 small nuclear 745, pseudogene	O	-	20201124	-
9606	106481416	RNU6-748P	-	-	HGNC:HGNC:47711|Ensembl:ENSG00000207378	8	8q22.2	RNA, U6 small nuclear 748, pseudogene	pseudo	RNU6-748P	RNA, U6 small nuclear 748, pseudogene	O	-	20201124	-
9606	106481417	RNU6-752P	-	-	HGNC:HGNC:47715|Ensembl:ENSG00000252185	5	5q23.2	RNA, U6 small nuclear 752, pseudogene	pseudo	RNU6-752P	RNA, U6 small nuclear 752, pseudogene	O	-	20201124	-
9606	106481418	RNU6-754P	-	-	HGNC:HGNC:47717|Ensembl:ENSG00000212468	6	6p21.1	RNA, U6 small nuclear 754, pseudogene	pseudo	RNU6-754P	RNA, U6 small nuclear 754, pseudogene	O	-	20201124	-
9606	106481419	RNU6-758P	-	-	HGNC:HGNC:47721|Ensembl:ENSG00000252101	16	16q23.1	RNA, U6 small nuclear 758, pseudogene	pseudo	RNU6-758P	RNA, U6 small nuclear 758, pseudogene	O	-	20201124	-
9606	106481420	RNU6-760P	-	-	HGNC:HGNC:47723|Ensembl:ENSG00000251887	5	5p13.3	RNA, U6 small nuclear 760, pseudogene	pseudo	RNU6-760P	RNA, U6 small nuclear 760, pseudogene	O	-	20201124	-
9606	106481421	RNU6-763P	-	-	HGNC:HGNC:47726|Ensembl:ENSG00000212167	2	2q31.1	RNA, U6 small nuclear 763, pseudogene	pseudo	RNU6-763P	RNA, U6 small nuclear 763, pseudogene	O	-	20201124	-
9606	106481422	RNU6-766P	-	-	HGNC:HGNC:47729|Ensembl:ENSG00000199348	2	2q24.3	RNA, U6 small nuclear 766, pseudogene	pseudo	RNU6-766P	RNA, U6 small nuclear 766, pseudogene	O	-	20201124	-
9606	106481423	RNU6-770P	-	-	HGNC:HGNC:47733|Ensembl:ENSG00000200799	6	6q21	RNA, U6 small nuclear 770, pseudogene	pseudo	RNU6-770P	RNA, U6 small nuclear 770, pseudogene	O	-	20201124	-
9606	106481425	RNU6-774P	-	-	HGNC:HGNC:47737|Ensembl:ENSG00000200108	4	4q21.23	RNA, U6 small nuclear 774, pseudogene	pseudo	RNU6-774P	RNA, U6 small nuclear 774, pseudogene	O	-	20201124	-
9606	106481426	RNU6-777P	-	-	HGNC:HGNC:47740|Ensembl:ENSG00000201135	1	1p36.22	RNA, U6 small nuclear 777, pseudogene	pseudo	RNU6-777P	RNA, U6 small nuclear 777, pseudogene	O	-	20201124	-
9606	106481427	RNU6-780P	-	-	HGNC:HGNC:47743|Ensembl:ENSG00000212332	10	10q23.2	RNA, U6 small nuclear 780, pseudogene	pseudo	RNU6-780P	RNA, U6 small nuclear 780, pseudogene	O	-	20201124	-
9606	106481428	RNU6-784P	-	-	HGNC:HGNC:47747|Ensembl:ENSG00000207058	4	4q13.3	RNA, U6 small nuclear 784, pseudogene	pseudo	RNU6-784P	RNA, U6 small nuclear 784, pseudogene	O	-	20201124	-
9606	106481429	RNU6-786P	-	-	HGNC:HGNC:47749|Ensembl:ENSG00000252658	6	6q25.3	RNA, U6 small nuclear 786, pseudogene	pseudo	RNU6-786P	RNA, U6 small nuclear 786, pseudogene	O	-	20201124	-
9606	106481430	RNU6-790P	-	-	HGNC:HGNC:47753|Ensembl:ENSG00000207208	14	14q32.31	RNA, U6 small nuclear 790, pseudogene	pseudo	RNU6-790P	RNA, U6 small nuclear 790, pseudogene	O	-	20201124	-
9606	106481431	RNU6-792P	-	-	HGNC:HGNC:47755|Ensembl:ENSG00000200360	1	1p13.2	RNA, U6 small nuclear 792, pseudogene	pseudo	RNU6-792P	RNA, U6 small nuclear 792, pseudogene	O	-	20201124	-
9606	106481432	RNU6-796P	-	-	HGNC:HGNC:47759|Ensembl:ENSG00000212388	15	15q25.3	RNA, U6 small nuclear 796, pseudogene	pseudo	RNU6-796P	RNA, U6 small nuclear 796, pseudogene	O	-	20201124	-
9606	106481433	RNU6-800P	-	-	HGNC:HGNC:47763|Ensembl:ENSG00000207202	X	Xp22.2	RNA, U6 small nuclear 800, pseudogene	pseudo	RNU6-800P	RNA, U6 small nuclear 800, pseudogene	O	-	20201124	-
9606	106481434	RNU6-803P	-	-	HGNC:HGNC:47766|Ensembl:ENSG00000251843	19	19q13.42	RNA, U6 small nuclear 803, pseudogene	pseudo	RNU6-803P	RNA, U6 small nuclear 803, pseudogene	O	-	20201124	-
9606	106481435	RNU6-806P	-	-	HGNC:HGNC:47769|Ensembl:ENSG00000202017	5	5q12.1	RNA, U6 small nuclear 806, pseudogene	pseudo	RNU6-806P	RNA, U6 small nuclear 806, pseudogene	O	-	20201124	-
9606	106481436	RNU6-808P	-	-	HGNC:HGNC:47771|Ensembl:ENSG00000212535	12	12q22	RNA, U6 small nuclear 808, pseudogene	pseudo	RNU6-808P	RNA, U6 small nuclear 808, pseudogene	O	-	20201124	-
9606	106481437	RNU6-810P	-	-	HGNC:HGNC:47773|Ensembl:ENSG00000200871	22	22q12.1	RNA, U6 small nuclear 810, pseudogene	pseudo	RNU6-810P	RNA, U6 small nuclear 810, pseudogene	O	-	20201124	-
9606	106481438	RNU6-813P	-	-	HGNC:HGNC:47776|Ensembl:ENSG00000207422	6	6q25.1	RNA, U6 small nuclear 813, pseudogene	pseudo	RNU6-813P	RNA, U6 small nuclear 813, pseudogene	O	-	20201124	-
9606	106481439	RNU6-818P	-	-	HGNC:HGNC:47781|Ensembl:ENSG00000201707	4	4q22.1	RNA, U6 small nuclear 818, pseudogene	pseudo	RNU6-818P	RNA, U6 small nuclear 818, pseudogene	O	-	20201124	-
9606	106481440	RNU6-821P	-	-	HGNC:HGNC:47784|Ensembl:ENSG00000212297	3	3q29	RNA, U6 small nuclear 821, pseudogene	pseudo	RNU6-821P	RNA, U6 small nuclear 821, pseudogene	O	-	20201124	-
9606	106481441	RNU6-823P	-	-	HGNC:HGNC:47786|Ensembl:ENSG00000212344	3	3q21.3	RNA, U6 small nuclear 823, pseudogene	pseudo	RNU6-823P	RNA, U6 small nuclear 823, pseudogene	O	-	20201124	-
9606	106481442	RNU6-827P	-	-	HGNC:HGNC:47790|Ensembl:ENSG00000202423	2	2p12	RNA, U6 small nuclear 827, pseudogene	pseudo	RNU6-827P	RNA, U6 small nuclear 827, pseudogene	O	-	20201124	-
9606	106481443	RNU6-831P	-	-	HGNC:HGNC:47794|Ensembl:ENSG00000207278	18	18p11.31	RNA, U6 small nuclear 831, pseudogene	pseudo	RNU6-831P	RNA, U6 small nuclear 831, pseudogene	O	-	20201124	-
9606	106481444	RNU6-833P	-	-	HGNC:HGNC:47796|Ensembl:ENSG00000200356	10	10q22.2	RNA, U6 small nuclear 833, pseudogene	pseudo	RNU6-833P	RNA, U6 small nuclear 833, pseudogene	O	-	20201124	-
9606	106481445	RNU6-835P	-	-	HGNC:HGNC:47798|Ensembl:ENSG00000252783	14	14q31.3	RNA, U6 small nuclear 835, pseudogene	pseudo	RNU6-835P	RNA, U6 small nuclear 835, pseudogene	O	-	20201124	-
9606	106481446	RNU6-839P	-	-	HGNC:HGNC:47802|Ensembl:ENSG00000200217	10	10q25.1	RNA, U6 small nuclear 839, pseudogene	pseudo	RNU6-839P	RNA, U6 small nuclear 839, pseudogene	O	-	20201124	-
9606	106481447	RNU6-842P	-	-	HGNC:HGNC:47805|Ensembl:ENSG00000206996	8	8p22	RNA, U6 small nuclear 842, pseudogene	pseudo	RNU6-842P	RNA, U6 small nuclear 842, pseudogene	O	-	20201124	-
9606	106481448	RNU6-847P	-	-	HGNC:HGNC:47810|Ensembl:ENSG00000223047	10	10p11.21	RNA, U6 small nuclear 847, pseudogene	pseudo	RNU6-847P	RNA, U6 small nuclear 847, pseudogene	O	-	20201124	-
9606	106481449	RNU6-849P	-	-	HGNC:HGNC:47812|Ensembl:ENSG00000206818	7	7q21.11	RNA, U6 small nuclear 849, pseudogene	pseudo	RNU6-849P	RNA, U6 small nuclear 849, pseudogene	O	-	20201124	-
9606	106481450	RNU6-854P	-	-	HGNC:HGNC:47817|Ensembl:ENSG00000200906	X	Xq21.1	RNA, U6 small nuclear 854, pseudogene	pseudo	RNU6-854P	RNA, U6 small nuclear 854, pseudogene	O	-	20201124	-
9606	106481451	RNU6-856P	-	-	HGNC:HGNC:47819|Ensembl:ENSG00000252768	3	3p21.1	RNA, U6 small nuclear 856, pseudogene	pseudo	RNU6-856P	RNA, U6 small nuclear 856, pseudogene	O	-	20201124	-
9606	106481452	RNU6-859P	-	-	HGNC:HGNC:47822|Ensembl:ENSG00000199598	21	21q22.3	RNA, U6 small nuclear 859, pseudogene	pseudo	RNU6-859P	RNA, U6 small nuclear 859, pseudogene	O	-	20201124	-
9606	106481453	RNU6-863P	-	-	HGNC:HGNC:47826|Ensembl:ENSG00000251798	7	7q11.23	RNA, U6 small nuclear 863, pseudogene	pseudo	RNU6-863P	RNA, U6 small nuclear 863, pseudogene	O	-	20201124	-
9606	106481454	RNU6-866P	-	-	HGNC:HGNC:47829|Ensembl:ENSG00000274607	17	17q12	RNA, U6 small nuclear 866, pseudogene	pseudo	RNU6-866P	RNA, U6 small nuclear 866, pseudogene	O	-	20201124	-
9606	106481455	RNU6-876P	-	-	HGNC:HGNC:47839|Ensembl:ENSG00000212597	11	11q24.3	RNA, U6 small nuclear 876, pseudogene	pseudo	RNU6-876P	RNA, U6 small nuclear 876, pseudogene	O	-	20201124	-
9606	106481456	RNU6-879P	-	-	HGNC:HGNC:47842|Ensembl:ENSG00000201198	12	12q13.3	RNA, U6 small nuclear 879, pseudogene	pseudo	RNU6-879P	RNA, U6 small nuclear 879, pseudogene	O	-	20201124	-
9606	106481457	RNU6-882P	-	-	HGNC:HGNC:47845|Ensembl:ENSG00000212327	3	3p25.3	RNA, U6 small nuclear 882, pseudogene	pseudo	RNU6-882P	RNA, U6 small nuclear 882, pseudogene	O	-	20201124	-
9606	106481458	RNU6-885P	-	-	HGNC:HGNC:47848|Ensembl:ENSG00000252416	10	10q11.21	RNA, U6 small nuclear 885, pseudogene	pseudo	RNU6-885P	RNA, U6 small nuclear 885, pseudogene	O	-	20201124	-
9606	106481459	RNU6-887P	-	-	HGNC:HGNC:47850|Ensembl:ENSG00000222592	4	4p14	RNA, U6 small nuclear 887, pseudogene	pseudo	RNU6-887P	RNA, U6 small nuclear 887, pseudogene	O	-	20201124	-
9606	106481460	RNU6-892P	-	-	HGNC:HGNC:47855|Ensembl:ENSG00000222267	8	8p21.3	RNA, U6 small nuclear 892, pseudogene	pseudo	RNU6-892P	RNA, U6 small nuclear 892, pseudogene	O	-	20201124	-
9606	106481461	RNU6-894P	-	-	HGNC:HGNC:47857|Ensembl:ENSG00000252903	X	Xp21.2	RNA, U6 small nuclear 894, pseudogene	pseudo	RNU6-894P	RNA, U6 small nuclear 894, pseudogene	O	-	20201124	-
9606	106481462	RNU6-898P	-	-	HGNC:HGNC:47861|Ensembl:ENSG00000202497	16	16q22.1	RNA, U6 small nuclear 898, pseudogene	pseudo	RNU6-898P	RNA, U6 small nuclear 898, pseudogene	O	-	20201124	-
9606	106481463	RNU6-900P	-	-	HGNC:HGNC:47863|Ensembl:ENSG00000207227	22	22q13.1	RNA, U6 small nuclear 900, pseudogene	pseudo	RNU6-900P	RNA, U6 small nuclear 900, pseudogene	O	-	20201124	-
9606	106481464	RNU6-903P	-	-	HGNC:HGNC:47866	18	18p11.22	RNA, U6 small nuclear 903, pseudogene	pseudo	RNU6-903P	RNA, U6 small nuclear 903, pseudogene	O	-	20201124	-
9606	106481465	RNU6-906P	-	-	HGNC:HGNC:47869	6	6q21	RNA, U6 small nuclear 906, pseudogene	pseudo	RNU6-906P	RNA, U6 small nuclear 906, pseudogene	O	-	20201124	-
9606	106481466	RNU6-909P	-	-	HGNC:HGNC:47872|Ensembl:ENSG00000252867	5	5p14.1	RNA, U6 small nuclear 909, pseudogene	pseudo	RNU6-909P	RNA, U6 small nuclear 909, pseudogene	O	-	20201124	-
9606	106481467	RNU6-913P	-	-	HGNC:HGNC:47876|Ensembl:ENSG00000212215	5	5q12.1	RNA, U6 small nuclear 913, pseudogene	pseudo	RNU6-913P	RNA, U6 small nuclear 913, pseudogene	O	-	20201124	-
9606	106481468	RNU6-916P	-	-	HGNC:HGNC:47879|Ensembl:ENSG00000251897	18	18p11.31	RNA, U6 small nuclear 916, pseudogene	pseudo	RNU6-916P	RNA, U6 small nuclear 916, pseudogene	O	-	20201124	-
9606	106481469	RNU6-918P	-	-	HGNC:HGNC:47881|Ensembl:ENSG00000212521	9	9q22.33	RNA, U6 small nuclear 918, pseudogene	pseudo	RNU6-918P	RNA, U6 small nuclear 918, pseudogene	O	-	20201124	-
9606	106481470	RNU6-920P	-	-	HGNC:HGNC:47883|Ensembl:ENSG00000222858	17	17q11.2	RNA, U6 small nuclear 920, pseudogene	pseudo	RNU6-920P	RNA, U6 small nuclear 920, pseudogene	O	-	20201124	-
9606	106481471	RNU6-923P	-	-	HGNC:HGNC:47886|Ensembl:ENSG00000201623	5	5p13.2	RNA, U6 small nuclear 923, pseudogene	pseudo	RNU6-923P	RNA, U6 small nuclear 923, pseudogene	O	-	20201124	-
9606	106481472	RNU6-926P	-	-	HGNC:HGNC:47889|Ensembl:ENSG00000206802	21	21q21.3	RNA, U6 small nuclear 926, pseudogene	pseudo	RNU6-926P	RNA, U6 small nuclear 926, pseudogene	O	-	20201124	-
9606	106481473	RNU6-929P	-	-	HGNC:HGNC:47892|Ensembl:ENSG00000207158	20	20q13.31	RNA, U6 small nuclear 929, pseudogene	pseudo	RNU6-929P	RNA, U6 small nuclear 929, pseudogene	O	-	20201124	-
9606	106481474	RNU6-932P	-	-	HGNC:HGNC:47895|Ensembl:ENSG00000212410	2	2q24.1	RNA, U6 small nuclear 932, pseudogene	pseudo	RNU6-932P	RNA, U6 small nuclear 932, pseudogene	O	-	20201124	-
9606	106481475	RNU6-934P	-	-	HGNC:HGNC:47897|Ensembl:ENSG00000202024	X	Xq22.1	RNA, U6 small nuclear 934, pseudogene	pseudo	RNU6-934P	RNA, U6 small nuclear 934, pseudogene	O	-	20201124	-
9606	106481476	RNU6-939P	-	-	HGNC:HGNC:47902|Ensembl:ENSG00000207364	2	2p22.2	RNA, U6 small nuclear 939, pseudogene	pseudo	RNU6-939P	RNA, U6 small nuclear 939, pseudogene	O	-	20201124	-
9606	106481477	RNU6-942P	-	-	HGNC:HGNC:47905|Ensembl:ENSG00000199872	2	2p23.3	RNA, U6 small nuclear 942, pseudogene	pseudo	RNU6-942P	RNA, U6 small nuclear 942, pseudogene	O	-	20201124	-
9606	106481478	RNU6-946P	-	-	HGNC:HGNC:47909|Ensembl:ENSG00000206605	10	10p12.1	RNA, U6 small nuclear 946, pseudogene	pseudo	RNU6-946P	RNA, U6 small nuclear 946, pseudogene	O	-	20201124	-
9606	106481479	RNU6-948P	-	-	HGNC:HGNC:47911|Ensembl:ENSG00000252183	4	4q27	RNA, U6 small nuclear 948, pseudogene	pseudo	RNU6-948P	RNA, U6 small nuclear 948, pseudogene	O	-	20201124	-
9606	106481480	RNU6-951P	-	-	HGNC:HGNC:47914|Ensembl:ENSG00000199603	2	2p22.2	RNA, U6 small nuclear 951, pseudogene	pseudo	RNU6-951P	RNA, U6 small nuclear 951, pseudogene	O	-	20201124	-
9606	106481481	RNU6-954P	-	-	HGNC:HGNC:47917|Ensembl:ENSG00000223287	21	21q11.2	RNA, U6 small nuclear 954, pseudogene	pseudo	RNU6-954P	RNA, U6 small nuclear 954, pseudogene	O	-	20201124	-
9606	106481482	RNU6-958P	-	-	HGNC:HGNC:47921	2	2p21	RNA, U6 small nuclear 958, pseudogene	pseudo	RNU6-958P	RNA, U6 small nuclear 958, pseudogene	O	-	20201124	-
9606	106481483	RNU6-961P	-	-	HGNC:HGNC:47924|Ensembl:ENSG00000200763	2	2p24.1	RNA, U6 small nuclear 961, pseudogene	pseudo	RNU6-961P	RNA, U6 small nuclear 961, pseudogene	O	-	20201124	-
9606	106481484	RNU6-965P	-	-	HGNC:HGNC:47928|Ensembl:ENSG00000252530	1	1p21.2	RNA, U6 small nuclear 965, pseudogene	pseudo	RNU6-965P	RNA, U6 small nuclear 965, pseudogene	O	-	20201124	-
9606	106481485	RNU6-968P	-	-	HGNC:HGNC:47931|Ensembl:ENSG00000206803	1	1q42.3	RNA, U6 small nuclear 968, pseudogene	pseudo	RNU6-968P	RNA, U6 small nuclear 968, pseudogene	O	-	20201124	-
9606	106481486	RNU6-970P	-	-	HGNC:HGNC:47933|Ensembl:ENSG00000252121	1	1p22.1	RNA, U6 small nuclear 970, pseudogene	pseudo	RNU6-970P	RNA, U6 small nuclear 970, pseudogene	O	-	20201124	-
9606	106481487	RNU6-974P	-	-	HGNC:HGNC:47937|Ensembl:ENSG00000206826	X	Xq21.1	RNA, U6 small nuclear 974, pseudogene	pseudo	RNU6-974P	RNA, U6 small nuclear 974, pseudogene	O	-	20201124	-
9606	106481488	RNU6-976P	-	-	HGNC:HGNC:47939|Ensembl:ENSG00000251895	14	14q31.3	RNA, U6 small nuclear 976, pseudogene	pseudo	RNU6-976P	RNA, U6 small nuclear 976, pseudogene	O	-	20201124	-
9606	106481489	RNU6-980P	-	-	HGNC:HGNC:47943|Ensembl:ENSG00000252734	19	19q13.42	RNA, U6 small nuclear 980, pseudogene	pseudo	RNU6-980P	RNA, U6 small nuclear 980, pseudogene	O	-	20201124	-
9606	106481490	RNU6-983P	-	-	HGNC:HGNC:47946|Ensembl:ENSG00000251813	1	1q31.3	RNA, U6 small nuclear 983, pseudogene	pseudo	RNU6-983P	RNA, U6 small nuclear 983, pseudogene	O	-	20201124	-
9606	106481491	RNU6-986P	-	-	HGNC:HGNC:47949|Ensembl:ENSG00000200003	2	2p23.3	RNA, U6 small nuclear 986, pseudogene	pseudo	RNU6-986P	RNA, U6 small nuclear 986, pseudogene	O	-	20201124	-
9606	106481492	RNU6-989P	-	-	HGNC:HGNC:47952|Ensembl:ENSG00000199626	2	2q32.1	RNA, U6 small nuclear 989, pseudogene	pseudo	RNU6-989P	RNA, U6 small nuclear 989, pseudogene	O	-	20201124	-
9606	106481493	RNU6-992P	-	-	HGNC:HGNC:47955|Ensembl:ENSG00000200213	21	21q22.12	RNA, U6 small nuclear 992, pseudogene	pseudo	RNU6-992P	RNA, U6 small nuclear 992, pseudogene	O	-	20201124	-
9606	106481494	RNU6-995P	-	-	HGNC:HGNC:47958|Ensembl:ENSG00000212546	X	Xq21.1	RNA, U6 small nuclear 995, pseudogene	pseudo	RNU6-995P	RNA, U6 small nuclear 995, pseudogene	O	-	20201124	-
9606	106481495	RNU6-998P	-	-	HGNC:HGNC:47961|Ensembl:ENSG00000251703	4	4q12	RNA, U6 small nuclear 998, pseudogene	pseudo	RNU6-998P	RNA, U6 small nuclear 998, pseudogene	O	-	20201124	-
9606	106481496	RNU6-1000P	-	-	HGNC:HGNC:47963|Ensembl:ENSG00000212368	4	4q21.1	RNA, U6 small nuclear 1000, pseudogene	pseudo	RNU6-1000P	RNA, U6 small nuclear 1000, pseudogene	O	-	20201124	-
9606	106481497	RNU6-1005P	-	-	HGNC:HGNC:47968|Ensembl:ENSG00000207248	16	16p12.2	RNA, U6 small nuclear 1005, pseudogene	pseudo	RNU6-1005P	RNA, U6 small nuclear 1005, pseudogene	O	-	20201124	-
9606	106481498	RNU6-1008P	-	-	HGNC:HGNC:47971|Ensembl:ENSG00000206887	1	1q42.11	RNA, U6 small nuclear 1008, pseudogene	pseudo	RNU6-1008P	RNA, U6 small nuclear 1008, pseudogene	O	-	20201124	-
9606	106481499	RNU6-1009P	-	-	HGNC:HGNC:47972|Ensembl:ENSG00000212298	12	12q14.2	RNA, U6 small nuclear 1009, pseudogene	pseudo	RNU6-1009P	RNA, U6 small nuclear 1009, pseudogene	O	-	20201124	-
9606	106481500	RNU6-1012P	-	-	HGNC:HGNC:47975|Ensembl:ENSG00000252415	12	12q21.1	RNA, U6 small nuclear 1012, pseudogene	pseudo	RNU6-1012P	RNA, U6 small nuclear 1012, pseudogene	O	-	20201124	-
9606	106481501	RNU6-1015P	-	-	HGNC:HGNC:47978|Ensembl:ENSG00000252930	X	Xq23	RNA, U6 small nuclear 1015, pseudogene	pseudo	RNU6-1015P	RNA, U6 small nuclear 1015, pseudogene	O	-	20201124	-
9606	106481502	RNU6-1018P	-	-	HGNC:HGNC:47981|Ensembl:ENSG00000252386	20	20q12	RNA, U6 small nuclear 1018, pseudogene	pseudo	RNU6-1018P	RNA, U6 small nuclear 1018, pseudogene	O	-	20201124	-
9606	106481503	RNU6-1020P	-	-	HGNC:HGNC:47983|Ensembl:ENSG00000200554	9	9q33.3	RNA, U6 small nuclear 1020, pseudogene	pseudo	RNU6-1020P	RNA, U6 small nuclear 1020, pseudogene	O	-	20201124	-
9606	106481504	RNU6-1024P	-	-	HGNC:HGNC:47987|Ensembl:ENSG00000206926	3	3p25.1	RNA, U6 small nuclear 1024, pseudogene	pseudo	RNU6-1024P	RNA, U6 small nuclear 1024, pseudogene	O	-	20201124	-
9606	106481505	RNU6-1027P	-	-	HGNC:HGNC:47990|Ensembl:ENSG00000206725	2	2q36.3	RNA, U6 small nuclear 1027, pseudogene	pseudo	RNU6-1027P	RNA, U6 small nuclear 1027, pseudogene	O	-	20201124	-
9606	106481506	RNU6-1032P	-	-	HGNC:HGNC:47995|Ensembl:ENSG00000206827	18	18q11.2	RNA, U6 small nuclear 1032, pseudogene	pseudo	RNU6-1032P	RNA, U6 small nuclear 1032, pseudogene	O	-	20201124	-
9606	106481507	RNU6-1035P	-	-	HGNC:HGNC:47998|Ensembl:ENSG00000207206	9	9q21.32	RNA, U6 small nuclear 1035, pseudogene	pseudo	RNU6-1035P	RNA, U6 small nuclear 1035, pseudogene	O	-	20201124	-
9606	106481508	RNU6-1037P	-	-	HGNC:HGNC:48000|Ensembl:ENSG00000238680	18	18q22.1	RNA, U6 small nuclear 1037, pseudogene	pseudo	RNU6-1037P	RNA, U6 small nuclear 1037, pseudogene	O	-	20201124	-
9606	106481509	RNU6-1041P	-	-	HGNC:HGNC:48004|Ensembl:ENSG00000252063	19	19q13.42	RNA, U6 small nuclear 1041, pseudogene	pseudo	RNU6-1041P	RNA, U6 small nuclear 1041, pseudogene	O	-	20201124	-
9606	106481510	RNU6-1043P	-	-	HGNC:HGNC:48006|Ensembl:ENSG00000222287	16	16p11.2	RNA, U6 small nuclear 1043, pseudogene	pseudo	RNU6-1043P	RNA, U6 small nuclear 1043, pseudogene	O	-	20201124	-
9606	106481511	RNU6-1047P	-	-	HGNC:HGNC:48010|Ensembl:ENSG00000201288	3	3q21.3	RNA, U6 small nuclear 1047, pseudogene	pseudo	RNU6-1047P	RNA, U6 small nuclear 1047, pseudogene	O	-	20201124	-
9606	106481512	RNU6-1050P	-	-	HGNC:HGNC:48013|Ensembl:ENSG00000222320	18	18q12.1	RNA, U6 small nuclear 1050, pseudogene	pseudo	RNU6-1050P	RNA, U6 small nuclear 1050, pseudogene	O	-	20201124	-
9606	106481513	RNU6-1053P	-	-	HGNC:HGNC:48016|Ensembl:ENSG00000251739	4	4q35.1	RNA, U6 small nuclear 1053, pseudogene	pseudo	RNU6-1053P	RNA, U6 small nuclear 1053, pseudogene	O	-	20201124	-
9606	106481514	RNU6-1056P	-	-	HGNC:HGNC:48019|Ensembl:ENSG00000206723	X	Xp11.23	RNA, U6 small nuclear 1056, pseudogene	pseudo	RNU6-1056P	RNA, U6 small nuclear 1056, pseudogene	O	-	20201124	-
9606	106481515	RNU6-1064P	-	-	HGNC:HGNC:48027|Ensembl:ENSG00000222558	9	9q31.2	RNA, U6 small nuclear 1064, pseudogene	pseudo	RNU6-1064P	RNA, U6 small nuclear 1064, pseudogene	O	-	20201124	-
9606	106481516	RNU6-1067P	-	-	HGNC:HGNC:48030|Ensembl:ENSG00000207483	10	10p12.1	RNA, U6 small nuclear 1067, pseudogene	pseudo	RNU6-1067P	RNA, U6 small nuclear 1067, pseudogene	O	-	20201124	-
9606	106481517	RNU6-1071P	-	-	HGNC:HGNC:48034|Ensembl:ENSG00000201789	1	1q21.1	RNA, U6 small nuclear 1071, pseudogene	pseudo	RNU6-1071P	RNA, U6 small nuclear 1071, pseudogene	O	-	20201124	-
9606	106481518	RNU6-1073P	-	-	HGNC:HGNC:48036|Ensembl:ENSG00000252991	9	9p24.3	RNA, U6 small nuclear 1073, pseudogene	pseudo	RNU6-1073P	RNA, U6 small nuclear 1073, pseudogene	O	-	20201124	-
9606	106481519	RNU6-1078P	-	-	HGNC:HGNC:48041|Ensembl:ENSG00000201392	X	Xq13.1	RNA, U6 small nuclear 1078, pseudogene	pseudo	RNU6-1078P	RNA, U6 small nuclear 1078, pseudogene	O	-	20201124	-
9606	106481520	RNU6-1080P	-	-	HGNC:HGNC:48043|Ensembl:ENSG00000206709	7	7q11.23	RNA, U6 small nuclear 1080, pseudogene	pseudo	RNU6-1080P	RNA, U6 small nuclear 1080, pseudogene	O	-	20201124	-
9606	106481521	RNU6-1083P	-	-	HGNC:HGNC:48046|Ensembl:ENSG00000206749	12	12q14.1	RNA, U6 small nuclear 1083, pseudogene	pseudo	RNU6-1083P	RNA, U6 small nuclear 1083, pseudogene	O	-	20201124	-
9606	106481522	RNU6-1087P	-	-	HGNC:HGNC:48050|Ensembl:ENSG00000252411	X	Xp21.1	RNA, U6 small nuclear 1087, pseudogene	pseudo	RNU6-1087P	RNA, U6 small nuclear 1087, pseudogene	O	-	20201124	-
9606	106481523	RNU6-1089P	-	-	HGNC:HGNC:48052|Ensembl:ENSG00000252282	1	1q44	RNA, U6 small nuclear 1089, pseudogene	pseudo	RNU6-1089P	RNA, U6 small nuclear 1089, pseudogene	O	-	20201124	-
9606	106481524	RNU6-1093P	-	-	HGNC:HGNC:48056|Ensembl:ENSG00000212496	12	12q13.12	RNA, U6 small nuclear 1093, pseudogene	pseudo	RNU6-1093P	RNA, U6 small nuclear 1093, pseudogene	O	-	20201124	-
9606	106481525	RNU6-1095P	-	-	HGNC:HGNC:48058|Ensembl:ENSG00000251957	10	10p14	RNA, U6 small nuclear 1095, pseudogene	pseudo	RNU6-1095P	RNA, U6 small nuclear 1095, pseudogene	O	-	20201124	-
9606	106481526	RNU6-1099P	-	-	HGNC:HGNC:48062|Ensembl:ENSG00000200403	1	1p36.13	RNA, U6 small nuclear 1099, pseudogene	pseudo	RNU6-1099P	RNA, U6 small nuclear 1099, pseudogene	O	-	20201124	-
9606	106481527	RNU6-1102P	-	-	HGNC:HGNC:48065|Ensembl:ENSG00000251958	1	1p31.1	RNA, U6 small nuclear 1102, pseudogene	pseudo	RNU6-1102P	RNA, U6 small nuclear 1102, pseudogene	O	-	20201124	-
9606	106481528	RNU6-1104P	-	-	HGNC:HGNC:48067|Ensembl:ENSG00000207454	7	7q22.1	RNA, U6 small nuclear 1104, pseudogene	pseudo	RNU6-1104P	RNA, U6 small nuclear 1104, pseudogene	O	-	20201124	-
9606	106481529	RNU6-1107P	-	-	HGNC:HGNC:48070|Ensembl:ENSG00000201687	11	11q23.2	RNA, U6 small nuclear 1107, pseudogene	pseudo	RNU6-1107P	RNA, U6 small nuclear 1107, pseudogene	O	-	20201124	-
9606	106481530	RNU6-1111P	-	-	HGNC:HGNC:48074|Ensembl:ENSG00000212420	15	15q26.1	RNA, U6 small nuclear 1111, pseudogene	pseudo	RNU6-1111P	RNA, U6 small nuclear 1111, pseudogene	O	-	20201124	-
9606	106481531	RNU6-1114P	-	-	HGNC:HGNC:48077|Ensembl:ENSG00000251831	6	6p22.3	RNA, U6 small nuclear 1114, pseudogene	pseudo	RNU6-1114P	RNA, U6 small nuclear 1114, pseudogene	O	-	20201124	-
9606	106481532	RNU6-1117P	-	-	HGNC:HGNC:48080|Ensembl:ENSG00000207255	2	2p22.3	RNA, U6 small nuclear 1117, pseudogene	pseudo	RNU6-1117P	RNA, U6 small nuclear 1117, pseudogene	O	-	20201124	-
9606	106481533	RNU6-1119P	-	-	HGNC:HGNC:48082|Ensembl:ENSG00000207077	5	5q21.1	RNA, U6 small nuclear 1119, pseudogene	pseudo	RNU6-1119P	RNA, U6 small nuclear 1119, pseudogene	O	-	20201124	-
9606	106481534	RNU6-1124P	-	-	HGNC:HGNC:48087|Ensembl:ENSG00000206896	X	Xp11.4	RNA, U6 small nuclear 1124, pseudogene	pseudo	RNU6-1124P	RNA, U6 small nuclear 1124, pseudogene	O	-	20201124	-
9606	106481535	RNU6-1126P	-	-	HGNC:HGNC:48089|Ensembl:ENSG00000206729	7	7p11.2	RNA, U6 small nuclear 1126, pseudogene	pseudo	RNU6-1126P	RNA, U6 small nuclear 1126, pseudogene	O	-	20201124	-
9606	106481536	RNU6-1129P	-	-	HGNC:HGNC:48092|Ensembl:ENSG00000251773	3	3p12.1	RNA, U6 small nuclear 1129, pseudogene	pseudo	RNU6-1129P	RNA, U6 small nuclear 1129, pseudogene	O	-	20201124	-
9606	106481537	RNU6-1133P	-	RNU6-186P	HGNC:HGNC:48096	6	6p21.33	RNA, U6 small nuclear 1133, pseudogene	pseudo	RNU6-1133P	RNA, U6 small nuclear 1133, pseudogene	O	RNA, U6 small nuclear 186, pseudogene	20201124	-
9606	106481538	RNU6-1135P	-	-	HGNC:HGNC:48098|Ensembl:ENSG00000223015	11	11q14.2	RNA, U6 small nuclear 1135, pseudogene	pseudo	RNU6-1135P	RNA, U6 small nuclear 1135, pseudogene	O	-	20201124	-
9606	106481539	RNU6-1139P	-	-	HGNC:HGNC:48102	1	1q43	RNA, U6 small nuclear 1139, pseudogene	pseudo	RNU6-1139P	RNA, U6 small nuclear 1139, pseudogene	O	-	20201124	-
9606	106481540	RNU6-1141P	-	-	HGNC:HGNC:48104|Ensembl:ENSG00000201390	10	10p12.31	RNA, U6 small nuclear 1141, pseudogene	pseudo	RNU6-1141P	RNA, U6 small nuclear 1141, pseudogene	O	-	20201124	-
9606	106481541	RNU6-1145P	-	-	HGNC:HGNC:48108|Ensembl:ENSG00000206973	2	2p15	RNA, U6 small nuclear 1145, pseudogene	pseudo	RNU6-1145P	RNA, U6 small nuclear 1145, pseudogene	O	-	20201124	-
9606	106481542	RNU6-1149P	-	-	HGNC:HGNC:48112|Ensembl:ENSG00000252619	21	21q22.3	RNA, U6 small nuclear 1149, pseudogene	pseudo	RNU6-1149P	RNA, U6 small nuclear 1149, pseudogene	O	-	20201124	-
9606	106481543	RNU6-1151P	-	-	HGNC:HGNC:48114|Ensembl:ENSG00000207415	8	8p23.1	RNA, U6 small nuclear 1151, pseudogene	pseudo	RNU6-1151P	RNA, U6 small nuclear 1151, pseudogene	O	-	20201124	-
9606	106481544	RNU6-1155P	-	-	HGNC:HGNC:48118|Ensembl:ENSG00000200424	16	16q21	RNA, U6 small nuclear 1155, pseudogene	pseudo	RNU6-1155P	RNA, U6 small nuclear 1155, pseudogene	O	-	20201124	-
9606	106481545	RNU6-1157P	-	-	HGNC:HGNC:48120|Ensembl:ENSG00000207185	11	11q23.3	RNA, U6 small nuclear 1157, pseudogene	pseudo	RNU6-1157P	RNA, U6 small nuclear 1157, pseudogene	O	-	20201124	-
9606	106481546	RNU6-1160P	-	-	HGNC:HGNC:48123|Ensembl:ENSG00000207276	9	9q22.32	RNA, U6 small nuclear 1160, pseudogene	pseudo	RNU6-1160P	RNA, U6 small nuclear 1160, pseudogene	O	-	20201124	-
9606	106481547	RNU6-1163P	-	-	HGNC:HGNC:48126|Ensembl:ENSG00000201386	6	6q21	RNA, U6 small nuclear 1163, pseudogene	pseudo	RNU6-1163P	RNA, U6 small nuclear 1163, pseudogene	O	-	20201124	-
9606	106481548	RNU6-1168P	-	-	HGNC:HGNC:48131|Ensembl:ENSG00000212133	2	2p11.2	RNA, U6 small nuclear 1168, pseudogene	pseudo	RNU6-1168P	RNA, U6 small nuclear 1168, pseudogene	O	-	20201124	-
9606	106481549	RNU6-1172P	-	-	HGNC:HGNC:48135|Ensembl:ENSG00000202095	8	8q22.1	RNA, U6 small nuclear 1172, pseudogene	pseudo	RNU6-1172P	RNA, U6 small nuclear 1172, pseudogene	O	-	20201124	-
9606	106481550	RNU6-1174P	-	-	HGNC:HGNC:48137|Ensembl:ENSG00000253087	3	3q22.2	RNA, U6 small nuclear 1174, pseudogene	pseudo	RNU6-1174P	RNA, U6 small nuclear 1174, pseudogene	O	-	20201124	-
9606	106481551	RNU6-1176P	-	-	HGNC:HGNC:48139|Ensembl:ENSG00000212257	1	1p31.3	RNA, U6 small nuclear 1176, pseudogene	pseudo	RNU6-1176P	RNA, U6 small nuclear 1176, pseudogene	O	-	20201124	-
9606	106481552	RNU6-1180P	-	-	HGNC:HGNC:48143|Ensembl:ENSG00000201805	2	2q14.1	RNA, U6 small nuclear 1180, pseudogene	pseudo	RNU6-1180P	RNA, U6 small nuclear 1180, pseudogene	O	-	20201124	-
9606	106481553	RNU6-1184P	-	-	HGNC:HGNC:48147|Ensembl:ENSG00000207318	7	7q35	RNA, U6 small nuclear 1184, pseudogene	pseudo	RNU6-1184P	RNA, U6 small nuclear 1184, pseudogene	O	-	20201124	-
9606	106481554	RNU6-1187P	-	-	HGNC:HGNC:48150|Ensembl:ENSG00000201641	4	4q21.1	RNA, U6 small nuclear 1187, pseudogene	pseudo	RNU6-1187P	RNA, U6 small nuclear 1187, pseudogene	O	-	20201124	-
9606	106481555	RNU6-1191P	-	-	HGNC:HGNC:48154|Ensembl:ENSG00000252608	16	16q23.2	RNA, U6 small nuclear 1191, pseudogene	pseudo	RNU6-1191P	RNA, U6 small nuclear 1191, pseudogene	O	-	20201124	-
9606	106481556	RNU6-1193P	-	-	HGNC:HGNC:48156|Ensembl:ENSG00000238551	9	9q13	RNA, U6 small nuclear 1193, pseudogene	pseudo	RNU6-1193P	RNA, U6 small nuclear 1193, pseudogene	O	-	20201124	-
9606	106481557	RNU6-1194P	-	-	HGNC:HGNC:48157|Ensembl:ENSG00000252017	3	3p26.3	RNA, U6 small nuclear 1194, pseudogene	pseudo	RNU6-1194P	RNA, U6 small nuclear 1194, pseudogene	O	-	20201124	-
9606	106481558	RNU6-1197P	-	-	HGNC:HGNC:48160|Ensembl:ENSG00000212485	8	8q21.11	RNA, U6 small nuclear 1197, pseudogene	pseudo	RNU6-1197P	RNA, U6 small nuclear 1197, pseudogene	O	-	20201124	-
9606	106481559	RNU6-1200P	-	-	HGNC:HGNC:48163|Ensembl:ENSG00000206889	3	3q13.31	RNA, U6 small nuclear 1200, pseudogene	pseudo	RNU6-1200P	RNA, U6 small nuclear 1200, pseudogene	O	-	20201124	-
9606	106481560	RNU6-1204P	-	-	HGNC:HGNC:48167|Ensembl:ENSG00000200818	14	14q22.3	RNA, U6 small nuclear 1204, pseudogene	pseudo	RNU6-1204P	RNA, U6 small nuclear 1204, pseudogene	O	-	20201124	-
9606	106481561	RNU6-1206P	-	-	HGNC:HGNC:48169|Ensembl:ENSG00000252148	2	2q33.1	RNA, U6 small nuclear 1206, pseudogene	pseudo	RNU6-1206P	RNA, U6 small nuclear 1206, pseudogene	O	-	20201124	-
9606	106481562	RNU6-1210P	-	-	HGNC:HGNC:48173|Ensembl:ENSG00000200645	18	18p11.21	RNA, U6 small nuclear 1210, pseudogene	pseudo	RNU6-1210P	RNA, U6 small nuclear 1210, pseudogene	O	-	20201124	-
9606	106481563	RNU6-1213P	-	-	HGNC:HGNC:48176|Ensembl:ENSG00000252884	8	8q21.13	RNA, U6 small nuclear 1213, pseudogene	pseudo	RNU6-1213P	RNA, U6 small nuclear 1213, pseudogene	O	-	20201124	-
9606	106481564	RNU6-1217P	-	-	HGNC:HGNC:48180|Ensembl:ENSG00000223208	4	4q26	RNA, U6 small nuclear 1217, pseudogene	pseudo	RNU6-1217P	RNA, U6 small nuclear 1217, pseudogene	O	-	20201124	-
9606	106481565	RNU6-1220P	-	-	HGNC:HGNC:48183|Ensembl:ENSG00000252935	8	8q21.13	RNA, U6 small nuclear 1220, pseudogene	pseudo	RNU6-1220P	RNA, U6 small nuclear 1220, pseudogene	O	-	20201124	-
9606	106481566	RNU6-1223P	-	-	HGNC:HGNC:48186|Ensembl:ENSG00000252933	19	19p13.3	RNA, U6 small nuclear 1223, pseudogene	pseudo	RNU6-1223P	RNA, U6 small nuclear 1223, pseudogene	O	-	20201124	-
9606	106481567	RNU6-1227P	-	-	HGNC:HGNC:48190|Ensembl:ENSG00000206708	3	3p22.2	RNA, U6 small nuclear 1227, pseudogene	pseudo	RNU6-1227P	RNA, U6 small nuclear 1227, pseudogene	O	-	20201124	-
9606	106481568	RNU6-1229P	-	-	HGNC:HGNC:48192|Ensembl:ENSG00000201165	7	7q11.21	RNA, U6 small nuclear 1229, pseudogene	pseudo	RNU6-1229P	RNA, U6 small nuclear 1229, pseudogene	O	-	20201124	-
9606	106481569	RNU6-1233P	-	-	HGNC:HGNC:48196|Ensembl:ENSG00000199792	3	3q26.31	RNA, U6 small nuclear 1233, pseudogene	pseudo	RNU6-1233P	RNA, U6 small nuclear 1233, pseudogene	O	-	20201124	-
9606	106481570	RNU6-1236P	-	-	HGNC:HGNC:48199|Ensembl:ENSG00000252889	3	3q13.13	RNA, U6 small nuclear 1236, pseudogene	pseudo	RNU6-1236P	RNA, U6 small nuclear 1236, pseudogene	O	-	20201124	-
9606	106481571	RNU6-1239P	-	-	HGNC:HGNC:48202|Ensembl:ENSG00000212612	14	14q11.2	RNA, U6 small nuclear 1239, pseudogene	pseudo	RNU6-1239P	RNA, U6 small nuclear 1239, pseudogene	O	-	20201124	-
9606	106481572	RNU6-1241P	-	-	HGNC:HGNC:48204|Ensembl:ENSG00000207266	16	16p12.1	RNA, U6 small nuclear 1241, pseudogene	pseudo	RNU6-1241P	RNA, U6 small nuclear 1241, pseudogene	O	-	20201124	-
9606	106481573	RNU6-1243P	-	-	HGNC:HGNC:48206|Ensembl:ENSG00000200898	11	11q12.3	RNA, U6 small nuclear 1243, pseudogene	pseudo	RNU6-1243P	RNA, U6 small nuclear 1243, pseudogene	O	-	20201124	-
9606	106481574	RNU6-1247P	-	-	HGNC:HGNC:48210|Ensembl:ENSG00000252431	6	6q25.1	RNA, U6 small nuclear 1247, pseudogene	pseudo	RNU6-1247P	RNA, U6 small nuclear 1247, pseudogene	O	-	20201124	-
9606	106481575	RNU6-1250P	-	-	HGNC:HGNC:48213|Ensembl:ENSG00000212520	10	10q21.3	RNA, U6 small nuclear 1250, pseudogene	pseudo	RNU6-1250P	RNA, U6 small nuclear 1250, pseudogene	O	-	20201124	-
9606	106481576	RNU6-1254P	-	-	HGNC:HGNC:48217|Ensembl:ENSG00000212568	7	7q11.21	RNA, U6 small nuclear 1254, pseudogene	pseudo	RNU6-1254P	RNA, U6 small nuclear 1254, pseudogene	O	-	20201124	-
9606	106481577	RNU6-1257P	-	-	HGNC:HGNC:48220|Ensembl:ENSG00000207355	20	20p11.21	RNA, U6 small nuclear 1257, pseudogene	pseudo	RNU6-1257P	RNA, U6 small nuclear 1257, pseudogene	O	-	20201124	-
9606	106481578	RNU6-1260P	-	-	HGNC:HGNC:48223|Ensembl:ENSG00000199814	9	9p22.3	RNA, U6 small nuclear 1260, pseudogene	pseudo	RNU6-1260P	RNA, U6 small nuclear 1260, pseudogene	O	-	20201124	-
9606	106481579	RNU6-1265P	-	-	HGNC:HGNC:48228|Ensembl:ENSG00000252151	1	1p36.21	RNA, U6 small nuclear 1265, pseudogene	pseudo	RNU6-1265P	RNA, U6 small nuclear 1265, pseudogene	O	-	20201124	-
9606	106481580	RNU6-1267P	-	-	HGNC:HGNC:48230|Ensembl:ENSG00000222679	17	17q11.2	RNA, U6 small nuclear 1267, pseudogene	pseudo	RNU6-1267P	RNA, U6 small nuclear 1267, pseudogene	O	-	20201124	-
9606	106481581	RNU6-1270P	-	-	HGNC:HGNC:48233|Ensembl:ENSG00000252937	3	3p13	RNA, U6 small nuclear 1270, pseudogene	pseudo	RNU6-1270P	RNA, U6 small nuclear 1270, pseudogene	O	-	20201124	-
9606	106481582	RNU6-1274P	-	-	HGNC:HGNC:48237|Ensembl:ENSG00000207287	10	10q24.1	RNA, U6 small nuclear 1274, pseudogene	pseudo	RNU6-1274P	RNA, U6 small nuclear 1274, pseudogene	O	-	20201124	-
9606	106481583	RNU6-1276P	-	-	HGNC:HGNC:48239|Ensembl:ENSG00000202242	8	8p21.1	RNA, U6 small nuclear 1276, pseudogene	pseudo	RNU6-1276P	RNA, U6 small nuclear 1276, pseudogene	O	-	20201124	-
9606	106481584	RNU6-1280P	-	-	HGNC:HGNC:48243|Ensembl:ENSG00000202081	15	15q25.3	RNA, U6 small nuclear 1280, pseudogene	pseudo	RNU6-1280P	RNA, U6 small nuclear 1280, pseudogene	O	-	20201124	-
9606	106481585	RNU6-1282P	-	-	HGNC:HGNC:48245|Ensembl:ENSG00000252544	4	4q31.3	RNA, U6 small nuclear 1282, pseudogene	pseudo	RNU6-1282P	RNA, U6 small nuclear 1282, pseudogene	O	-	20201124	-
9606	106481586	RNU6-1286P	-	-	HGNC:HGNC:48249|Ensembl:ENSG00000206598	6	6q22.31	RNA, U6 small nuclear 1286, pseudogene	pseudo	RNU6-1286P	RNA, U6 small nuclear 1286, pseudogene	O	-	20201124	-
9606	106481587	RNU6-1289P	-	-	HGNC:HGNC:48252|Ensembl:ENSG00000207160	18	18q11.2	RNA, U6 small nuclear 1289, pseudogene	pseudo	RNU6-1289P	RNA, U6 small nuclear 1289, pseudogene	O	-	20201124	-
9606	106481588	RNU6-1291P	-	-	HGNC:HGNC:48254|Ensembl:ENSG00000252400	14	14q22.1	RNA, U6 small nuclear 1291, pseudogene	pseudo	RNU6-1291P	RNA, U6 small nuclear 1291, pseudogene	O	-	20201124	-
9606	106481589	RNU6-318P	-	RNU6-1295P	HGNC:HGNC:47281|Ensembl:ENSG00000207010	12	12p13.2	RNA, U6 small nuclear 318, pseudogene	pseudo	RNU6-318P	RNA, U6 small nuclear 318, pseudogene	O	RNA, U6 small nuclear 1295, pseudogene	20201124	-
9606	106481590	RNU6-1298P	-	-	HGNC:HGNC:48261|Ensembl:ENSG00000199326	4	4q22.1	RNA, U6 small nuclear 1298, pseudogene	pseudo	RNU6-1298P	RNA, U6 small nuclear 1298, pseudogene	O	-	20201124	-
9606	106481591	RNU6-1301P	-	-	HGNC:HGNC:48264|Ensembl:ENSG00000199594	3	3p22.2	RNA, U6 small nuclear 1301, pseudogene	pseudo	RNU6-1301P	RNA, U6 small nuclear 1301, pseudogene	O	-	20201124	-
9606	106481592	RNU6-1305P	-	-	HGNC:HGNC:48268|Ensembl:ENSG00000201223	5	5p13.2	RNA, U6 small nuclear 1305, pseudogene	pseudo	RNU6-1305P	RNA, U6 small nuclear 1305, pseudogene	O	-	20201124	-
9606	106481593	RNU6-1307P	-	-	HGNC:HGNC:48270|Ensembl:ENSG00000212314	19	19q13.42	RNA, U6 small nuclear 1307, pseudogene	pseudo	RNU6-1307P	RNA, U6 small nuclear 1307, pseudogene	O	-	20201124	-
9606	106481594	RNU6-1312P	-	-	HGNC:HGNC:48275|Ensembl:ENSG00000199295	2	2p11.2	RNA, U6 small nuclear 1312, pseudogene	pseudo	RNU6-1312P	RNA, U6 small nuclear 1312, pseudogene	O	-	20201124	-
9606	106481595	RNU6-1314P	-	-	HGNC:HGNC:48277|Ensembl:ENSG00000252948	Y	Yq11.23	RNA, U6 small nuclear 1314, pseudogene	pseudo	RNU6-1314P	RNA, U6 small nuclear 1314, pseudogene	O	-	20201124	-
9606	106481596	RNU6-1317P	-	-	HGNC:HGNC:48280|Ensembl:ENSG00000201452	3	3q26.31	RNA, U6 small nuclear 1317, pseudogene	pseudo	RNU6-1317P	RNA, U6 small nuclear 1317, pseudogene	O	-	20201124	-
9606	106481597	RNU6-1321P	-	-	HGNC:HGNC:48284|Ensembl:ENSG00000212207	X	Xp11.4	RNA, U6 small nuclear 1321, pseudogene	pseudo	RNU6-1321P	RNA, U6 small nuclear 1321, pseudogene	O	-	20201124	-
9606	106481598	RNU6-1323P	-	-	HGNC:HGNC:48286|Ensembl:ENSG00000206752	X	Xq23	RNA, U6 small nuclear 1323, pseudogene	pseudo	RNU6-1323P	RNA, U6 small nuclear 1323, pseudogene	O	-	20201124	-
9606	106481599	RNU6-1327P	-	-	HGNC:HGNC:48290|Ensembl:ENSG00000202172	9	9p24.3	RNA, U6 small nuclear 1327, pseudogene	pseudo	RNU6-1327P	RNA, U6 small nuclear 1327, pseudogene	O	-	20201124	-
9606	106481600	RNU6-1329P	-	-	HGNC:HGNC:48292|Ensembl:ENSG00000202534	12	12q22	RNA, U6 small nuclear 1329, pseudogene	pseudo	RNU6-1329P	RNA, U6 small nuclear 1329, pseudogene	O	-	20201124	-
9606	106481601	RNU6-1333P	-	-	HGNC:HGNC:48296|Ensembl:ENSG00000251971	2	2q37.3	RNA, U6 small nuclear 1333, pseudogene	pseudo	RNU6-1333P	RNA, U6 small nuclear 1333, pseudogene	O	-	20201124	-
9606	106481602	RNU6-1337P	-	-	HGNC:HGNC:48300|Ensembl:ENSG00000252334	19	19q13.43	RNA, U6 small nuclear 1337, pseudogene	pseudo	RNU6-1337P	RNA, U6 small nuclear 1337, pseudogene	O	-	20201124	-
9606	106481603	RNU6-1339P	-	-	HGNC:HGNC:48302|Ensembl:ENSG00000200444	15	15q25.2	RNA, U6 small nuclear 1339, pseudogene	pseudo	RNU6-1339P	RNA, U6 small nuclear 1339, pseudogene	O	-	20201124	-
9606	106481604	RNU1-8P	-	RNU1-8	HGNC:HGNC:48307|Ensembl:ENSG00000207056	1	1p36.23	RNA, U1 small nuclear 8, pseudogene	pseudo	RNU1-8P	RNA, U1 small nuclear 8, pseudogene	O	-	20201124	-
9606	106481605	TCP11X3P	-	-	HGNC:HGNC:48370|Ensembl:ENSG00000251525	X	Xq22.1	t-complex 11 family, X-linked 3, pseudogene	pseudo	TCP11X3P	t-complex 11 family, X-linked 3, pseudogene	O	-	20201124	-
9606	106481606	RNU1-31P	-	-	HGNC:HGNC:48373|Ensembl:ENSG00000200745	2	2q37.2	RNA, U1 small nuclear 31, pseudogene	pseudo	RNU1-31P	RNA, U1 small nuclear 31, pseudogene	O	-	20201124	-
9606	106481607	RNU1-34P	-	-	HGNC:HGNC:48376|Ensembl:ENSG00000201291	6	6q14.1	RNA, U1 small nuclear 34, pseudogene	pseudo	RNU1-34P	RNA, U1 small nuclear 34, pseudogene	O	-	20201124	-
9606	106481608	RNU1-38P	-	-	HGNC:HGNC:48380|Ensembl:ENSG00000199687	2	2p11.2	RNA, U1 small nuclear 38, pseudogene	pseudo	RNU1-38P	RNA, U1 small nuclear 38, pseudogene	O	-	20201124	-
9606	106481609	RNU1-42P	-	-	HGNC:HGNC:48384|Ensembl:ENSG00000200903	17	17q21.32	RNA, U1 small nuclear 42, pseudogene	pseudo	RNU1-42P	RNA, U1 small nuclear 42, pseudogene	O	-	20201124	-
9606	106481610	RNU1-45P	-	-	HGNC:HGNC:48387|Ensembl:ENSG00000253000	4	4q34.3	RNA, U1 small nuclear 45, pseudogene	pseudo	RNU1-45P	RNA, U1 small nuclear 45, pseudogene	O	-	20201124	-
9606	106481611	RNU1-54P	-	-	HGNC:HGNC:48396|Ensembl:ENSG00000252990	6	6p21.2	RNA, U1 small nuclear 54, pseudogene	pseudo	RNU1-54P	RNA, U1 small nuclear 54, pseudogene	O	-	20201124	-
9606	106481612	RNU1-58P	-	-	HGNC:HGNC:48400|Ensembl:ENSG00000199283	7	7q34	RNA, U1 small nuclear 58, pseudogene	pseudo	RNU1-58P	RNA, U1 small nuclear 58, pseudogene	O	-	20201124	-
9606	106481613	RNU1-62P	-	-	HGNC:HGNC:48404|Ensembl:ENSG00000199469	3	3p13	RNA, U1 small nuclear 62, pseudogene	pseudo	RNU1-62P	RNA, U1 small nuclear 62, pseudogene	O	-	20201124	-
9606	106481614	RNU1-65P	-	-	HGNC:HGNC:48407|Ensembl:ENSG00000200789	10	10q23.1	RNA, U1 small nuclear 65, pseudogene	pseudo	RNU1-65P	RNA, U1 small nuclear 65, pseudogene	O	-	20201124	-
9606	106481615	RNU1-68P	-	-	HGNC:HGNC:48410|Ensembl:ENSG00000275229	1	1q21.2	RNA, U1 small nuclear 68, pseudogene	pseudo	RNU1-68P	RNA, U1 small nuclear 68, pseudogene	O	-	20201124	-
9606	106481616	RNU1-73P	-	-	HGNC:HGNC:48415|Ensembl:ENSG00000206698	5	5q15	RNA, U1 small nuclear 73, pseudogene	pseudo	RNU1-73P	RNA, U1 small nuclear 73, pseudogene	O	-	20201124	-
9606	106481617	RNU1-76P	-	-	HGNC:HGNC:48418|Ensembl:ENSG00000199773	5	5p15.31	RNA, U1 small nuclear 76, pseudogene	pseudo	RNU1-76P	RNA, U1 small nuclear 76, pseudogene	O	-	20201124	-
9606	106481618	RNU1-84P	-	-	HGNC:HGNC:48426|Ensembl:ENSG00000202317	11	11q13.2	RNA, U1 small nuclear 84, pseudogene	pseudo	RNU1-84P	RNA, U1 small nuclear 84, pseudogene	O	-	20201124	-
9606	106481619	RNU1-88P	-	-	HGNC:HGNC:48430|Ensembl:ENSG00000238554	6	6p21.2	RNA, U1 small nuclear 88, pseudogene	pseudo	RNU1-88P	RNA, U1 small nuclear 88, pseudogene	O	-	20201124	-
9606	106481620	RNVU1-23	-	RNU1-92P	HGNC:HGNC:48434|Ensembl:ENSG00000252826	1	1q21.1	RNA, variant U1 small nuclear 23	pseudo	RNVU1-23	RNA, variant U1 small nuclear 23	O	RNA, U1 small nuclear 92, pseudogene	20201124	-
9606	106481621	RNU1-95P	-	-	HGNC:HGNC:48437|Ensembl:ENSG00000252166	Y	Yq11.222	RNA, U1 small nuclear 95, pseudogene	pseudo	RNU1-95P	RNA, U1 small nuclear 95, pseudogene	O	-	20201124	-
9606	106481622	RNU1-98P	-	-	HGNC:HGNC:48440|Ensembl:ENSG00000239023	21	21q21.1	RNA, U1 small nuclear 98, pseudogene	pseudo	RNU1-98P	RNA, U1 small nuclear 98, pseudogene	O	-	20201124	-
9606	106481623	RNU1-103P	-	-	HGNC:HGNC:48445|Ensembl:ENSG00000252311	16	16q24.1	RNA, U1 small nuclear 103, pseudogene	pseudo	RNU1-103P	RNA, U1 small nuclear 103, pseudogene	O	-	20201124	-
9606	106481624	RNVU1-32	-	RNU1-106P|U1A4	HGNC:HGNC:48448|Ensembl:ENSG00000207110	8	8q24.21	RNA, variant U1 small nuclear 32	pseudo	RNVU1-32	RNA, variant U1 small nuclear 32	O	RNA, U1 small nuclear 106, pseudogene	20201124	-
9606	106481625	RNU1-109P	-	-	HGNC:HGNC:48451|Ensembl:ENSG00000206687	18	18p11.32	RNA, U1 small nuclear 109, pseudogene	pseudo	RNU1-109P	RNA, U1 small nuclear 109, pseudogene	O	-	20201124	-
9606	106481626	RNU1-114P	-	-	HGNC:HGNC:48456|Ensembl:ENSG00000202167	1	1q21.1	RNA, U1 small nuclear 114, pseudogene	pseudo	RNU1-114P	RNA, U1 small nuclear 114, pseudogene	O	-	20201124	-
9606	106481627	RNVU1-22	-	RNU1-120P	HGNC:HGNC:48462|Ensembl:ENSG00000199879	1	1q21.2	RNA, variant U1 small nuclear 22	pseudo	RNVU1-22	RNA, variant U1 small nuclear 22	O	RNA, U1 small nuclear 120, pseudogene	20201124	-
9606	106481628	RNU1-123P	-	-	HGNC:HGNC:48465|Ensembl:ENSG00000239194	16	16q22.1	RNA, U1 small nuclear 123, pseudogene	pseudo	RNU1-123P	RNA, U1 small nuclear 123, pseudogene	O	-	20201124	-
9606	106481629	RNU1-124P	-	-	HGNC:HGNC:48466|Ensembl:ENSG00000200731	8	8p11.21	RNA, U1 small nuclear 124, pseudogene	pseudo	RNU1-124P	RNA, U1 small nuclear 124, pseudogene	O	-	20201124	-
9606	106481630	RNU1-129P	-	RNU1-137P	HGNC:HGNC:48471|Ensembl:ENSG00000206791	1	1q21.2	RNA, U1 small nuclear 129, pseudogene	pseudo	RNU1-129P	RNA, U1 small nuclear 129, pseudogene	O	RNA, U1 small nuclear 137, pseudogene	20201124	-
9606	106481631	RNU1-133P	-	-	HGNC:HGNC:48475|Ensembl:ENSG00000201737	2	2q33.1	RNA, U1 small nuclear 133, pseudogene	pseudo	RNU1-133P	RNA, U1 small nuclear 133, pseudogene	O	-	20201124	-
9606	106481632	RNU1-136P	-	-	HGNC:HGNC:48478|Ensembl:ENSG00000206908	6	6p12.1	RNA, U1 small nuclear 136, pseudogene	pseudo	RNU1-136P	RNA, U1 small nuclear 136, pseudogene	O	-	20201124	-
9606	106481633	RNU1-141P	-	-	HGNC:HGNC:48483|Ensembl:ENSG00000201493	1	1q41	RNA, U1 small nuclear 141, pseudogene	pseudo	RNU1-141P	RNA, U1 small nuclear 141, pseudogene	O	-	20201124	-
9606	106481634	RNU1-143P	-	-	HGNC:HGNC:48485|Ensembl:ENSG00000252105	1	1q21.1	RNA, U1 small nuclear 143, pseudogene	pseudo	RNU1-143P	RNA, U1 small nuclear 143, pseudogene	O	-	20201124	-
9606	106481635	RNU1-148P	-	-	HGNC:HGNC:48490|Ensembl:ENSG00000207201	8	8p21.2	RNA, U1 small nuclear 148, pseudogene	pseudo	RNU1-148P	RNA, U1 small nuclear 148, pseudogene	O	-	20201124	-
9606	106481636	RNU2-9P	-	-	HGNC:HGNC:48502|Ensembl:ENSG00000222126	2	2q23.1	RNA, U2 small nuclear 9, pseudogene	pseudo	RNU2-9P	RNA, U2 small nuclear 9, pseudogene	O	-	20201124	-
9606	106481637	RNU2-11P	-	-	HGNC:HGNC:48504|Ensembl:ENSG00000239122	3	3q29	RNA, U2 small nuclear 11, pseudogene	pseudo	RNU2-11P	RNA, U2 small nuclear 11, pseudogene	O	-	20201124	-
9606	106481638	RNU2-14P	-	-	HGNC:HGNC:48507|Ensembl:ENSG00000222985	14	14q23.3	RNA, U2 small nuclear 14, pseudogene	pseudo	RNU2-14P	RNA, U2 small nuclear 14, pseudogene	O	-	20201124	-
9606	106481639	RNU2-16P	-	-	HGNC:HGNC:48509|Ensembl:ENSG00000222644	4	4q21.1	RNA, U2 small nuclear 16, pseudogene	pseudo	RNU2-16P	RNA, U2 small nuclear 16, pseudogene	O	-	20201124	-
9606	106481640	RNU2-20P	-	-	HGNC:HGNC:48513|Ensembl:ENSG00000222357	3	3q26.2	RNA, U2 small nuclear 20, pseudogene	pseudo	RNU2-20P	RNA, U2 small nuclear 20, pseudogene	O	-	20201124	-
9606	106481641	RNU2-23P	-	-	HGNC:HGNC:48516|Ensembl:ENSG00000222477	11	11q13.1	RNA, U2 small nuclear 23, pseudogene	pseudo	RNU2-23P	RNA, U2 small nuclear 23, pseudogene	O	-	20201124	-
9606	106481642	RNU2-27P	-	-	HGNC:HGNC:48520|Ensembl:ENSG00000251994	18	18p11.22	RNA, U2 small nuclear 27, pseudogene	pseudo	RNU2-27P	RNA, U2 small nuclear 27, pseudogene	O	-	20201124	-
9606	106481643	RNU2-30P	-	-	HGNC:HGNC:48523|Ensembl:ENSG00000252018	1	1p32.3	RNA, U2 small nuclear 30, pseudogene	pseudo	RNU2-30P	RNA, U2 small nuclear 30, pseudogene	O	-	20201124	-
9606	106481644	RNU2-32P	-	-	HGNC:HGNC:48525|Ensembl:ENSG00000223125	17	17q21.2	RNA, U2 small nuclear 32, pseudogene	pseudo	RNU2-32P	RNA, U2 small nuclear 32, pseudogene	O	-	20201124	-
9606	106481645	RNU2-36P	-	-	HGNC:HGNC:48529|Ensembl:ENSG00000222293	9	9q21.33	RNA, U2 small nuclear 36, pseudogene	pseudo	RNU2-36P	RNA, U2 small nuclear 36, pseudogene	O	-	20201124	-
9606	106481646	RNU2-38P	-	-	HGNC:HGNC:48531	1	1q21.2	RNA, U2 small nuclear 38, pseudogene	pseudo	RNU2-38P	RNA, U2 small nuclear 38, pseudogene	O	-	20201124	-
9606	106481647	RNU2-42P	-	-	HGNC:HGNC:48535|Ensembl:ENSG00000222629	10	10q26.2	RNA, U2 small nuclear 42, pseudogene	pseudo	RNU2-42P	RNA, U2 small nuclear 42, pseudogene	O	-	20201124	-
9606	106481648	RNU2-44P	-	-	HGNC:HGNC:48537|Ensembl:ENSG00000252604	4	4q32.1	RNA, U2 small nuclear 44, pseudogene	pseudo	RNU2-44P	RNA, U2 small nuclear 44, pseudogene	O	-	20201124	-
9606	106481649	RNU2-48P	-	-	HGNC:HGNC:48541|Ensembl:ENSG00000222626	5	5q33.3	RNA, U2 small nuclear 48, pseudogene	pseudo	RNU2-48P	RNA, U2 small nuclear 48, pseudogene	O	-	20201124	-
9606	106481650	RNU2-50P	-	-	HGNC:HGNC:48543|Ensembl:ENSG00000222426	9	9p13.3	RNA, U2 small nuclear 50, pseudogene	pseudo	RNU2-50P	RNA, U2 small nuclear 50, pseudogene	O	-	20201124	-
9606	106481651	RNU2-54P	-	-	HGNC:HGNC:48547|Ensembl:ENSG00000222231	8	8q21.13	RNA, U2 small nuclear 54, pseudogene	pseudo	RNU2-54P	RNA, U2 small nuclear 54, pseudogene	O	-	20201124	-
9606	106481652	RNU2-58P	-	-	HGNC:HGNC:48551|Ensembl:ENSG00000252212	17	17q22	RNA, U2 small nuclear 58, pseudogene	pseudo	RNU2-58P	RNA, U2 small nuclear 58, pseudogene	O	-	20201124	-
9606	106481653	RNU2-60P	-	-	HGNC:HGNC:48553|Ensembl:ENSG00000253099	11	11q23.1	RNA, U2 small nuclear 60, pseudogene	pseudo	RNU2-60P	RNA, U2 small nuclear 60, pseudogene	O	-	20201124	-
9606	106481654	RNU2-64P	-	-	HGNC:HGNC:48557|Ensembl:ENSG00000223247	3	3p13	RNA, U2 small nuclear 64, pseudogene	pseudo	RNU2-64P	RNA, U2 small nuclear 64, pseudogene	O	-	20201124	-
9606	106481655	RNU2-66P	-	-	HGNC:HGNC:48559|Ensembl:ENSG00000222582	4	4q32.1	RNA, U2 small nuclear 66, pseudogene	pseudo	RNU2-66P	RNA, U2 small nuclear 66, pseudogene	O	-	20201124	-
9606	106481656	RNU2-69P	-	-	HGNC:HGNC:48562|Ensembl:ENSG00000251870	18	18q21.32	RNA, U2 small nuclear 69, pseudogene	pseudo	RNU2-69P	RNA, U2 small nuclear 69, pseudogene	O	-	20201124	-
9606	106481657	MED15P3	-	-	HGNC:HGNC:48652|Ensembl:ENSG00000226831	2	2q21.1	mediator complex subunit 15 pseudogene 3	pseudo	MED15P3	mediator complex subunit 15 pseudogene 3	O	-	20201124	-
9606	106481658	ENPP7P3	-	-	HGNC:HGNC:48686|Ensembl:ENSG00000248618	3	3q22.1	ectonucleotide pyrophosphatase/phosphodiesterase 7 pseudogene 3	pseudo	ENPP7P3	ectonucleotide pyrophosphatase/phosphodiesterase 7 pseudogene 3	O	-	20201124	-
9606	106481659	RARRES2P3	-	-	HGNC:HGNC:48702|Ensembl:ENSG00000231913	X	Xp22.12	retinoic acid receptor responder 2 pseudogene 3	pseudo	RARRES2P3	retinoic acid receptor responder 2 pseudogene 3	O	retinoic acid receptor responder (tazarotene induced) 2 pseudogene 3	20201124	-
9606	106481660	RARRES2P7	-	-	HGNC:HGNC:48709	16	16p11.1	retinoic acid receptor responder 2 pseudogene 7	pseudo	RARRES2P7	retinoic acid receptor responder 2 pseudogene 7	O	retinoic acid receptor responder (tazarotene induced) 2 pseudogene 7	20201124	-
9606	106481661	HNRNPDP2	-	-	HGNC:HGNC:48749|Ensembl:ENSG00000217811	6	6q12	heterogeneous nuclear ribonucleoprotein D pseudogene 2	pseudo	HNRNPDP2	heterogeneous nuclear ribonucleoprotein D pseudogene 2	O	heterogeneous nuclear ribonucleoprotein D (AU-rich element RNA binding protein 1, 37kDa) pseudogene 2	20201124	-
9606	106481662	HNRNPDLP3	-	-	HGNC:HGNC:48754|Ensembl:ENSG00000236185	X	Xq21.33	HNRNPDL pseudogene 3	pseudo	HNRNPDLP3	HNRNPDL pseudogene 3	O	heterogeneous nuclear ribonucleoprotein D-like pseudogene 3	20201124	-
9606	106481663	HNRNPA1P49	-	-	HGNC:HGNC:48779|Ensembl:ENSG00000233231	6	6q27	heterogeneous nuclear ribonucleoprotein A1 pseudogene 49	pseudo	HNRNPA1P49	heterogeneous nuclear ribonucleoprotein A1 pseudogene 49	O	-	20201124	-
9606	106481664	HNRNPA1P65	-	-	HGNC:HGNC:48795	4	4p15.2	heterogeneous nuclear ribonucleoprotein A1 pseudogene 65	pseudo	HNRNPA1P65	heterogeneous nuclear ribonucleoprotein A1 pseudogene 65	O	-	20201124	-
9606	106481665	MTHFD2P3	-	-	HGNC:HGNC:48866|Ensembl:ENSG00000231112	6	6q21	methylenetetrahydrofolate dehydrogenase (NADP+ dependent) 2, methenyltetrahydrofolate cyclohydrolase pseudogene 3	pseudo	MTHFD2P3	methylenetetrahydrofolate dehydrogenase (NADP+ dependent) 2, methenyltetrahydrofolate cyclohydrolase pseudogene 3	O	-	20201124	-
9606	106481666	RPL37P25	-	-	HGNC:HGNC:49020|Ensembl:ENSG00000251597	5	5q11.2	ribosomal protein L37 pseudogene 25	pseudo	RPL37P25	ribosomal protein L37 pseudogene 25	O	-	20201124	-
9606	106481667	PRELID3BP2	-	SLMO2P2	HGNC:HGNC:49064|Ensembl:ENSG00000271242	13	13q14.3	PRELI domain containing 3B pseudogene 2	pseudo	PRELID3BP2	PRELI domain containing 3B pseudogene 2	O	SLMO2 pseudogene 2|slowmo homolog 2 pseudogene 2	20201124	-
9606	106481668	MEMO1P5	-	-	HGNC:HGNC:49102|Ensembl:ENSG00000271492	13	13q32.1	mediator of cell motility 1 pseudogene 5	pseudo	MEMO1P5	mediator of cell motility 1 pseudogene 5	O	-	20201124	-
9606	106481669	KLF17P2	-	-	HGNC:HGNC:49135	4	4p15.33	Kruppel like factor 17 pseudogene 2	pseudo	KLF17P2	Kruppel like factor 17 pseudogene 2	O	-	20201124	-
9606	106481670	ELOCP30	-	TCEB1P30	HGNC:HGNC:49171	10	10q11.21	elongin C pseudogene 30	pseudo	ELOCP30	elongin C pseudogene 30	O	transcription elongation factor B (SIII), polypeptide 1 pseudogene 30|transcription elongation factor B subunit 1 pseudogene 30	20201124	-
9606	106481671	ELOCP34	-	TCEB1P34	HGNC:HGNC:49175|Ensembl:ENSG00000270535	Y	Yq11.23	elongin C pseudogene 34	pseudo	ELOCP34	elongin C pseudogene 34	O	transcription elongation factor B (SIII), polypeptide 1 pseudogene 34|transcription elongation factor B subunit 1 pseudogene 34	20201124	-
9606	106481672	KLF2P3	-	-	HGNC:HGNC:49282	2	2q21.1	Kruppel like factor 2 pseudogene 3	pseudo	KLF2P3	Kruppel like factor 2 pseudogene 3	O	-	20201124	-
9606	106481673	HSPE1P11	-	-	HGNC:HGNC:49330	6	6p21.31	heat shock protein family E (Hsp10) member 1 pseudogene 11	pseudo	HSPE1P11	heat shock protein family E (Hsp10) member 1 pseudogene 11	O	heat shock 10kDa protein 1 pseudogene 11	20201124	-
9606	106481674	HSPE1P14	-	-	HGNC:HGNC:49333	8	8q22.3	heat shock protein family E (Hsp10) member 1 pseudogene 14	pseudo	HSPE1P14	heat shock protein family E (Hsp10) member 1 pseudogene 14	O	heat shock 10kDa protein 1 pseudogene 14	20201124	-
9606	106481675	HSPE1P19	-	-	HGNC:HGNC:49338|Ensembl:ENSG00000271024	3	3p11.1	heat shock protein family E (Hsp10) member 1 pseudogene 19	pseudo	HSPE1P19	heat shock protein family E (Hsp10) member 1 pseudogene 19	O	heat shock 10kDa protein 1 pseudogene 19	20201124	-
9606	106481676	HSPE1P23	-	-	HGNC:HGNC:49342	4	4q13.3	heat shock protein family E (Hsp10) member 1 pseudogene 23	pseudo	HSPE1P23	heat shock protein family E (Hsp10) member 1 pseudogene 23	O	heat shock 10kDa protein 1 pseudogene 23	20201124	-
9606	106481677	HSPE1P26	-	-	HGNC:HGNC:49345|Ensembl:ENSG00000220867	6	6q25.3	heat shock protein family E (Hsp10) member 1 pseudogene 26	pseudo	HSPE1P26	heat shock protein family E (Hsp10) member 1 pseudogene 26	O	heat shock 10kDa protein 1 pseudogene 26	20201124	-
9606	106481678	SUMO2P10	-	-	HGNC:HGNC:49348	3	3p22.3	SUMO2 pseudogene 10	pseudo	SUMO2P10	SUMO2 pseudogene 10	O	-	20201124	-
9606	106481679	SUMO2P18	-	-	HGNC:HGNC:49356	8	8q22.1	SUMO2 pseudogene 18	pseudo	SUMO2P18	SUMO2 pseudogene 18	O	-	20201124	-
9606	106481680	COX6CP8	-	-	HGNC:HGNC:49360|Ensembl:ENSG00000253231	8	8q12.3	cytochrome c oxidase subunit 6C pseudogene 8	pseudo	COX6CP8	cytochrome c oxidase subunit 6C pseudogene 8	O	cytochrome c oxidase subunit VIc pseudogene 8	20201124	-
9606	106481681	COX6CP10	-	-	HGNC:HGNC:49362	3	3p22.3	cytochrome c oxidase subunit 6C pseudogene 10	pseudo	COX6CP10	cytochrome c oxidase subunit 6C pseudogene 10	O	cytochrome c oxidase subunit VIc pseudogene 10	20201124	-
9606	106481682	COX6CP12	-	-	HGNC:HGNC:49364|Ensembl:ENSG00000234463	X	Xq13.1	cytochrome c oxidase subunit 6C pseudogene 12	pseudo	COX6CP12	cytochrome c oxidase subunit 6C pseudogene 12	O	cytochrome c oxidase subunit VIc pseudogene 12	20201124	-
9606	106481683	COX6CP14	-	-	HGNC:HGNC:49366|Ensembl:ENSG00000239576	3	3p21.31	cytochrome c oxidase subunit 6C pseudogene 14	pseudo	COX6CP14	cytochrome c oxidase subunit 6C pseudogene 14	O	cytochrome c oxidase subunit VIc pseudogene 14	20201124	-
9606	106481684	COX6CP18	-	-	HGNC:HGNC:49370|Ensembl:ENSG00000236041	11	11p15.5	cytochrome c oxidase subunit 6C pseudogene 18	pseudo	COX6CP18	cytochrome c oxidase subunit 6C pseudogene 18	O	cytochrome c oxidase subunit VIc pseudogene 18	20201124	-
9606	106481685	SNRPGP17	-	-	HGNC:HGNC:49372	17	17q22	small nuclear ribonucleoprotein polypeptide G pseudogene 17	pseudo	SNRPGP17	small nuclear ribonucleoprotein polypeptide G pseudogene 17	O	-	20201124	-
9606	106481686	SNRPGP19	-	-	HGNC:HGNC:49375|Ensembl:ENSG00000270526	11	11q13.1	small nuclear ribonucleoprotein polypeptide G pseudogene 19	pseudo	SNRPGP19	small nuclear ribonucleoprotein polypeptide G pseudogene 19	O	-	20201124	-
9606	106481687	PDIA3P2	-	-	HGNC:HGNC:49403	15	15q15.3	protein disulfide isomerase family A member 3 pseudogene 2	pseudo	PDIA3P2	protein disulfide isomerase family A member 3 pseudogene 2	O	-	20201124	-
9606	106481688	YWHAEP2	-	-	HGNC:HGNC:49429|Ensembl:ENSG00000266162	17	17p11.2	tyrosine 3-monooxygenase/tryptophan 5-monooxygenase activation protein epsilon pseudogene 2	pseudo	YWHAEP2	tyrosine 3-monooxygenase/tryptophan 5-monooxygenase activation protein epsilon pseudogene 2	O	-	20201124	-
9606	106481689	IGKV1OR2-2	-	IGKV1/OR2-2	HGNC:HGNC:49465|IMGT/GENE-DB:IGKV1/OR2-2	2	2p11.1	immunoglobulin kappa variable 1/OR2-2 (pseudogene)	pseudo	IGKV1OR2-2	immunoglobulin kappa variable 1/OR2-2 (pseudogene)	O	-	20201124	-
9606	106481690	EIF1P5	-	-	HGNC:HGNC:49618|Ensembl:ENSG00000266563	17	17p11.2	eukaryotic translation initiation factor 1 pseudogene 5	pseudo	EIF1P5	eukaryotic translation initiation factor 1 pseudogene 5	O	-	20201124	-
9606	106481691	EIF1P7	-	-	HGNC:HGNC:49620	2	2p25.1	eukaryotic translation initiation factor 1 pseudogene 7	pseudo	EIF1P7	eukaryotic translation initiation factor 1 pseudogene 7	O	-	20201124	-
9606	106481692	BNIP3P15	-	-	HGNC:HGNC:49695|Ensembl:ENSG00000270716	19	19p12	BCL2 interacting protein 3 pseudogene 15	pseudo	BNIP3P15	BCL2 interacting protein 3 pseudogene 15	O	BCL2/adenovirus E1B 19kDa interacting protein 3 pseudogene 15	20201124	-
9606	106481693	BNIP3P18	-	-	HGNC:HGNC:49698|Ensembl:ENSG00000269055	19	19p12	BCL2 interacting protein 3 pseudogene 18	pseudo	BNIP3P18	BCL2 interacting protein 3 pseudogene 18	O	BCL2/adenovirus E1B 19kDa interacting protein 3 pseudogene 18	20201124	-
9606	106481694	BNIP3P30	-	-	HGNC:HGNC:49710|Ensembl:ENSG00000268079	19	19p12	BCL2 interacting protein 3 pseudogene 30	pseudo	BNIP3P30	BCL2 interacting protein 3 pseudogene 30	O	BCL2/adenovirus E1B 19kDa interacting protein 3 pseudogene 30	20201124	-
9606	106481695	BNIP3P33	-	-	HGNC:HGNC:49713|Ensembl:ENSG00000268717	19	19p12	BCL2 interacting protein 3 pseudogene 33	pseudo	BNIP3P33	BCL2 interacting protein 3 pseudogene 33	O	BCL2/adenovirus E1B 19kDa interacting protein 3 pseudogene 33	20201124	-
9606	106481696	BNIP3P36	-	-	HGNC:HGNC:49716|Ensembl:ENSG00000271661	19	19p12	BCL2 interacting protein 3 pseudogene 36	pseudo	BNIP3P36	BCL2 interacting protein 3 pseudogene 36	O	BCL2/adenovirus E1B 19kDa interacting protein 3 pseudogene 36	20201124	-
9606	106481697	BNIP3P42	-	-	HGNC:HGNC:49722|Ensembl:ENSG00000223974	7	7q11.21	BCL2 interacting protein 3 pseudogene 42	pseudo	BNIP3P42	BCL2 interacting protein 3 pseudogene 42	O	BCL2/adenovirus E1B 19kDa interacting protein 3 pseudogene 42	20201124	-
9606	106481698	ECM1P2	-	-	HGNC:HGNC:49737|Ensembl:ENSG00000249995	4	4p15.33	extracellular matrix protein 1 pseudogene 2	pseudo	ECM1P2	extracellular matrix protein 1 pseudogene 2	O	-	20201124	-
9606	106481699	LARP7P2	-	-	HGNC:HGNC:49764|Ensembl:ENSG00000261939	16	16p12.3	LARP7 pseudogene 2	pseudo	LARP7P2	LARP7 pseudogene 2	O	La ribonucleoprotein domain family member 7 pseudogene 2	20201124	-
9606	106481700	LARP7P3	-	-	HGNC:HGNC:49765	18	18q22.2	LARP7 pseudogene 3	pseudo	LARP7P3	LARP7 pseudogene 3	O	La ribonucleoprotein domain family member 7 pseudogene 3	20201124	-
9606	106481701	SNRPCP10	-	-	HGNC:HGNC:49825|Ensembl:ENSG00000243794	3	3p12.3	small nuclear ribonucleoprotein polypeptide C pseudogene 10	pseudo	SNRPCP10	small nuclear ribonucleoprotein polypeptide C pseudogene 10	O	-	20201124	-
9606	106481702	SNRPCP17	-	-	HGNC:HGNC:49832|Ensembl:ENSG00000254311	8	8p23.1	small nuclear ribonucleoprotein polypeptide C pseudogene 17	pseudo	SNRPCP17	small nuclear ribonucleoprotein polypeptide C pseudogene 17	O	-	20201124	-
9606	106481703	NENFP3	-	-	HGNC:HGNC:50300|Ensembl:ENSG00000248462	5	5p15.2	neudesin neurotrophic factor pseudogene 3	pseudo	NENFP3	neudesin neurotrophic factor pseudogene 3	O	-	20201124	-
9606	106481704	PAXBP1P1	-	-	HGNC:HGNC:50352|Ensembl:ENSG00000233489	7	7q36.2	PAX3 and PAX7 binding protein 1 pseudogene 1	pseudo	PAXBP1P1	PAX3 and PAX7 binding protein 1 pseudogene 1	O	-	20201124	-
9606	106481706	NUTF2P5	-	-	HGNC:HGNC:50454|Ensembl:ENSG00000215227	10	10p13	nuclear transport factor 2 pseudogene 5	pseudo	NUTF2P5	nuclear transport factor 2 pseudogene 5	O	-	20201124	-
9606	106481707	CARS1P2	-	CARSP2	HGNC:HGNC:50478|Ensembl:ENSG00000253756	8	8q23.3	cysteinyl-tRNA synthetase 1 pseudogene 2	pseudo	CARS1P2	cysteinyl-tRNA synthetase 1 pseudogene 2	O	cysteinyl-tRNA synthetase pseudogene 2	20201124	-
9606	106481708	VTA1P1	-	-	HGNC:HGNC:50483|Ensembl:ENSG00000224999	6	6q27	vesicle trafficking 1 pseudogene 1	pseudo	VTA1P1	vesicle trafficking 1 pseudogene 1	O	vesicle (multivesicular body) trafficking 1 pseudogene 1	20201124	-
9606	106481709	DDX43P3	-	-	HGNC:HGNC:50782|Ensembl:ENSG00000230196	7	7q21.11	DEAD-box helicase 43 pseudogene 3	pseudo	DDX43P3	DEAD-box helicase 43 pseudogene 3	O	DEAD (Asp-Glu-Ala-Asp) box polypeptide 43 pseudogene 3	20201124	-
9606	106481710	RNY1P11	-	-	HGNC:HGNC:50874|Ensembl:ENSG00000200629	7	7q32.1	RNY1 pseudogene 11	pseudo	RNY1P11	RNY1 pseudogene 11	O	RNA, Ro-associated Y1 pseudogene 11	20201124	-
9606	106481711	RNY1P15	-	-	HGNC:HGNC:50878|Ensembl:ENSG00000222351	9	9q33.2	RNY1 pseudogene 15	pseudo	RNY1P15	RNY1 pseudogene 15	O	RNA, Ro-associated Y1 pseudogene 15	20201124	-
9606	106481712	RNY4P34	-	-	HGNC:HGNC:50882|Ensembl:ENSG00000201649	2	2q33.1	RNY4 pseudogene 34	pseudo	RNY4P34	RNY4 pseudogene 34	O	RNA, Ro-associated Y4 pseudogene 34	20201124	-
9606	106481713	RNY3P11	-	-	HGNC:HGNC:50887|Ensembl:ENSG00000201023	6	6q21	RNY3 pseudogene 11	pseudo	RNY3P11	RNY3 pseudogene 11	O	RNA, Ro-associated Y3 pseudogene 11	20201124	-
9606	106481714	RNY3P13	-	-	HGNC:HGNC:50889|Ensembl:ENSG00000202412	3	3q22.1	RNY3 pseudogene 13	pseudo	RNY3P13	RNY3 pseudogene 13	O	RNA, Ro-associated Y3 pseudogene 13	20201124	-
9606	106481715	IMMP1LP3	-	-	HGNC:HGNC:51134|Ensembl:ENSG00000271098	7	7p22.3	inner mitochondrial membrane peptidase subunit 1 pseudogene 3	pseudo	IMMP1LP3	inner mitochondrial membrane peptidase subunit 1 pseudogene 3	O	IMP1 inner mitochondrial membrane peptidase-like pseudogene 3	20201124	-
9606	106481716	SMARCE1P7	-	-	HGNC:HGNC:51208	10	10q24.31	SWI/SNF related, matrix associated, actin dependent regulator of chromatin, subfamily e, member 1 pseudogene 7	pseudo	SMARCE1P7	SWI/SNF related, matrix associated, actin dependent regulator of chromatin, subfamily e, member 1 pseudogene 7	O	-	20201124	-
9606	106481717	B4GALNT2P1	-	-	HGNC:HGNC:51319|Ensembl:ENSG00000248883	17	17q21.32	B4GALNT2 pseudogene 1	pseudo	B4GALNT2P1	B4GALNT2 pseudogene 1	O	beta-1,4-N-acetyl-galactosaminyl transferase 2 pseudogene 1|beta-1,4-N-acetyl-galactosaminyltransferase 2 pseudogene 1	20201124	-
9606	106481718	CFTRP3	-	-	HGNC:HGNC:51352|Ensembl:ENSG00000204555	20	20q11.1	CFTR pseudogene 3	pseudo	CFTRP3	CFTR pseudogene 3	O	cystic fibrosis transmembrane conductance regulator pseudogene 3	20201124	-
9606	106481719	RBISP1	-	C8orf59P1	HGNC:HGNC:51355	10	10p13	RBIS pseudogene 1	pseudo	RBISP1	RBIS pseudogene 1	O	-	20201124	-
9606	106481720	ENPP7P14	-	-	HGNC:HGNC:51387|Ensembl:ENSG00000273963	16	16p13.3	ectonucleotide pyrophosphatase/phosphodiesterase 7 pseudogene 14	pseudo	ENPP7P14	ectonucleotide pyrophosphatase/phosphodiesterase 7 pseudogene 14	O	-	20201124	-
9606	106481721	BRD9P1	-	-	HGNC:HGNC:51445|Ensembl:ENSG00000254736	11	11q13.2	bromodomain containing 9 pseudogene 1	pseudo	BRD9P1	bromodomain containing 9 pseudogene 1	O	-	20201124	-
9606	106481722	GPAA1P2	-	-	HGNC:HGNC:51484|Ensembl:ENSG00000230596	2	2q13	glycosylphosphatidylinositol anchor attachment 1 pseudogene 2	pseudo	GPAA1P2	glycosylphosphatidylinositol anchor attachment 1 pseudogene 2	O	-	20201124	-
9606	106481723	ART2BP	-	-	HGNC:HGNC:51489|Ensembl:ENSG00000237408	11	11q13.4	ADP-ribosyltransferase 2B, pseudogene	pseudo	ART2BP	ADP-ribosyltransferase 2B, pseudogene	O	-	20201124	-
9606	106481724	BRWD1P1	-	-	HGNC:HGNC:51528	1	1p36.21	bromodomain and WD repeat domain containing 1 pseudogene 1	pseudo	BRWD1P1	bromodomain and WD repeat domain containing 1 pseudogene 1	O	-	20201124	-
9606	106481725	BSNDP3	-	-	HGNC:HGNC:51538|Ensembl:ENSG00000277508	20	20p11.1	BSND pseudogene 3	pseudo	BSNDP3	BSND pseudogene 3	O	barttin CLCNK type accessory beta subunit pseudogene 3|barttin CLCNK-type chloride channel accessory beta subunit pseudogene 3	20201124	-
9606	106481726	BSNDP4	-	-	HGNC:HGNC:51539|Ensembl:ENSG00000229627	7	7p11.2	BSND pseudogene 4	pseudo	BSNDP4	BSND pseudogene 4	O	barttin CLCNK type accessory beta subunit pseudogene 4|barttin CLCNK-type chloride channel accessory beta subunit pseudogene 4	20201124	-
9606	106481727	SETD6P1	-	-	HGNC:HGNC:51596	2	2q12.3	SET domain containing 6 pseudogene 1	pseudo	SETD6P1	SET domain containing 6 pseudogene 1	O	-	20201124	-
9606	106481728	DUX4L28	-	-	HGNC:HGNC:51605|Ensembl:ENSG00000279626	10	10q26.3	double homeobox 4 like 28 (pseudogene)	pseudo	DUX4L28	double homeobox 4 like 28 (pseudogene)	O	double homeobox protein 4-like protein 4	20201124	-
9606	106481729	C1DP5	-	-	HGNC:HGNC:51613|Ensembl:ENSG00000254965	11	11q14.1	C1D nuclear receptor corepressor pseudogene 5	pseudo	C1DP5	C1D nuclear receptor corepressor pseudogene 5	O	-	20201124	-
9606	106481730	C1GALT1P3	-	-	HGNC:HGNC:51616|Ensembl:ENSG00000253544	8	8q12.3	C1GALT1 pseudogene 3	pseudo	C1GALT1P3	C1GALT1 pseudogene 3	O	core 1 synthase, glycoprotein-N-acetylgalactosamine 3-beta-galactosyltransferase 1 pseudogene 3	20201124	-
9606	106481731	RPL23AP92	-	-	HGNC:HGNC:51627|Ensembl:ENSG00000270723	2	2p13.3	ribosomal protein L23a pseudogene 92	pseudo	RPL23AP92	ribosomal protein L23a pseudogene 92	O	-	20201124	-
9606	106481732	CAB39P1	-	-	HGNC:HGNC:51641|Ensembl:ENSG00000251303	5	5q12.1	calcium binding protein 39 pseudogene 1	pseudo	CAB39P1	calcium binding protein 39 pseudogene 1	O	-	20201124	-
9606	106481733	SEPTIN14P13	-	SEPT14P13	HGNC:HGNC:51700	1	1p36.33	septin 14 pseudogene 13	pseudo	SEPTIN14P13	septin 14 pseudogene 13	O	-	20201124	-
9606	106481734	GTF2IP9	-	-	HGNC:HGNC:51721|Ensembl:ENSG00000251451	7	7q11.21	general transcription factor IIi pseudogene 9	pseudo	GTF2IP9	general transcription factor IIi pseudogene 9	O	-	20201124	-
9606	106481735	GTF2IP14	-	-	HGNC:HGNC:51726|Ensembl:ENSG00000226002	7	7q11.21	general transcription factor IIi pseudogene 14	pseudo	GTF2IP14	general transcription factor IIi pseudogene 14	O	-	20201124	-
9606	106481736	NF1P11	-	-	HGNC:HGNC:51738	14	14q11.2	neurofibromin 1 pseudogene 11	pseudo	NF1P11	neurofibromin 1 pseudogene 11	O	-	20201124	-
9606	106481737	AGGF1P6	-	-	HGNC:HGNC:51744|Ensembl:ENSG00000259836	16	16p11.1	angiogenic factor with G-patch and FHA domains 1 pseudogene 6	pseudo	AGGF1P6	angiogenic factor with G-patch and FHA domains 1 pseudogene 6	O	-	20201124	-
9606	106481738	DUX4L47	-	-	HGNC:HGNC:51785|Ensembl:ENSG00000260207	16	16p11.2	double homeobox 4 like 47 (pseudogene)	pseudo	DUX4L47	double homeobox 4 like 47 (pseudogene)	O	-	20201124	-
9606	106481739	FRG2MP	-	-	HGNC:HGNC:51799|Ensembl:ENSG00000275170	21	21q11.2	FSHD region gene 2 family member M, pseudogene	pseudo	FRG2MP	FSHD region gene 2 family member M, pseudogene	O	-	20201124	-
9606	106481740	DUX4L51	-	-	HGNC:HGNC:51810	5	5p13.3	double homeobox 4 like 51 (pseudogene)	pseudo	DUX4L51	double homeobox 4 like 51 (pseudogene)	O	-	20201124	-
9606	106481741	DUXAP11	-	-	HGNC:HGNC:51812|Ensembl:ENSG00000270222	16	16q21	double homeobox A pseudogene 11	pseudo	DUXAP11	double homeobox A pseudogene 11	O	-	20201124	-
9606	106481742	FRGCA	-	-	HGNC:HGNC:51844|Ensembl:ENSG00000236663	21	21q22.3	FOXM1-regulated, gastric cancer associated	ncRNA	FRGCA	FOXM1-regulated, gastric cancer associated	O	LncRNA-AP001631.9	20201124	-
9606	106481743	MTND6P12	-	-	HGNC:HGNC:39475|Ensembl:ENSG00000235039	X	Xp22.32	MT-ND6 pseudogene 12	pseudo	MTND6P12	MT-ND6 pseudogene 12	O	MTND6 pseudogene 12|mitochondrially encoded NADH:ubiquinone oxidoreductase core subunit 6 pseudogene 12	20201124	-
9606	106481744	AGBL5-IT1	-	-	HGNC:HGNC:41484	2	2p23.3	AGBL5 intronic transcript 1	ncRNA	AGBL5-IT1	AGBL5 intronic transcript 1	O	AGBL5 intronic transcript 1 (non-protein coding)	20190324	-
9606	106481745	RNA5SP443	-	RN5S443	HGNC:HGNC:43343|Ensembl:ENSG00000199953	17	17q21.31	RNA, 5S ribosomal pseudogene 443	pseudo	RNA5SP443	RNA, 5S ribosomal pseudogene 443	O	RNA, 5S ribosomal 443	20201124	-
9606	106481746	UBE2V1P7	-	-	HGNC:HGNC:44890|Ensembl:ENSG00000235061	X	Xq21.1	UBE2V1 pseudogene 7	pseudo	UBE2V1P7	UBE2V1 pseudogene 7	O	ubiquitin conjugating enzyme E2 V1 pseudogene 7|ubiquitin conjugating enzyme E2 variant 1 pseudogene 7	20201124	-
9606	106481747	RNU7-159P	-	-	HGNC:HGNC:45693|Ensembl:ENSG00000238562	11	11q22.2	RNA, U7 small nuclear 159 pseudogene	pseudo	RNU7-159P	RNA, U7 small nuclear 159 pseudogene	O	-	20201124	-
9606	106481748	RN7SKP72	-	-	HGNC:HGNC:45796|Ensembl:ENSG00000199197	18	18p11.32	RN7SK pseudogene 72	pseudo	RN7SKP72	RN7SK pseudogene 72	O	RNA, 7SK small nuclear pseudogene 72	20201124	-
9606	106481749	RN7SKP119	-	-	HGNC:HGNC:45843|Ensembl:ENSG00000222685	2	2p21	RN7SK pseudogene 119	pseudo	RN7SKP119	RN7SK pseudogene 119	O	RNA, 7SK small nuclear pseudogene 119	20201124	-
9606	106481750	RN7SKP212	-	-	HGNC:HGNC:45936|Ensembl:ENSG00000222783	3	3q22.1	RN7SK pseudogene 212	pseudo	RN7SKP212	RN7SK pseudogene 212	O	RNA, 7SK small nuclear pseudogene 212	20201124	-
9606	106481751	RN7SKP259	-	-	HGNC:HGNC:45983|Ensembl:ENSG00000222998	11	11q12.1	RN7SK pseudogene 259	pseudo	RN7SKP259	RN7SK pseudogene 259	O	RNA, 7SK small nuclear pseudogene 259	20201124	-
9606	106481752	RN7SL78P	-	-	HGNC:HGNC:46094|Ensembl:ENSG00000243782	10	10q23.31	RNA, 7SL, cytoplasmic 78, pseudogene	pseudo	RN7SL78P	RNA, 7SL, cytoplasmic 78, pseudogene	O	-	20201124	-
9606	106481753	RN7SL145P	-	-	HGNC:HGNC:46161|Ensembl:ENSG00000244357	3	3p21.31	RNA, 7SL, cytoplasmic 145, pseudogene	pseudo	RN7SL145P	RNA, 7SL, cytoplasmic 145, pseudogene	O	-	20201124	-
9606	106481754	RN7SL223P	-	-	HGNC:HGNC:46239|Ensembl:ENSG00000240202	11	11q21	RNA, 7SL, cytoplasmic 223, pseudogene	pseudo	RN7SL223P	RNA, 7SL, cytoplasmic 223, pseudogene	O	-	20201124	-
9606	106481755	RN7SL311P	-	-	HGNC:HGNC:46327|Ensembl:ENSG00000265892	4	4q31.1	RNA, 7SL, cytoplasmic 311, pseudogene	pseudo	RN7SL311P	RNA, 7SL, cytoplasmic 311, pseudogene	O	-	20201124	-
9606	106481756	RN7SL393P	-	-	HGNC:HGNC:46409|Ensembl:ENSG00000243723	2	2q24.1	RNA, 7SL, cytoplasmic 393, pseudogene	pseudo	RN7SL393P	RNA, 7SL, cytoplasmic 393, pseudogene	O	-	20201124	-
9606	106481757	RN7SL480P	-	-	HGNC:HGNC:46496|Ensembl:ENSG00000266187	1	1q21.2	RNA, 7SL, cytoplasmic 480, pseudogene	pseudo	RN7SL480P	RNA, 7SL, cytoplasmic 480, pseudogene	O	-	20201124	-
9606	106481758	RN7SL505P	-	-	HGNC:HGNC:46521|Ensembl:ENSG00000241420	7	7p14.3	RNA, 7SL, cytoplasmic 505, pseudogene	pseudo	RN7SL505P	RNA, 7SL, cytoplasmic 505, pseudogene	O	-	20201124	-
9606	106481759	RN7SL598P	-	-	HGNC:HGNC:46614|Ensembl:ENSG00000243700	14	14q23.1	RNA, 7SL, cytoplasmic 598, pseudogene	pseudo	RN7SL598P	RNA, 7SL, cytoplasmic 598, pseudogene	O	-	20201124	-
9606	106481760	RN7SL656P	-	-	HGNC:HGNC:46672|Ensembl:ENSG00000265411	17	17q21.31	RNA, 7SL, cytoplasmic 656, pseudogene	pseudo	RN7SL656P	RNA, 7SL, cytoplasmic 656, pseudogene	O	-	20201124	-
9606	106481761	RN7SL774P	-	-	HGNC:HGNC:46790|Ensembl:ENSG00000263882	17	17p13.2	RNA, 7SL, cytoplasmic 774, pseudogene	pseudo	RN7SL774P	RNA, 7SL, cytoplasmic 774, pseudogene	O	-	20201124	-
9606	106481762	RN7SL827P	-	-	HGNC:HGNC:46843|Ensembl:ENSG00000271986	6	6q13	RNA, 7SL, cytoplasmic 827, pseudogene	pseudo	RN7SL827P	RNA, 7SL, cytoplasmic 827, pseudogene	O	-	20201124	-
9606	106481763	RNU4-13P	-	-	HGNC:HGNC:46949|Ensembl:ENSG00000200889	17	17q23.1	RNA, U4 small nuclear 13, pseudogene	pseudo	RNU4-13P	RNA, U4 small nuclear 13, pseudogene	O	-	20201124	-
9606	106481764	RNU4-59P	-	-	HGNC:HGNC:46995|Ensembl:ENSG00000201317	1	1p22.1	RNA, U4 small nuclear 59, pseudogene	pseudo	RNU4-59P	RNA, U4 small nuclear 59, pseudogene	O	-	20201124	-
9606	106481765	RNU6-114P	-	-	HGNC:HGNC:47077|Ensembl:ENSG00000207435	X	Xp22.33	RNA, U6 small nuclear 114, pseudogene	pseudo	RNU6-114P	RNA, U6 small nuclear 114, pseudogene	O	-	20201124	-
9606	106481766	RNU6-207P	-	-	HGNC:HGNC:47170|Ensembl:ENSG00000206864	X	Xq22.3	RNA, U6 small nuclear 207, pseudogene	pseudo	RNU6-207P	RNA, U6 small nuclear 207, pseudogene	O	-	20201124	-
9606	106481767	RNU6-278P	-	-	HGNC:HGNC:47241|Ensembl:ENSG00000212247	20	20p12.1	RNA, U6 small nuclear 278, pseudogene	pseudo	RNU6-278P	RNA, U6 small nuclear 278, pseudogene	O	-	20201124	-
9606	106481768	RNU6-346P	-	-	HGNC:HGNC:47309|Ensembl:ENSG00000252097	18	18q23	RNA, U6 small nuclear 346, pseudogene	pseudo	RNU6-346P	RNA, U6 small nuclear 346, pseudogene	O	-	20201124	-
9606	106481769	RNU6-420P	-	-	HGNC:HGNC:47383|Ensembl:ENSG00000239001	4	4p15.2	RNA, U6 small nuclear 420, pseudogene	pseudo	RNU6-420P	RNA, U6 small nuclear 420, pseudogene	O	-	20201124	-
9606	106481770	RNU6-466P	-	-	HGNC:HGNC:47429|Ensembl:ENSG00000212526	15	15q13.3	RNA, U6 small nuclear 466, pseudogene	pseudo	RNU6-466P	RNA, U6 small nuclear 466, pseudogene	O	-	20201124	-
9606	106481771	RNU6-559P	-	-	HGNC:HGNC:47522|Ensembl:ENSG00000251960	9	9p22.3	RNA, U6 small nuclear 559, pseudogene	pseudo	RNU6-559P	RNA, U6 small nuclear 559, pseudogene	O	-	20201124	-
9606	106481772	RNU6-607P	-	-	HGNC:HGNC:47570|Ensembl:ENSG00000223215	8	8p11.23	RNA, U6 small nuclear 607, pseudogene	pseudo	RNU6-607P	RNA, U6 small nuclear 607, pseudogene	O	-	20201124	-
9606	106481773	RNU6-674P	-	-	HGNC:HGNC:47637|Ensembl:ENSG00000200701	2	2p11.2	RNA, U6 small nuclear 674, pseudogene	pseudo	RNU6-674P	RNA, U6 small nuclear 674, pseudogene	O	-	20201124	-
9606	106481774	RNU6-721P	-	-	HGNC:HGNC:47684|Ensembl:ENSG00000222087	18	18p11.21	RNA, U6 small nuclear 721, pseudogene	pseudo	RNU6-721P	RNA, U6 small nuclear 721, pseudogene	O	-	20201124	-
9606	106481775	RNU6-768P	-	-	HGNC:HGNC:47731|Ensembl:ENSG00000207414	12	12q23.1	RNA, U6 small nuclear 768, pseudogene	pseudo	RNU6-768P	RNA, U6 small nuclear 768, pseudogene	O	-	20201124	-
9606	106481776	RNU6-864P	-	-	HGNC:HGNC:47827|Ensembl:ENSG00000252065	14	14q12	RNA, U6 small nuclear 864, pseudogene	pseudo	RNU6-864P	RNA, U6 small nuclear 864, pseudogene	O	-	20201124	-
9606	106481777	RNU6-910P	-	-	HGNC:HGNC:47873|Ensembl:ENSG00000212146	3	3q29	RNA, U6 small nuclear 910, pseudogene	pseudo	RNU6-910P	RNA, U6 small nuclear 910, pseudogene	O	-	20201124	-
9606	106481778	RNU6-1003P	-	-	HGNC:HGNC:47966|Ensembl:ENSG00000252908	5	5p15.1	RNA, U6 small nuclear 1003, pseudogene	pseudo	RNU6-1003P	RNA, U6 small nuclear 1003, pseudogene	O	-	20201124	-
9606	106481779	RNU6-1049P	-	-	HGNC:HGNC:48012|Ensembl:ENSG00000252223	2	2q21.1	RNA, U6 small nuclear 1049, pseudogene	pseudo	RNU6-1049P	RNA, U6 small nuclear 1049, pseudogene	O	-	20201124	-
9606	106481780	RNU6-1121P	-	-	HGNC:HGNC:48084|Ensembl:ENSG00000252611	10	10q25.3	RNA, U6 small nuclear 1121, pseudogene	pseudo	RNU6-1121P	RNA, U6 small nuclear 1121, pseudogene	O	-	20201124	-
9606	106481781	RNU6-1214P	-	-	HGNC:HGNC:48177|Ensembl:ENSG00000200520	4	4q31.1	RNA, U6 small nuclear 1214, pseudogene	pseudo	RNU6-1214P	RNA, U6 small nuclear 1214, pseudogene	O	-	20201124	-
9606	106481782	RNU6-1283P	-	-	HGNC:HGNC:48246|Ensembl:ENSG00000202184	1	1q44	RNA, U6 small nuclear 1283, pseudogene	pseudo	RNU6-1283P	RNA, U6 small nuclear 1283, pseudogene	O	-	20201124	-
9606	106481783	RNU1-36P	-	-	HGNC:HGNC:48378|Ensembl:ENSG00000202000	4	4q22.1	RNA, U1 small nuclear 36, pseudogene	pseudo	RNU1-36P	RNA, U1 small nuclear 36, pseudogene	O	-	20201124	-
9606	106481784	NDUFA5P7	-	-	HGNC:HGNC:48849|Ensembl:ENSG00000234039	X	Xq21.2	NADH:ubiquinone oxidoreductase subunit A5 pseudogene 7	pseudo	NDUFA5P7	NADH:ubiquinone oxidoreductase subunit A5 pseudogene 7	O	NADH dehydrogenase (ubiquinone) 1 alpha subcomplex, 5 pseudogene 7	20201124	-
9606	106481785	YWHAEP4	-	-	HGNC:HGNC:49440|Ensembl:ENSG00000250205	4	4q32.1	tyrosine 3-monooxygenase/tryptophan 5-monooxygenase activation protein epsilon pseudogene 4	pseudo	YWHAEP4	tyrosine 3-monooxygenase/tryptophan 5-monooxygenase activation protein epsilon pseudogene 4	O	-	20201124	-
9606	106481786	SNRPCP13	-	-	HGNC:HGNC:49828	4	4p16.1	small nuclear ribonucleoprotein polypeptide C pseudogene 13	pseudo	SNRPCP13	small nuclear ribonucleoprotein polypeptide C pseudogene 13	O	-	20201124	-
9606	106481787	FTH1P6	-	-	HGNC:HGNC:39088|Ensembl:ENSG00000233083	2	2p16.2	ferritin heavy chain 1 pseudogene 6	pseudo	FTH1P6	ferritin heavy chain 1 pseudogene 6	O	ferritin, heavy polypeptide 1 pseudogene 6	20201124	-
9606	106481788	MTND6P19	-	-	HGNC:HGNC:39482|Ensembl:ENSG00000254384	8	8p12	MT-ND6 pseudogene 19	pseudo	MTND6P19	MT-ND6 pseudogene 19	O	MTND6 pseudogene 19|mitochondrially encoded NADH:ubiquinone oxidoreductase core subunit 6 pseudogene 19	20201124	-
9606	106481789	TRMT2B-AS1	-	-	HGNC:HGNC:41116	X	Xq22.1	TRMT2B antisense RNA 1	ncRNA	TRMT2B-AS1	TRMT2B antisense RNA 1	O	TRMT2B antisense RNA 1 (non-protein coding)	20190324	-
9606	106481790	RC3H1-IT1	-	-	HGNC:HGNC:41496	1	1q25.1	RC3H1 intronic transcript 1	ncRNA	RC3H1-IT1	RC3H1 intronic transcript 1	O	RC3H1 intronic transcript 1 (non-protein coding)	20190324	-
9606	106481791	CYP4A44P	-	-	HGNC:HGNC:42416|Ensembl:ENSG00000261290	1	1p33	cytochrome P450 family 4 subfamily A member 44, pseudogene	pseudo	CYP4A44P	cytochrome P450 family 4 subfamily A member 44, pseudogene	O	CYP4A-se4[2]|cytochrome P450, family 4, subfamily A, polypeptide 44, pseudogene	20201124	-
9606	106481792	RNU6-77P	-	RNU6-77	HGNC:HGNC:42567|Ensembl:ENSG00000222486	13	13q31.1	RNA, U6 small nuclear 77, pseudogene	pseudo	RNU6-77P	RNA, U6 small nuclear 77, pseudogene	O	-	20201124	-
9606	106481793	RNA5SP254	-	RN5S254	HGNC:HGNC:43154|Ensembl:ENSG00000252535	8	8p23.1	RNA, 5S ribosomal pseudogene 254	pseudo	RNA5SP254	RNA, 5S ribosomal pseudogene 254	O	RNA, 5S ribosomal 254	20201124	-
9606	106481794	RNA5SP350	-	RN5S350	HGNC:HGNC:43250|Ensembl:ENSG00000200168	11	11q23.1	RNA, 5S ribosomal pseudogene 350	pseudo	RNA5SP350	RNA, 5S ribosomal pseudogene 350	O	RNA, 5S ribosomal 350	20201124	-
9606	106481795	HMBOX1-IT1	-	-	HGNC:HGNC:43632	8	8p12	HMBOX1 intronic transcript 1	ncRNA	HMBOX1-IT1	HMBOX1 intronic transcript 1	O	HMBOX1 intronic transcript 1 (non-protein coding)	20190324	-
9606	106481796	LRRC37A15P	-	-	HGNC:HGNC:43819|Ensembl:ENSG00000230069	4	4q24	leucine rich repeat containing 37 member A15, pseudogene	pseudo	LRRC37A15P	leucine rich repeat containing 37 member A15, pseudogene	O	-	20201124	-
9606	106481797	WBP1LP6	-	-	HGNC:HGNC:43956	1	1p36.33	WBP1L pseudogene 6	pseudo	WBP1LP6	WBP1L pseudogene 6	O	WW domain binding protein 1-like pseudogene 6	20201124	-
9606	106481798	RPEP5	-	-	HGNC:HGNC:44524|Ensembl:ENSG00000234732	2	2q24.2	ribulose-5-phosphate-3-epimerase pseudogene 5	pseudo	RPEP5	ribulose-5-phosphate-3-epimerase pseudogene 5	O	-	20201124	-
9606	106481799	RNU7-94P	-	-	HGNC:HGNC:45628|Ensembl:ENSG00000238609	12	12q23.3	RNA, U7 small nuclear 94 pseudogene	pseudo	RNU7-94P	RNA, U7 small nuclear 94 pseudogene	O	-	20201124	-
9606	106481800	RNU7-111P	-	-	HGNC:HGNC:45645|Ensembl:ENSG00000252645	15	15q26.1	RNA, U7 small nuclear 111 pseudogene	pseudo	RNU7-111P	RNA, U7 small nuclear 111 pseudogene	O	-	20201124	-
9606	106481801	RNU7-138P	-	-	HGNC:HGNC:45672|Ensembl:ENSG00000239053	2	2p25.1	RNA, U7 small nuclear 138 pseudogene	pseudo	RNU7-138P	RNA, U7 small nuclear 138 pseudogene	O	-	20201124	-
9606	106481802	RNU7-154P	-	-	HGNC:HGNC:45688|Ensembl:ENSG00000252003	7	7q31.32	RNA, U7 small nuclear 154 pseudogene	pseudo	RNU7-154P	RNA, U7 small nuclear 154 pseudogene	O	-	20201124	-
9606	106481803	RNU7-176P	-	-	HGNC:HGNC:45710|Ensembl:ENSG00000238962	2	2p25.1	RNA, U7 small nuclear 176 pseudogene	pseudo	RNU7-176P	RNA, U7 small nuclear 176 pseudogene	O	-	20201124	-
9606	106481804	RNU7-193P	-	-	HGNC:HGNC:45727|Ensembl:ENSG00000252532	10	10q11.21	RNA, U7 small nuclear 193 pseudogene	pseudo	RNU7-193P	RNA, U7 small nuclear 193 pseudogene	O	-	20201124	-
9606	106481805	RN7SKP22	-	-	HGNC:HGNC:45746|Ensembl:ENSG00000201967	19	19q13.11	RN7SK pseudogene 22	pseudo	RN7SKP22	RN7SK pseudogene 22	O	RNA, 7SK small nuclear pseudogene 22	20201124	-
9606	106481806	RN7SKP43	-	-	HGNC:HGNC:45767|Ensembl:ENSG00000251982	2	2q35	RN7SK pseudogene 43	pseudo	RN7SKP43	RN7SK pseudogene 43	O	RNA, 7SK small nuclear pseudogene 43	20201124	-
9606	106481807	RN7SKP56	-	-	HGNC:HGNC:45780|Ensembl:ENSG00000222445	6	6q22.32	RN7SK pseudogene 56	pseudo	RN7SKP56	RN7SK pseudogene 56	O	RNA, 7SK small nuclear pseudogene 56	20201124	-
9606	106481808	RN7SKP76	-	-	HGNC:HGNC:45800|Ensembl:ENSG00000201289	16	16q21	RN7SK pseudogene 76	pseudo	RN7SKP76	RN7SK pseudogene 76	O	RNA, 7SK small nuclear pseudogene 76	20201124	-
9606	106481809	RN7SKP90	-	-	HGNC:HGNC:45814	11	11p15.2	RN7SK pseudogene 90	pseudo	RN7SKP90	RN7SK pseudogene 90	O	RNA, 7SK small nuclear pseudogene 90	20201124	-
9606	106481810	RN7SKP102	-	-	HGNC:HGNC:45826	2	2q14.3	RN7SK pseudogene 102	pseudo	RN7SKP102	RN7SK pseudogene 102	O	RNA, 7SK small nuclear pseudogene 102	20201124	-
9606	106481811	RN7SKP121	-	-	HGNC:HGNC:45845|Ensembl:ENSG00000222774	11	11q24.2	RN7SK pseudogene 121	pseudo	RN7SKP121	RN7SK pseudogene 121	O	RNA, 7SK small nuclear pseudogene 121	20201124	-
9606	106481812	RN7SKP133	-	-	HGNC:HGNC:45857	5	5p15.1	RN7SK pseudogene 133	pseudo	RN7SKP133	RN7SK pseudogene 133	O	RNA, 7SK small nuclear pseudogene 133	20201124	-
9606	106481813	RN7SKP153	-	-	HGNC:HGNC:45877|Ensembl:ENSG00000201896	8	8q24.12	RN7SK pseudogene 153	pseudo	RN7SKP153	RN7SK pseudogene 153	O	RNA, 7SK small nuclear pseudogene 153	20201124	-
9606	106481814	RN7SKP166	-	-	HGNC:HGNC:45890	12	12q14.3	RN7SK pseudogene 166	pseudo	RN7SKP166	RN7SK pseudogene 166	O	RNA, 7SK small nuclear pseudogene 166	20201124	-
9606	106481815	RN7SKP179	-	-	HGNC:HGNC:45903|Ensembl:ENSG00000251935	2	2q32.2	RN7SK pseudogene 179	pseudo	RN7SKP179	RN7SK pseudogene 179	O	RNA, 7SK small nuclear pseudogene 179	20201124	-
9606	106481816	RN7SKP195	-	-	HGNC:HGNC:45919|Ensembl:ENSG00000252396	1	1q43	RN7SK pseudogene 195	pseudo	RN7SKP195	RN7SK pseudogene 195	O	RNA, 7SK small nuclear pseudogene 195	20201124	-
9606	106481817	RN7SKP208	-	-	HGNC:HGNC:45932	2	2p16.1	RN7SK pseudogene 208	pseudo	RN7SKP208	RN7SK pseudogene 208	O	RNA, 7SK small nuclear pseudogene 208	20201124	-
9606	106481818	RN7SKP227	-	-	HGNC:HGNC:45951|Ensembl:ENSG00000201315	3	3p22.2	RN7SK pseudogene 227	pseudo	RN7SKP227	RN7SK pseudogene 227	O	RNA, 7SK small nuclear pseudogene 227	20201124	-
9606	106481819	RN7SKP243	-	-	HGNC:HGNC:45967	11	11q13.4	RN7SK pseudogene 243	pseudo	RN7SKP243	RN7SK pseudogene 243	O	RNA, 7SK small nuclear pseudogene 243	20201124	-
9606	106481820	RN7SKP254	-	-	HGNC:HGNC:45978|Ensembl:ENSG00000222617	15	15q26.2	RN7SK pseudogene 254	pseudo	RN7SKP254	RN7SK pseudogene 254	O	RNA, 7SK small nuclear pseudogene 254	20201124	-
9606	106481821	RN7SKP273	-	-	HGNC:HGNC:45997|Ensembl:ENSG00000223324	11	11q23.1	RN7SK pseudogene 273	pseudo	RN7SKP273	RN7SK pseudogene 273	O	RNA, 7SK small nuclear pseudogene 273	20201124	-
9606	106481822	RN7SKP286	-	-	HGNC:HGNC:46010|Ensembl:ENSG00000222826	2	2q22.1	RN7SK pseudogene 286	pseudo	RN7SKP286	RN7SK pseudogene 286	O	RNA, 7SK small nuclear pseudogene 286	20201124	-
9606	106481823	RN7SKP296	-	-	HGNC:HGNC:46020	3	3q28	RN7SK pseudogene 296	pseudo	RN7SKP296	RN7SK pseudogene 296	O	RNA, 7SK small nuclear pseudogene 296	20201124	-
9606	106481824	RN7SL34P	-	-	HGNC:HGNC:46050|Ensembl:ENSG00000239868	19	19q13.2	RNA, 7SL, cytoplasmic 34, pseudogene	pseudo	RN7SL34P	RNA, 7SL, cytoplasmic 34, pseudogene	O	-	20201124	-
9606	106481825	RN7SL48P	-	-	HGNC:HGNC:46064|Ensembl:ENSG00000266710	X	Xp22.13	RNA, 7SL, cytoplasmic 48, pseudogene	pseudo	RN7SL48P	RNA, 7SL, cytoplasmic 48, pseudogene	O	-	20201124	-
9606	106481826	RN7SL128P	-	-	HGNC:HGNC:46144	6	6p22.3	RNA, 7SL, cytoplasmic 128, pseudogene	pseudo	RN7SL128P	RNA, 7SL, cytoplasmic 128, pseudogene	O	-	20201124	-
9606	106481827	RN7SL146P	-	-	HGNC:HGNC:46162|Ensembl:ENSG00000240106	19	19p13.11	RNA, 7SL, cytoplasmic 146, pseudogene	pseudo	RN7SL146P	RNA, 7SL, cytoplasmic 146, pseudogene	O	-	20201124	-
9606	106481828	RN7SL162P	-	-	HGNC:HGNC:46178|Ensembl:ENSG00000266503	22	22q12.1	RNA, 7SL, cytoplasmic 162, pseudogene	pseudo	RN7SL162P	RNA, 7SL, cytoplasmic 162, pseudogene	O	-	20201124	-
9606	106481829	RN7SL187P	-	-	HGNC:HGNC:46203|Ensembl:ENSG00000240299	9	9q33.2	RNA, 7SL, cytoplasmic 187, pseudogene	pseudo	RN7SL187P	RNA, 7SL, cytoplasmic 187, pseudogene	O	-	20201124	-
9606	106481830	RN7SL201P	-	-	HGNC:HGNC:46217|Ensembl:ENSG00000242118	2	2p12	RNA, 7SL, cytoplasmic 201, pseudogene	pseudo	RN7SL201P	RNA, 7SL, cytoplasmic 201, pseudogene	O	-	20201124	-
9606	106481831	RN7SL222P	-	-	HGNC:HGNC:46238|Ensembl:ENSG00000242165	11	11q22.1	RNA, 7SL, cytoplasmic 222, pseudogene	pseudo	RN7SL222P	RNA, 7SL, cytoplasmic 222, pseudogene	O	-	20201124	-
9606	106481832	RN7SL252P	-	-	HGNC:HGNC:46268|Ensembl:ENSG00000244318	7	7q21.3	RNA, 7SL, cytoplasmic 252, pseudogene	pseudo	RN7SL252P	RNA, 7SL, cytoplasmic 252, pseudogene	O	-	20201124	-
9606	106481833	RN7SL267P	-	-	HGNC:HGNC:46283|Ensembl:ENSG00000242121	2	2q32.1	RNA, 7SL, cytoplasmic 267, pseudogene	pseudo	RN7SL267P	RNA, 7SL, cytoplasmic 267, pseudogene	O	-	20201124	-
9606	106481834	RN7SL273P	-	-	HGNC:HGNC:46289|Ensembl:ENSG00000239953	6	6p21.2	RNA, 7SL, cytoplasmic 273, pseudogene	pseudo	RN7SL273P	RNA, 7SL, cytoplasmic 273, pseudogene	O	-	20201124	-
9606	106481835	RN7SL293P	-	-	HGNC:HGNC:46309|Ensembl:ENSG00000242483	8	8p23.1	RNA, 7SL, cytoplasmic 293, pseudogene	pseudo	RN7SL293P	RNA, 7SL, cytoplasmic 293, pseudogene	O	-	20201124	-
9606	106481836	RN7SL314P	-	-	HGNC:HGNC:46330|Ensembl:ENSG00000244402	10	10p11.21	RNA, 7SL, cytoplasmic 314, pseudogene	pseudo	RN7SL314P	RNA, 7SL, cytoplasmic 314, pseudogene	O	-	20201124	-
9606	106481837	RN7SL328P	-	-	HGNC:HGNC:46344|Ensembl:ENSG00000240853	9	9q34.13	RNA, 7SL, cytoplasmic 328, pseudogene	pseudo	RN7SL328P	RNA, 7SL, cytoplasmic 328, pseudogene	O	-	20201124	-
9606	106481838	RN7SL354P	-	-	HGNC:HGNC:46370	15	15q21.2	RNA, 7SL, cytoplasmic 354, pseudogene	pseudo	RN7SL354P	RNA, 7SL, cytoplasmic 354, pseudogene	O	-	20201124	-
9606	106481839	RN7SL371P	-	-	HGNC:HGNC:46387|Ensembl:ENSG00000266210	1	1p35.2	RNA, 7SL, cytoplasmic 371, pseudogene	pseudo	RN7SL371P	RNA, 7SL, cytoplasmic 371, pseudogene	O	-	20201124	-
9606	106481840	RN7SL385P	-	-	HGNC:HGNC:46401|Ensembl:ENSG00000241333	22	22q13.1	RNA, 7SL, cytoplasmic 385, pseudogene	pseudo	RN7SL385P	RNA, 7SL, cytoplasmic 385, pseudogene	O	-	20201124	-
9606	106481841	RN7SL408P	-	-	HGNC:HGNC:46424|Ensembl:ENSG00000266875	6	6q23.2	RNA, 7SL, cytoplasmic 408, pseudogene	pseudo	RN7SL408P	RNA, 7SL, cytoplasmic 408, pseudogene	O	-	20201124	-
9606	106481842	RN7SL426P	-	-	HGNC:HGNC:46442|Ensembl:ENSG00000263815	17	17p11.2	RNA, 7SL, cytoplasmic 426, pseudogene	pseudo	RN7SL426P	RNA, 7SL, cytoplasmic 426, pseudogene	O	-	20201124	-
9606	106481843	RN7SL448P	-	-	HGNC:HGNC:46464|Ensembl:ENSG00000264322	17	17q23.2	RNA, 7SL, cytoplasmic 448, pseudogene	pseudo	RN7SL448P	RNA, 7SL, cytoplasmic 448, pseudogene	O	-	20201124	-
9606	106481844	RN7SL461P	-	-	HGNC:HGNC:46477|Ensembl:ENSG00000243801	14	14q22.3	RNA, 7SL, cytoplasmic 461, pseudogene	pseudo	RN7SL461P	RNA, 7SL, cytoplasmic 461, pseudogene	O	-	20201124	-
9606	106481845	RN7SL475P	-	-	HGNC:HGNC:46491|Ensembl:ENSG00000265535	1	1p32.1	RNA, 7SL, cytoplasmic 475, pseudogene	pseudo	RN7SL475P	RNA, 7SL, cytoplasmic 475, pseudogene	O	-	20201124	-
9606	106481846	RN7SL497P	-	-	HGNC:HGNC:46513|Ensembl:ENSG00000240847	15	15q15.1	RNA, 7SL, cytoplasmic 497, pseudogene	pseudo	RN7SL497P	RNA, 7SL, cytoplasmic 497, pseudogene	O	-	20201124	-
9606	106481847	RN7SL518P	-	-	HGNC:HGNC:46534|Ensembl:ENSG00000265486	10	10q22.3	RNA, 7SL, cytoplasmic 518, pseudogene	pseudo	RN7SL518P	RNA, 7SL, cytoplasmic 518, pseudogene	O	-	20201124	-
9606	106481848	RN7SL545P	-	-	HGNC:HGNC:46561|Ensembl:ENSG00000274568	15	15q11.2	RNA, 7SL, cytoplasmic 545, pseudogene	pseudo	RN7SL545P	RNA, 7SL, cytoplasmic 545, pseudogene	O	-	20201124	-
9606	106481849	RN7SL559P	-	-	HGNC:HGNC:46575|Ensembl:ENSG00000240750	1	1p35.3	RNA, 7SL, cytoplasmic 559, pseudogene	pseudo	RN7SL559P	RNA, 7SL, cytoplasmic 559, pseudogene	O	-	20201124	-
9606	106481850	RN7SL566P	-	-	HGNC:HGNC:46582|Ensembl:ENSG00000241983	19	19q13.2	RNA, 7SL, cytoplasmic 566, pseudogene	pseudo	RN7SL566P	RNA, 7SL, cytoplasmic 566, pseudogene	O	-	20201124	-
9606	106481851	RN7SL592P	-	-	HGNC:HGNC:46608|Ensembl:ENSG00000264615	9	9p24.2	RNA, 7SL, cytoplasmic 592, pseudogene	pseudo	RN7SL592P	RNA, 7SL, cytoplasmic 592, pseudogene	O	-	20201124	-
9606	106481852	RN7SL617P	-	-	HGNC:HGNC:46633	6	6q21	RNA, 7SL, cytoplasmic 617, pseudogene	pseudo	RN7SL617P	RNA, 7SL, cytoplasmic 617, pseudogene	O	-	20201124	-
9606	106481853	RN7SL644P	-	-	HGNC:HGNC:46660|Ensembl:ENSG00000264313	10	10q23.33	RNA, 7SL, cytoplasmic 644, pseudogene	pseudo	RN7SL644P	RNA, 7SL, cytoplasmic 644, pseudogene	O	-	20201124	-
9606	106481854	RN7SL666P	-	-	HGNC:HGNC:46682|Ensembl:ENSG00000240639	20	20q13.11	RNA, 7SL, cytoplasmic 666, pseudogene	pseudo	RN7SL666P	RNA, 7SL, cytoplasmic 666, pseudogene	O	-	20201124	-
9606	106481855	RN7SL679P	-	-	HGNC:HGNC:46695|Ensembl:ENSG00000243905	1	1p36.11	RNA, 7SL, cytoplasmic 679, pseudogene	pseudo	RN7SL679P	RNA, 7SL, cytoplasmic 679, pseudogene	O	-	20201124	-
9606	106481856	RN7SL705P	-	-	HGNC:HGNC:46721|Ensembl:ENSG00000243549	18	18q21.33	RNA, 7SL, cytoplasmic 705, pseudogene	pseudo	RN7SL705P	RNA, 7SL, cytoplasmic 705, pseudogene	O	-	20201124	-
9606	106481857	RN7SL728P	-	-	HGNC:HGNC:46744|Ensembl:ENSG00000241144	4	4q24	RNA, 7SL, cytoplasmic 728, pseudogene	pseudo	RN7SL728P	RNA, 7SL, cytoplasmic 728, pseudogene	O	-	20201124	-
9606	106481858	RN7SL745P	-	-	HGNC:HGNC:46761|Ensembl:ENSG00000242182	18	18q11.2	RNA, 7SL, cytoplasmic 745, pseudogene	pseudo	RN7SL745P	RNA, 7SL, cytoplasmic 745, pseudogene	O	-	20201124	-
9606	106481859	RN7SL775P	-	-	HGNC:HGNC:46791|Ensembl:ENSG00000243370	17	17p11.2	RNA, 7SL, cytoplasmic 775, pseudogene	pseudo	RN7SL775P	RNA, 7SL, cytoplasmic 775, pseudogene	O	-	20201124	-
9606	106481860	RN7SL791P	-	-	HGNC:HGNC:46807|Ensembl:ENSG00000241291	5	5q32	RNA, 7SL, cytoplasmic 791, pseudogene	pseudo	RN7SL791P	RNA, 7SL, cytoplasmic 791, pseudogene	O	-	20201124	-
9606	106481861	RN7SL808P	-	-	HGNC:HGNC:46824|Ensembl:ENSG00000240637	4	4q26	RNA, 7SL, cytoplasmic 808, pseudogene	pseudo	RN7SL808P	RNA, 7SL, cytoplasmic 808, pseudogene	O	-	20201124	-
9606	106481862	RN7SL831P	-	-	HGNC:HGNC:46847|Ensembl:ENSG00000241992	1	1p21.3	RNA, 7SL, cytoplasmic 831, pseudogene	pseudo	RN7SL831P	RNA, 7SL, cytoplasmic 831, pseudogene	O	-	20201124	-
9606	106481863	RN7SL845P	-	-	HGNC:HGNC:46861|Ensembl:ENSG00000244328	7	7q36.1	RNA, 7SL, cytoplasmic 845, pseudogene	pseudo	RN7SL845P	RNA, 7SL, cytoplasmic 845, pseudogene	O	-	20201124	-
9606	106481864	RN7SL869P	-	-	HGNC:HGNC:46885|Ensembl:ENSG00000244392	7	7q21.11	RNA, 7SL, cytoplasmic 869, pseudogene	pseudo	RN7SL869P	RNA, 7SL, cytoplasmic 869, pseudogene	O	-	20201124	-
9606	106481865	RNU4ATAC12P	-	-	HGNC:HGNC:46898|Ensembl:ENSG00000252269	12	12q24.33	RNA, U4atac small nuclear 12, pseudogene	pseudo	RNU4ATAC12P	RNA, U4atac small nuclear 12, pseudogene	O	-	20201124	-
9606	106481866	RNU4ATAC18P	-	-	HGNC:HGNC:46904|Ensembl:ENSG00000251988	6	6q25.3	RNA, U4atac small nuclear 18, pseudogene	pseudo	RNU4ATAC18P	RNA, U4atac small nuclear 18, pseudogene	O	-	20201124	-
9606	106481867	RNU6ATAC15P	-	-	HGNC:HGNC:46914|Ensembl:ENSG00000221206	3	3q13.13	RNA, U6atac small nuclear 15, pseudogene	pseudo	RNU6ATAC15P	RNA, U6atac small nuclear 15, pseudogene	O	-	20201124	-
9606	106481868	RNU6ATAC30P	-	-	HGNC:HGNC:46929|Ensembl:ENSG00000221114	14	14q21.3	RNA, U6atac small nuclear 30, pseudogene	pseudo	RNU6ATAC30P	RNA, U6atac small nuclear 30, pseudogene	O	-	20201124	-
9606	106481869	RNU6ATAC41P	-	-	HGNC:HGNC:46940|Ensembl:ENSG00000221527	8	8q22.3	RNA, U6atac small nuclear 41, pseudogene	pseudo	RNU6ATAC41P	RNA, U6atac small nuclear 41, pseudogene	O	-	20201124	-
9606	106481870	RNU4-25P	-	-	HGNC:HGNC:46961|Ensembl:ENSG00000222501	8	8q24.21	RNA, U4 small nuclear 25, pseudogene	pseudo	RNU4-25P	RNA, U4 small nuclear 25, pseudogene	O	-	20201124	-
9606	106481871	RNU4-50P	-	-	HGNC:HGNC:46986|Ensembl:ENSG00000201231	8	8q12.1	RNA, U4 small nuclear 50, pseudogene	pseudo	RNU4-50P	RNA, U4 small nuclear 50, pseudogene	O	-	20201124	-
9606	106481872	RNU4-64P	-	-	HGNC:HGNC:47000|Ensembl:ENSG00000222727	4	4q35.1	RNA, U4 small nuclear 64, pseudogene	pseudo	RNU4-64P	RNA, U4 small nuclear 64, pseudogene	O	-	20201124	-
9606	106481873	RNU4-84P	-	-	HGNC:HGNC:47020|Ensembl:ENSG00000201070	2	2q11.2	RNA, U4 small nuclear 84, pseudogene	pseudo	RNU4-84P	RNA, U4 small nuclear 84, pseudogene	O	-	20201124	-
9606	106481874	RMRPP5	-	-	HGNC:HGNC:47035|Ensembl:ENSG00000223088	9	9p21.3	RNA component of mitochondrial RNA processing endoribonuclease pseudogene 5	pseudo	RMRPP5	RNA component of mitochondrial RNA processing endoribonuclease pseudogene 5	O	-	20201124	-
9606	106481875	RNU6-108P	-	-	HGNC:HGNC:47071|Ensembl:ENSG00000202428	3	3p14.3	RNA, U6 small nuclear 108, pseudogene	pseudo	RNU6-108P	RNA, U6 small nuclear 108, pseudogene	O	-	20201124	-
9606	106481876	RNU6-122P	-	-	HGNC:HGNC:47085|Ensembl:ENSG00000252627	X	Xq25	RNA, U6 small nuclear 122, pseudogene	pseudo	RNU6-122P	RNA, U6 small nuclear 122, pseudogene	O	-	20201124	-
9606	106481877	RNU6-133P	-	-	HGNC:HGNC:47096|Ensembl:ENSG00000206716	X	Xp22.12	RNA, U6 small nuclear 133, pseudogene	pseudo	RNU6-133P	RNA, U6 small nuclear 133, pseudogene	O	-	20201124	-
9606	106481878	RNU6-154P	-	-	HGNC:HGNC:47117|Ensembl:ENSG00000207033	X	Xq23	RNA, U6 small nuclear 154, pseudogene	pseudo	RNU6-154P	RNA, U6 small nuclear 154, pseudogene	O	-	20201124	-
9606	106481879	RNU6-166P	-	-	HGNC:HGNC:47129|Ensembl:ENSG00000207099	12	12q14.3	RNA, U6 small nuclear 166, pseudogene	pseudo	RNU6-166P	RNA, U6 small nuclear 166, pseudogene	O	-	20201124	-
9606	106481880	RNU6-187P	-	-	HGNC:HGNC:47150|Ensembl:ENSG00000206866	2	2q31.1	RNA, U6 small nuclear 187, pseudogene	pseudo	RNU6-187P	RNA, U6 small nuclear 187, pseudogene	O	-	20201124	-
9606	106481881	RNU6-199P	-	-	HGNC:HGNC:47162|Ensembl:ENSG00000199824	12	12q13.13	RNA, U6 small nuclear 199, pseudogene	pseudo	RNU6-199P	RNA, U6 small nuclear 199, pseudogene	O	-	20201124	-
9606	106481882	RNU6-206P	-	-	HGNC:HGNC:47169|Ensembl:ENSG00000206843	7	7q34	RNA, U6 small nuclear 206, pseudogene	pseudo	RNU6-206P	RNA, U6 small nuclear 206, pseudogene	O	-	20201124	-
9606	106481883	RNU6-227P	-	-	HGNC:HGNC:47190|Ensembl:ENSG00000199735	17	17q25.1	RNA, U6 small nuclear 227, pseudogene	pseudo	RNU6-227P	RNA, U6 small nuclear 227, pseudogene	O	-	20201124	-
9606	106481884	RNU6-246P	-	-	HGNC:HGNC:47209|Ensembl:ENSG00000207433	9	9p22.3	RNA, U6 small nuclear 246, pseudogene	pseudo	RNU6-246P	RNA, U6 small nuclear 246, pseudogene	O	-	20201124	-
9606	106481885	RNU6-261P	-	-	HGNC:HGNC:47224|Ensembl:ENSG00000238697	6	6q14.1	RNA, U6 small nuclear 261, pseudogene	pseudo	RNU6-261P	RNA, U6 small nuclear 261, pseudogene	O	-	20201124	-
9606	106481886	RNU6-280P	-	RNU6-1221P	HGNC:HGNC:47243|Ensembl:ENSG00000201015	6	6q12	RNA, U6 small nuclear 280, pseudogene	pseudo	RNU6-280P	RNA, U6 small nuclear 280, pseudogene	O	RNA, U6 small nuclear 1221, pseudogene	20201124	-
9606	106481887	RNU6-327P	-	-	HGNC:HGNC:47290|Ensembl:ENSG00000252079	12	12q24.33	RNA, U6 small nuclear 327, pseudogene	pseudo	RNU6-327P	RNA, U6 small nuclear 327, pseudogene	O	-	20201124	-
9606	106481888	RNU6-339P	-	-	HGNC:HGNC:47302|Ensembl:ENSG00000207037	15	15q25.3	RNA, U6 small nuclear 339, pseudogene	pseudo	RNU6-339P	RNA, U6 small nuclear 339, pseudogene	O	-	20201124	-
9606	106481889	RNU6-355P	-	-	HGNC:HGNC:47318|Ensembl:ENSG00000222359	16	16q24.3	RNA, U6 small nuclear 355, pseudogene	pseudo	RNU6-355P	RNA, U6 small nuclear 355, pseudogene	O	-	20201124	-
9606	106481890	RNU6-367P	-	-	HGNC:HGNC:47330|Ensembl:ENSG00000252980	3	3p21.33	RNA, U6 small nuclear 367, pseudogene	pseudo	RNU6-367P	RNA, U6 small nuclear 367, pseudogene	O	-	20201124	-
9606	106481891	RNU6-387P	-	-	HGNC:HGNC:47350|Ensembl:ENSG00000223263	1	1p31.3	RNA, U6 small nuclear 387, pseudogene	pseudo	RNU6-387P	RNA, U6 small nuclear 387, pseudogene	O	-	20201124	-
9606	106481892	RNU6-399P	-	-	HGNC:HGNC:47362|Ensembl:ENSG00000202034	12	12q14.1	RNA, U6 small nuclear 399, pseudogene	pseudo	RNU6-399P	RNA, U6 small nuclear 399, pseudogene	O	-	20201124	-
9606	106481893	RNU6-410P	-	-	HGNC:HGNC:47373|Ensembl:ENSG00000252815	4	4q12	RNA, U6 small nuclear 410, pseudogene	pseudo	RNU6-410P	RNA, U6 small nuclear 410, pseudogene	O	-	20201124	-
9606	106481894	RNU6-428P	-	-	HGNC:HGNC:47391|Ensembl:ENSG00000199812	3	3q24	RNA, U6 small nuclear 428, pseudogene	pseudo	RNU6-428P	RNA, U6 small nuclear 428, pseudogene	O	-	20201124	-
9606	106481895	RNU6-440P	-	-	HGNC:HGNC:47403|Ensembl:ENSG00000212184	2	2q33.1	RNA, U6 small nuclear 440, pseudogene	pseudo	RNU6-440P	RNA, U6 small nuclear 440, pseudogene	O	-	20201124	-
9606	106481896	RNU6-449P	-	-	HGNC:HGNC:47412|Ensembl:ENSG00000206641	15	15q21.3	RNA, U6 small nuclear 449, pseudogene	pseudo	RNU6-449P	RNA, U6 small nuclear 449, pseudogene	O	-	20201124	-
9606	106481897	RNU6-461P	-	-	HGNC:HGNC:47424|Ensembl:ENSG00000201065	3	3q12.3	RNA, U6 small nuclear 461, pseudogene	pseudo	RNU6-461P	RNA, U6 small nuclear 461, pseudogene	O	-	20201124	-
9606	106481898	RNU6-486P	-	-	HGNC:HGNC:47449|Ensembl:ENSG00000199986	3	3q26.33	RNA, U6 small nuclear 486, pseudogene	pseudo	RNU6-486P	RNA, U6 small nuclear 486, pseudogene	O	-	20201124	-
9606	106481899	RNU6-502P	-	-	HGNC:HGNC:47465|Ensembl:ENSG00000199289	6	6p22.2	RNA, U6 small nuclear 502, pseudogene	pseudo	RNU6-502P	RNA, U6 small nuclear 502, pseudogene	O	-	20201124	-
9606	106481900	RNU6-521P	-	-	HGNC:HGNC:47484|Ensembl:ENSG00000252472	Y	Yp11.2	RNA, U6 small nuclear 521, pseudogene	pseudo	RNU6-521P	RNA, U6 small nuclear 521, pseudogene	O	-	20201124	-
9606	106481901	RNU6-533P	-	-	HGNC:HGNC:47496|Ensembl:ENSG00000206871	8	8p12	RNA, U6 small nuclear 533, pseudogene	pseudo	RNU6-533P	RNA, U6 small nuclear 533, pseudogene	O	-	20201124	-
9606	106481902	RNU6-547P	-	-	HGNC:HGNC:47510|Ensembl:ENSG00000252082	3	3q26.31	RNA, U6 small nuclear 547, pseudogene	pseudo	RNU6-547P	RNA, U6 small nuclear 547, pseudogene	O	-	20201124	-
9606	106481903	RNU6-566P	-	-	HGNC:HGNC:47529|Ensembl:ENSG00000252599	2	2p21	RNA, U6 small nuclear 566, pseudogene	pseudo	RNU6-566P	RNA, U6 small nuclear 566, pseudogene	O	-	20201124	-
9606	106481904	RNU6-578P	-	-	HGNC:HGNC:47541|Ensembl:ENSG00000212282	4	4p15.33	RNA, U6 small nuclear 578, pseudogene	pseudo	RNU6-578P	RNA, U6 small nuclear 578, pseudogene	O	-	20201124	-
9606	106481905	RNU6-597P	-	-	HGNC:HGNC:47560|Ensembl:ENSG00000202490	14	14q23.2	RNA, U6 small nuclear 597, pseudogene	pseudo	RNU6-597P	RNA, U6 small nuclear 597, pseudogene	O	-	20201124	-
9606	106481906	RNU6-609P	-	-	HGNC:HGNC:47572|Ensembl:ENSG00000202329	1	1q32.1	RNA, U6 small nuclear 609, pseudogene	pseudo	RNU6-609P	RNA, U6 small nuclear 609, pseudogene	O	-	20201124	-
9606	106481907	RNU6-621P	-	-	HGNC:HGNC:47584|Ensembl:ENSG00000201622	3	3q29	RNA, U6 small nuclear 621, pseudogene	pseudo	RNU6-621P	RNA, U6 small nuclear 621, pseudogene	O	-	20201124	-
9606	106481908	RNU6-641P	-	-	HGNC:HGNC:47604|Ensembl:ENSG00000206733	X	Xp21.1	RNA, U6 small nuclear 641, pseudogene	pseudo	RNU6-641P	RNA, U6 small nuclear 641, pseudogene	O	-	20201124	-
9606	106481909	RNU6-654P	-	-	HGNC:HGNC:47617|Ensembl:ENSG00000201243	11	11q22.3	RNA, U6 small nuclear 654, pseudogene	pseudo	RNU6-654P	RNA, U6 small nuclear 654, pseudogene	O	-	20201124	-
9606	106481910	RNU6-672P	-	-	HGNC:HGNC:47635|Ensembl:ENSG00000206638	11	11q13.4	RNA, U6 small nuclear 672, pseudogene	pseudo	RNU6-672P	RNA, U6 small nuclear 672, pseudogene	O	-	20201124	-
9606	106481911	RNU6-681P	-	-	HGNC:HGNC:47644|Ensembl:ENSG00000200882	3	3q26.32	RNA, U6 small nuclear 681, pseudogene	pseudo	RNU6-681P	RNA, U6 small nuclear 681, pseudogene	O	-	20201124	-
9606	106481912	RNU6-702P	-	-	HGNC:HGNC:47665|Ensembl:ENSG00000201852	18	18q11.2	RNA, U6 small nuclear 702, pseudogene	pseudo	RNU6-702P	RNA, U6 small nuclear 702, pseudogene	O	-	20201124	-
9606	106481913	RNU6-719P	-	-	HGNC:HGNC:47682|Ensembl:ENSG00000252480	7	7p14.1	RNA, U6 small nuclear 719, pseudogene	pseudo	RNU6-719P	RNA, U6 small nuclear 719, pseudogene	O	-	20201124	-
9606	106481914	RNU6-737P	-	-	HGNC:HGNC:47700|Ensembl:ENSG00000202240	18	18q21.31	RNA, U6 small nuclear 737, pseudogene	pseudo	RNU6-737P	RNA, U6 small nuclear 737, pseudogene	O	-	20201124	-
9606	106481915	RNU6-755P	-	-	HGNC:HGNC:47718|Ensembl:ENSG00000201270	1	1q23.3	RNA, U6 small nuclear 755, pseudogene	pseudo	RNU6-755P	RNA, U6 small nuclear 755, pseudogene	O	-	20201124	-
9606	106481916	RNU6-767P	-	-	HGNC:HGNC:47730|Ensembl:ENSG00000206859	17	17p11.2	RNA, U6 small nuclear 767, pseudogene	pseudo	RNU6-767P	RNA, U6 small nuclear 767, pseudogene	O	-	20201124	-
9606	106481917	RNU6-782P	-	-	HGNC:HGNC:47745|Ensembl:ENSG00000252661	19	19p13.12	RNA, U6 small nuclear 782, pseudogene	pseudo	RNU6-782P	RNA, U6 small nuclear 782, pseudogene	O	-	20201124	-
9606	106481918	RNU6-836P	-	-	HGNC:HGNC:47799|Ensembl:ENSG00000199790	4	4p14	RNA, U6 small nuclear 836, pseudogene	pseudo	RNU6-836P	RNA, U6 small nuclear 836, pseudogene	O	-	20201124	-
9606	106481919	RNU6-850P	-	RNU6-1030P	HGNC:HGNC:47813|Ensembl:ENSG00000252743	6	6p21.33	RNA, U6 small nuclear 850, pseudogene	pseudo	RNU6-850P	RNA, U6 small nuclear 850, pseudogene	O	RNA, U6 small nuclear 1030, pseudogene	20201124	-
9606	106481920	RNU6-862P	-	-	HGNC:HGNC:47825|Ensembl:ENSG00000199674	17	17p11.2	RNA, U6 small nuclear 862, pseudogene	pseudo	RNU6-862P	RNA, U6 small nuclear 862, pseudogene	O	-	20201124	-
9606	106481921	RNU6-883P	-	-	HGNC:HGNC:47846|Ensembl:ENSG00000207327	10	10q22.2	RNA, U6 small nuclear 883, pseudogene	pseudo	RNU6-883P	RNA, U6 small nuclear 883, pseudogene	O	-	20201124	-
9606	106481922	RNU6-896P	-	-	HGNC:HGNC:47859|Ensembl:ENSG00000199246	6	6q25.2	RNA, U6 small nuclear 896, pseudogene	pseudo	RNU6-896P	RNA, U6 small nuclear 896, pseudogene	O	-	20201124	-
9606	106481923	RNU6-915P	-	-	HGNC:HGNC:47878|Ensembl:ENSG00000201813	2	2q32.3	RNA, U6 small nuclear 915, pseudogene	pseudo	RNU6-915P	RNA, U6 small nuclear 915, pseudogene	O	-	20201124	-
9606	106481924	RNU6-936P	-	-	HGNC:HGNC:47899|Ensembl:ENSG00000206732	2	2p23.3	RNA, U6 small nuclear 936, pseudogene	pseudo	RNU6-936P	RNA, U6 small nuclear 936, pseudogene	O	-	20201124	-
9606	106481925	RNU6-949P	-	-	HGNC:HGNC:47912|Ensembl:ENSG00000206767	1	1p35.3	RNA, U6 small nuclear 949, pseudogene	pseudo	RNU6-949P	RNA, U6 small nuclear 949, pseudogene	O	-	20201124	-
9606	106481926	RNU6-971P	-	-	HGNC:HGNC:47934|Ensembl:ENSG00000252729	17	17q21.31	RNA, U6 small nuclear 971, pseudogene	pseudo	RNU6-971P	RNA, U6 small nuclear 971, pseudogene	O	-	20201124	-
9606	106481927	RNU6-984P	-	-	HGNC:HGNC:47947|Ensembl:ENSG00000200106	9	9q31.3	RNA, U6 small nuclear 984, pseudogene	pseudo	RNU6-984P	RNA, U6 small nuclear 984, pseudogene	O	-	20201124	-
9606	106481928	RNU6-996P	-	-	HGNC:HGNC:47959|Ensembl:ENSG00000202308	9	9q31.2	RNA, U6 small nuclear 996, pseudogene	pseudo	RNU6-996P	RNA, U6 small nuclear 996, pseudogene	O	-	20201124	-
9606	106481929	RNU6-1010P	-	-	HGNC:HGNC:47973|Ensembl:ENSG00000199627	7	7q32.3	RNA, U6 small nuclear 1010, pseudogene	pseudo	RNU6-1010P	RNA, U6 small nuclear 1010, pseudogene	O	-	20201124	-
9606	106481930	RNU6-1021P	-	-	HGNC:HGNC:47984|Ensembl:ENSG00000200132	18	18p11.21	RNA, U6 small nuclear 1021, pseudogene	pseudo	RNU6-1021P	RNA, U6 small nuclear 1021, pseudogene	O	-	20201124	-
9606	106481931	RNU6-1039P	-	-	HGNC:HGNC:48002|Ensembl:ENSG00000206658	9	9q31.3	RNA, U6 small nuclear 1039, pseudogene	pseudo	RNU6-1039P	RNA, U6 small nuclear 1039, pseudogene	O	-	20201124	-
9606	106481932	RNU6-1051P	-	-	HGNC:HGNC:48014|Ensembl:ENSG00000202341	2	2q37.3	RNA, U6 small nuclear 1051, pseudogene	pseudo	RNU6-1051P	RNA, U6 small nuclear 1051, pseudogene	O	-	20201124	-
9606	106481933	RNU6-1068P	-	-	HGNC:HGNC:48031|Ensembl:ENSG00000222890	12	12q23.2	RNA, U6 small nuclear 1068, pseudogene	pseudo	RNU6-1068P	RNA, U6 small nuclear 1068, pseudogene	O	-	20201124	-
9606	106481934	RNU6-1086P	-	-	HGNC:HGNC:48049|Ensembl:ENSG00000222862	8	8p21.1	RNA, U6 small nuclear 1086, pseudogene	pseudo	RNU6-1086P	RNA, U6 small nuclear 1086, pseudogene	O	-	20201124	-
9606	106481935	RNU6-1098P	-	-	HGNC:HGNC:48061|Ensembl:ENSG00000252581	3	3q25.1	RNA, U6 small nuclear 1098, pseudogene	pseudo	RNU6-1098P	RNA, U6 small nuclear 1098, pseudogene	O	-	20201124	-
9606	106481936	RNU6-1122P	-	-	HGNC:HGNC:48085|Ensembl:ENSG00000207178	2	2q32.1	RNA, U6 small nuclear 1122, pseudogene	pseudo	RNU6-1122P	RNA, U6 small nuclear 1122, pseudogene	O	-	20201124	-
9606	106481937	RNU6-1132P	-	-	HGNC:HGNC:48095|Ensembl:ENSG00000239108	2	2q21.2	RNA, U6 small nuclear 1132, pseudogene	pseudo	RNU6-1132P	RNA, U6 small nuclear 1132, pseudogene	O	-	20201124	-
9606	106481938	RNU6-1144P	-	-	HGNC:HGNC:48107|Ensembl:ENSG00000206974	6	6q21	RNA, U6 small nuclear 1144, pseudogene	pseudo	RNU6-1144P	RNA, U6 small nuclear 1144, pseudogene	O	-	20201124	-
9606	106481939	RNU6-1159P	-	-	HGNC:HGNC:48122|Ensembl:ENSG00000199803	20	20p12.1	RNA, U6 small nuclear 1159, pseudogene	pseudo	RNU6-1159P	RNA, U6 small nuclear 1159, pseudogene	O	-	20201124	-
9606	106481940	RNU6-1171P	-	-	HGNC:HGNC:48134|Ensembl:ENSG00000252515	1	1q21.2	RNA, U6 small nuclear 1171, pseudogene	pseudo	RNU6-1171P	RNA, U6 small nuclear 1171, pseudogene	O	-	20201124	-
9606	106481941	RNU6-1183P	-	-	HGNC:HGNC:48146|Ensembl:ENSG00000252863	12	12q23.2	RNA, U6 small nuclear 1183, pseudogene	pseudo	RNU6-1183P	RNA, U6 small nuclear 1183, pseudogene	O	-	20201124	-
9606	106481942	RNU6-1201P	-	-	HGNC:HGNC:48164|Ensembl:ENSG00000206954	17	17q21.32	RNA, U6 small nuclear 1201, pseudogene	pseudo	RNU6-1201P	RNA, U6 small nuclear 1201, pseudogene	O	-	20201124	-
9606	106481943	RNU6-1212P	-	-	HGNC:HGNC:48175|Ensembl:ENSG00000252832	10	10p12.31	RNA, U6 small nuclear 1212, pseudogene	pseudo	RNU6-1212P	RNA, U6 small nuclear 1212, pseudogene	O	-	20201124	-
9606	106481944	RNU6-1230P	-	-	HGNC:HGNC:48193|Ensembl:ENSG00000207121	4	4q31.23	RNA, U6 small nuclear 1230, pseudogene	pseudo	RNU6-1230P	RNA, U6 small nuclear 1230, pseudogene	O	-	20201124	-
9606	106481945	RNU6-1244P	-	-	HGNC:HGNC:48207|Ensembl:ENSG00000200484	10	10p11.22	RNA, U6 small nuclear 1244, pseudogene	pseudo	RNU6-1244P	RNA, U6 small nuclear 1244, pseudogene	O	-	20201124	-
9606	106481946	RNU6-1255P	-	-	HGNC:HGNC:48218	8	8q24.21	RNA, U6 small nuclear 1255, pseudogene	pseudo	RNU6-1255P	RNA, U6 small nuclear 1255, pseudogene	O	-	20201124	-
9606	106481947	RNU6-1273P	-	-	HGNC:HGNC:48236|Ensembl:ENSG00000199903	12	12q13.12	RNA, U6 small nuclear 1273, pseudogene	pseudo	RNU6-1273P	RNA, U6 small nuclear 1273, pseudogene	O	-	20201124	-
9606	106481948	RNU6-1285P	-	-	HGNC:HGNC:48248|Ensembl:ENSG00000200350	4	4q31.3	RNA, U6 small nuclear 1285, pseudogene	pseudo	RNU6-1285P	RNA, U6 small nuclear 1285, pseudogene	O	-	20201124	-
9606	106481949	RNU6-1303P	-	-	HGNC:HGNC:48266|Ensembl:ENSG00000201711	9	9q21.2	RNA, U6 small nuclear 1303, pseudogene	pseudo	RNU6-1303P	RNA, U6 small nuclear 1303, pseudogene	O	-	20201124	-
9606	106481950	RNU6-1315P	-	-	HGNC:HGNC:48278|Ensembl:ENSG00000252996	12	12p13.33	RNA, U6 small nuclear 1315, pseudogene	pseudo	RNU6-1315P	RNA, U6 small nuclear 1315, pseudogene	O	-	20201124	-
9606	106481951	RNU6-1326P	-	-	HGNC:HGNC:48289|Ensembl:ENSG00000212564	21	21q21.1	RNA, U6 small nuclear 1326, pseudogene	pseudo	RNU6-1326P	RNA, U6 small nuclear 1326, pseudogene	O	-	20201124	-
9606	106481952	RNU1-7P	-	RNU1-7	HGNC:HGNC:48306|Ensembl:ENSG00000200975	1	1p36.23	RNA, U1 small nuclear 7, pseudogene	pseudo	RNU1-7P	RNA, U1 small nuclear 7, pseudogene	O	-	20201124	-
9606	106481953	RNU1-39P	-	-	HGNC:HGNC:48381|Ensembl:ENSG00000206624	5	5q35.3	RNA, U1 small nuclear 39, pseudogene	pseudo	RNU1-39P	RNA, U1 small nuclear 39, pseudogene	O	-	20201124	-
9606	106481954	RNU1-55P	-	-	HGNC:HGNC:48397|Ensembl:ENSG00000202380	20	20p12.3	RNA, U1 small nuclear 55, pseudogene	pseudo	RNU1-55P	RNA, U1 small nuclear 55, pseudogene	O	-	20201124	-
9606	106481955	RNU1-72P	-	-	HGNC:HGNC:48414|Ensembl:ENSG00000199846	7	7q32.1	RNA, U1 small nuclear 72, pseudogene	pseudo	RNU1-72P	RNA, U1 small nuclear 72, pseudogene	O	-	20201124	-
9606	106481956	RNU1-94P	-	-	HGNC:HGNC:48436|Ensembl:ENSG00000199497	20	20q11.21	RNA, U1 small nuclear 94, pseudogene	pseudo	RNU1-94P	RNA, U1 small nuclear 94, pseudogene	O	-	20201124	-
9606	106481957	RNU1-108P	-	-	HGNC:HGNC:48450|Ensembl:ENSG00000199426	17	17q22	RNA, U1 small nuclear 108, pseudogene	pseudo	RNU1-108P	RNA, U1 small nuclear 108, pseudogene	O	-	20201124	-
9606	106481958	RNU1-132P	-	-	HGNC:HGNC:48474|Ensembl:ENSG00000201170	1	1q44	RNA, U1 small nuclear 132, pseudogene	pseudo	RNU1-132P	RNA, U1 small nuclear 132, pseudogene	O	-	20201124	-
9606	106481959	RNU2-19P	-	-	HGNC:HGNC:48512|Ensembl:ENSG00000253097	1	1q32.1	RNA, U2 small nuclear 19, pseudogene	pseudo	RNU2-19P	RNA, U2 small nuclear 19, pseudogene	O	-	20201124	-
9606	106481960	RNU2-34P	-	-	HGNC:HGNC:48527|Ensembl:ENSG00000252343	4	4q35.1	RNA, U2 small nuclear 34, pseudogene	pseudo	RNU2-34P	RNA, U2 small nuclear 34, pseudogene	O	-	20201124	-
9606	106481961	RNU2-55P	-	-	HGNC:HGNC:48548|Ensembl:ENSG00000223078	21	21q21.2	RNA, U2 small nuclear 55, pseudogene	pseudo	RNU2-55P	RNA, U2 small nuclear 55, pseudogene	O	-	20201124	-
9606	106481962	RNU2-68P	-	-	HGNC:HGNC:48561|Ensembl:ENSG00000222810	X	Xq13.1	RNA, U2 small nuclear 68, pseudogene	pseudo	RNU2-68P	RNA, U2 small nuclear 68, pseudogene	O	-	20201124	-
9606	106481963	DPPA3P3	-	-	HGNC:HGNC:49062|Ensembl:ENSG00000270415	13	13q31.1	developmental pluripotency associated 3 pseudogene 3	pseudo	DPPA3P3	developmental pluripotency associated 3 pseudogene 3	O	-	20201124	-
9606	106481964	ELOCP32	-	TCEB1P32	HGNC:HGNC:49173	12	12q24.22	elongin C pseudogene 32	pseudo	ELOCP32	elongin C pseudogene 32	O	transcription elongation factor B (SIII), polypeptide 1 pseudogene 32|transcription elongation factor B subunit 1 pseudogene 32	20201124	-
9606	106481965	COX6CP16	-	-	HGNC:HGNC:49367	16	16q24.1	cytochrome c oxidase subunit 6C pseudogene 16	pseudo	COX6CP16	cytochrome c oxidase subunit 6C pseudogene 16	O	cytochrome c oxidase subunit VIc pseudogene 16	20201124	-
9606	106481966	BNIP3P28	-	-	HGNC:HGNC:49708|Ensembl:ENSG00000271095	19	19p12	BCL2 interacting protein 3 pseudogene 28	pseudo	BNIP3P28	BCL2 interacting protein 3 pseudogene 28	O	BCL2/adenovirus E1B 19kDa interacting protein 3 pseudogene 28	20201124	-
9606	106481967	NOP56P3	-	-	HGNC:HGNC:49801	12	12q21.2	NOP56 ribonucleoprotein pseudogene 3	pseudo	NOP56P3	NOP56 ribonucleoprotein pseudogene 3	O	-	20201124	-
9606	106481968	B3GNTL1P1	-	-	HGNC:HGNC:51317|Ensembl:ENSG00000251237	5	5q11.2	B3GNTL1 pseudogene 1	pseudo	B3GNTL1P1	B3GNTL1 pseudogene 1	O	UDP-GlcNAc:betaGal beta-1,3-N-acetylglucosaminyltransferase-like 1 pseudogene 1	20201124	-
9606	106481969	WBP1LP11	-	-	HGNC:HGNC:51471	19	19p13.3	WBP1L pseudogene 11	pseudo	WBP1LP11	WBP1L pseudogene 11	O	WW domain binding protein 1-like pseudogene 11	20201124	-
9606	106481970	DUX4L29	-	-	HGNC:HGNC:51606|Ensembl:ENSG00000237635	10	10q26.3	double homeobox 4 like 29 (pseudogene)	pseudo	DUX4L29	double homeobox 4 like 29 (pseudogene)	O	-	20201124	-
9606	106481971	RPL23AP94	-	-	HGNC:HGNC:51629|Ensembl:ENSG00000248439	4	4q25	ribosomal protein L23a pseudogene 94	pseudo	RPL23AP94	ribosomal protein L23a pseudogene 94	O	-	20201124	-
9606	106481972	RARRES2P10	-	-	HGNC:HGNC:51742|Ensembl:ENSG00000260153	16	16p11.1	retinoic acid receptor responder 2 pseudogene 10	pseudo	RARRES2P10	retinoic acid receptor responder 2 pseudogene 10	O	retinoic acid receptor responder (tazarotene induced) 2 pseudogene 10	20201124	-
9606	106481973	RNU6-12P	-	RNU6-12	HGNC:HGNC:34256|Ensembl:ENSG00000207334	8	8q24.12	RNA, U6 small nuclear 12, pseudogene	pseudo	RNU6-12P	RNA, U6 small nuclear 12, pseudogene	O	-	20201124	-
9606	106481974	RN7SKP47	-	-	HGNC:HGNC:45771	9	9q21.13	RN7SK pseudogene 47	pseudo	RN7SKP47	RN7SK pseudogene 47	O	RNA, 7SK small nuclear pseudogene 47	20201124	-
9606	106481975	RN7SL45P	-	-	HGNC:HGNC:46061|Ensembl:ENSG00000264862	17	17q11.2	RNA, 7SL, cytoplasmic 45, pseudogene	pseudo	RN7SL45P	RNA, 7SL, cytoplasmic 45, pseudogene	O	-	20201124	-
9606	106481976	RN7SL567P	-	-	HGNC:HGNC:46583|Ensembl:ENSG00000240203	3	3p22.1	RNA, 7SL, cytoplasmic 567, pseudogene	pseudo	RN7SL567P	RNA, 7SL, cytoplasmic 567, pseudogene	O	-	20201124	-
9606	106481977	RNU6-139P	-	-	HGNC:HGNC:47102|Ensembl:ENSG00000252449	3	3p14.2	RNA, U6 small nuclear 139, pseudogene	pseudo	RNU6-139P	RNA, U6 small nuclear 139, pseudogene	O	-	20201124	-
9606	106481978	RNU6-534P	-	-	HGNC:HGNC:47497|Ensembl:ENSG00000201747	7	7p21.3	RNA, U6 small nuclear 534, pseudogene	pseudo	RNU6-534P	RNA, U6 small nuclear 534, pseudogene	O	-	20201124	-
9606	106481979	RNU6-982P	-	-	HGNC:HGNC:47945|Ensembl:ENSG00000252025	19	19q13.42	RNA, U6 small nuclear 982, pseudogene	pseudo	RNU6-982P	RNA, U6 small nuclear 982, pseudogene	O	-	20201124	-
9606	106481980	RNU1-61P	-	-	HGNC:HGNC:48403|Ensembl:ENSG00000251916	6	6p21.32	RNA, U1 small nuclear 61, pseudogene	pseudo	RNU1-61P	RNA, U1 small nuclear 61, pseudogene	O	-	20201124	-
9606	106481981	ZNF519P4	-	ZNF141	HGNC:HGNC:50788|Ensembl:ENSG00000249025	4	4p16.3	zinc finger protein 519 pseudogene 4	pseudo	ZNF519P4	zinc finger protein 519 pseudogene 4	O	-	20201124	-
9606	106501712	LOC106501712	-	-	-	1	1p36	CLCNKA recombination region	biological-region	-	-	-	chloride channel, voltage-sensitive Ka recombination region	20201124	misc_recomb:non_allelic_homologous
9606	106501713	LOC106501713	-	-	-	1	1p36	CLCNKB recombination region	biological-region	-	-	-	chloride channel, voltage-sensitive Kb recombination region	20201124	misc_feature:nucleotide_motif|misc_recomb:meiotic|misc_recomb:non_allelic_homologous
9606	106560211	LOC106560211	-	-	-	2	2p	APOB 5' regulatory region	biological-region	-	-	-	APOB liver expression regulatory region	20201124	regulatory:DNase_I_hypersensitive_site|regulatory:enhancer|regulatory:insulator|regulatory:matrix_attachment_region|regulatory:micrococcal_nuclease_hypersensitive_site|regulatory:promoter|regulatory:response_element|regulatory:silencer|regulatory:transcriptional_cis_regulatory_region
9606	106614088	MIR34AHG	-	-	HGNC:HGNC:51913|Ensembl:ENSG00000228526	1	1p36.22	MIR34A host gene	ncRNA	MIR34AHG	MIR34A host gene	O	-	20201124	-
9606	106627981	LOC106627981	-	-	-	1	1q21	GBA recombination region	biological-region	-	-	-	glucosidase, beta, acid recombination region	20201124	misc_recomb:non_allelic_homologous
9606	106627982	LOC106627982	-	-	-	1	1q21	GBAP1 recombination region	biological-region	-	-	-	glucosidase, beta, acid pseudogene 1 recombination region	20201124	misc_recomb:non_allelic_homologous
9606	106631777	RNA45SN1	-	RNA45S4	HGNC:HGNC:53514	21	21p11.2	RNA, 45S pre-ribosomal N1	rRNA	RNA45SN1	RNA, 45S pre-ribosomal N1	O	RNA, 45S pre-ribosomal 4	20201124	-
9606	106631778	RNA45S3	-	-	HGNC:HGNC:44276	15	15p12	RNA, 45S pre-ribosomal 3	rRNA	RNA45S3	RNA, 45S pre-ribosomal 3	O	-	20190324	-
9606	106631779	RNA45S2	-	-	HGNC:HGNC:44275	14	14p12	RNA, 45S pre-ribosomal 2	rRNA	RNA45S2	RNA, 45S pre-ribosomal 2	O	-	20190324	-
9606	106631780	RNA45S1	-	-	HGNC:HGNC:44274	13	13p12	RNA, 45S pre-ribosomal 1	rRNA	RNA45S1	RNA, 45S pre-ribosomal 1	O	-	20190324	-
9606	106631781	RNA18SN1	-	RNA18S4	HGNC:HGNC:53515	21	21p11.2	RNA, 18S ribosomal N1	rRNA	RNA18SN1	RNA, 18S ribosomal N1	O	18S rRNA 4|RNA, 18S ribosomal 4	20201124	-
9606	106631782	RNA18S3	-	-	HGNC:HGNC:44280	15	15p12	RNA, 18S ribosomal 3	rRNA	RNA18S3	RNA, 18S ribosomal 3	O	18S rRNA 3	20190324	-
9606	106632258	RNA18S2	-	-	HGNC:HGNC:44279	14	14p12	RNA, 18S ribosomal 2	rRNA	RNA18S2	RNA, 18S ribosomal 2	O	18S rRNA 2	20190324	-
9606	106632259	RNA18S1	-	-	HGNC:HGNC:44278	13	13p12	RNA, 18S ribosomal 1	rRNA	RNA18S1	RNA, 18S ribosomal 1	O	18S rRNA 1	20190324	-
9606	106632260	RNA5-8SN1	-	RNA5-8S4	HGNC:HGNC:53517|Ensembl:ENSG00000278189	21	21p11.2	RNA, 5.8S ribosomal N1	rRNA	RNA5-8SN1	RNA, 5.8S ribosomal N1	O	5.8S rRNA 4|RNA, 5.8S ribosomal 4	20201124	-
9606	106632261	RNA5-8S3	-	-	HGNC:HGNC:44284	15	15p12	RNA, 5.8S ribosomal 3	rRNA	RNA5-8S3	RNA, 5.8S ribosomal 3	O	5.8S rRNA 3	20190324	-
9606	106632262	RNA5-8S2	-	-	HGNC:HGNC:44283	14	14p12	RNA, 5.8S ribosomal 2	rRNA	RNA5-8S2	RNA, 5.8S ribosomal 2	O	5.8S rRNA 2	20190324	-
9606	106632263	RNA5-8S1	-	-	HGNC:HGNC:44282	13	13p12	RNA, 5.8S ribosomal 1	rRNA	RNA5-8S1	RNA, 5.8S ribosomal 1	O	5.8S rRNA 1	20190324	-
9606	106632264	RNA28SN1	-	RNA28S4	HGNC:HGNC:53516	21	21p11.2	RNA, 28S ribosomal N1	rRNA	RNA28SN1	RNA, 28S ribosomal N1	O	28S rRNA 4|RNA, 28S ribosomal 4	20201124	-
9606	106632265	RNA28S3	-	-	HGNC:HGNC:44288	15	15p12	RNA, 28S ribosomal 3	rRNA	RNA28S3	RNA, 28S ribosomal 3	O	28S rRNA 3	20190324	-
9606	106632266	RNA28S2	-	-	HGNC:HGNC:44287	14	14p12	RNA, 28S ribosomal 2	rRNA	RNA28S2	RNA, 28S ribosomal 2	O	28S rRNA 2	20190324	-
9606	106632267	RNA28S1	-	-	HGNC:HGNC:44286	13	13p12	RNA, 28S ribosomal 1	rRNA	RNA28S1	RNA, 28S ribosomal 1	O	28S rRNA 1	20190324	-
9606	106632268	APOB3'MAR	-	-	-	2	2p	APOB 3' scaffold/matrix attachment region	biological-region	-	-	-	APOB A/T-rich hypervariable region|apolipoprotein B 3' S/MAR|apolipoprotein B HVR	20201124	regulatory:DNase_I_hypersensitive_site|regulatory:insulator|regulatory:matrix_attachment_region
9606	106632269	MIX23P4	-	CCDC58P4	HGNC:HGNC:45027	3	3p22.1	MIX23 pseudogene 4	pseudo	MIX23P4	MIX23 pseudogene 4	O	coiled-coil domain containing 58 pseudogene 4	20201124	-
9606	106632270	DUX4L35	-	-	HGNC:HGNC:51773	20	20q11.1	double homeobox 4 like 35 (pseudogene)	pseudo	DUX4L35	double homeobox 4 like 35 (pseudogene)	O	-	20201124	-
9606	106632271	SNORD128	-	ZL43	HGNC:HGNC:50409	1	1p36.23	small nucleolar RNA, C/D box 128	snoRNA	SNORD128	small nucleolar RNA, C/D box 128	O	-	20201124	-
9606	106633800	SNORD133	-	ZL142|ZL42|ggn68	HGNC:HGNC:50414	12	12q13.12	small nucleolar RNA, C/D box 133	snoRNA	SNORD133	small nucleolar RNA, C/D box 133	O	-	20201124	-
9606	106633801	SCARNA28	-	ZL1	HGNC:HGNC:50388	7	7q22.1	small Cajal body-specific RNA 28	ncRNA	SCARNA28	small Cajal body-specific RNA 28	O	-	20201124	-
9606	106633802	RN7SKP118	-	-	HGNC:HGNC:45842|Ensembl:ENSG00000201201	16	16q22.1	RN7SK pseudogene 118	pseudo	RN7SKP118	RN7SK pseudogene 118	O	RNA, 7SK small nuclear pseudogene 118	20201124	-
9606	106633803	SNORD134	-	ZL12	HGNC:HGNC:50415	17	17q25.3	small nucleolar RNA, C/D box 134	snoRNA	SNORD134	small nucleolar RNA, C/D box 134	O	-	20201124	-
9606	106633804	SNORD135	-	ZL2	HGNC:HGNC:50416	19	19p13.13	small nucleolar RNA, C/D box 135	snoRNA	SNORD135	small nucleolar RNA, C/D box 135	O	-	20201124	-
9606	106633805	SNORD136	-	ZL26	HGNC:HGNC:50417	3	3p21.1	small nucleolar RNA, C/D box 136	snoRNA	SNORD136	small nucleolar RNA, C/D box 136	O	-	20201124	-
9606	106633806	SNORD142	-	SNORA85|SNORD174|ZL68	HGNC:HGNC:50389	10	10p15.2	small nucleolar RNA, C/D box 142	snoRNA	SNORD142	small nucleolar RNA, C/D box 142	O	SNORD small nucleolar RNA, C/D box 174|small nucleolar RNA, H/ACA box 85	20201124	-
9606	106633807	RN7SKP251	-	-	HGNC:HGNC:45975	5	5q13.1	RN7SK pseudogene 251	pseudo	RN7SKP251	RN7SK pseudogene 251	O	RNA, 7SK small nuclear pseudogene 251	20201124	-
9606	106633808	SNORD143	-	SNORA96|SNORD171|ZL5	HGNC:HGNC:50400	4	4q21.22	small nucleolar RNA, C/D box 143	snoRNA	SNORD143	small nucleolar RNA, C/D box 143	O	small nucleolar RNA, C/D box 171|small nucleolar RNA, H/ACA box 96	20201124	-
9606	106633809	SNORD144	-	SNORA97|ZL6	HGNC:HGNC:50401	4	4q21.22	small nucleolar RNA, C/D box 144	snoRNA	SNORD144	small nucleolar RNA, C/D box 144	O	small nucleolar RNA, H/ACA box 97	20201124	-
9606	106633810	SCARNA26A	-	-	HGNC:HGNC:50385	1	1q22	small Cajal body-specific RNA 26A	ncRNA	SCARNA26A	small Cajal body-specific RNA 26A	O	-	20201124	-
9606	106633812	APOB-ICR	-	-	-	2	-	APOB intestinal control region	biological-region	-	-	-	apolipoprotein B ICR	20201124	regulatory:DNase_I_hypersensitive_site|regulatory:enhancer|regulatory:enhancer_blocking_element|regulatory:insulator|regulatory:matrix_attachment_region|regulatory:silencer
9606	106633813	SIRT1-AS	-	-	HGNC:HGNC:51912	10	10q21.3	SIRT1 antisense RNA	ncRNA	SIRT1-AS	SIRT1 antisense RNA	O	-	20190324	-
9606	106633814	SNORA86	-	-	HGNC:HGNC:50390	10	10p11.22	small nucleolar RNA, H/ACA box 86	snoRNA	SNORA86	small nucleolar RNA, H/ACA box 86	O	-	20201124	-
9606	106633815	RNU6-205P	-	-	HGNC:HGNC:47168|Ensembl:ENSG00000212160	4	4q25	RNA, U6 small nuclear 205, pseudogene	pseudo	RNU6-205P	RNA, U6 small nuclear 205, pseudogene	O	-	20201124	-
9606	106633816	SCARNA26B	-	-	HGNC:HGNC:51394	1	1q22	small Cajal body-specific RNA 26B	ncRNA	SCARNA26B	small Cajal body-specific RNA 26B	O	-	20201124	-
9606	106635520	SNORA87	-	-	HGNC:HGNC:50391	10	10q25.2	small nucleolar RNA, H/ACA box 87	snoRNA	SNORA87	small nucleolar RNA, H/ACA box 87	O	-	20201124	-
9606	106635521	SNORA88	-	-	HGNC:HGNC:50392	11	11p13	small nucleolar RNA, H/ACA box 88	snoRNA	SNORA88	small nucleolar RNA, H/ACA box 88	O	-	20201124	-
9606	106635522	SNORA89	-	-	HGNC:HGNC:50393	14	14q13.1	small nucleolar RNA, H/ACA box 89	snoRNA	SNORA89	small nucleolar RNA, H/ACA box 89	O	-	20201124	-
9606	106635523	SNORA90	-	-	HGNC:HGNC:50394	17	17q12	small nucleolar RNA, H/ACA box 90	snoRNA	SNORA90	small nucleolar RNA, H/ACA box 90	O	-	20201124	-
9606	106635524	SNORA91	-	-	HGNC:HGNC:50395	21	21q22.3	small nucleolar RNA, H/ACA box 91	snoRNA	SNORA91	small nucleolar RNA, H/ACA box 91	O	-	20201124	-
9606	106635525	SNORA92	-	-	HGNC:HGNC:50396	22	22q13.1	small nucleolar RNA, H/ACA box 92	snoRNA	SNORA92	small nucleolar RNA, H/ACA box 92	O	-	20201124	-
9606	106635526	SNORA93	-	-	HGNC:HGNC:50397	3	3p25.1	small nucleolar RNA, H/ACA box 93	snoRNA	SNORA93	small nucleolar RNA, H/ACA box 93	O	-	20201124	-
9606	106635527	LINC01323	-	TCONS_00005874	HGNC:HGNC:50529	3	3q26.1	long intergenic non-protein coding RNA 1323	ncRNA	LINC01323	long intergenic non-protein coding RNA 1323	O	-	20190324	-
9606	106635528	SNORA94	-	-	HGNC:HGNC:50398	3	3p21.31	small nucleolar RNA, H/ACA box 94	snoRNA	SNORA94	small nucleolar RNA, H/ACA box 94	O	-	20201124	-
9606	106635529	SNORA95	-	-	HGNC:HGNC:50399	3	3p12.1	small nucleolar RNA, H/ACA box 95	snoRNA	SNORA95	small nucleolar RNA, H/ACA box 95	O	-	20201124	-
9606	106635530	SNORA98	-	-	HGNC:HGNC:50402	6	6q24.2	small nucleolar RNA, H/ACA box 98	snoRNA	SNORA98	small nucleolar RNA, H/ACA box 98	O	-	20201124	-
9606	106635531	SNORA99	-	-	HGNC:HGNC:50403	8	8p23.1	small nucleolar RNA, H/ACA box 99	snoRNA	SNORA99	small nucleolar RNA, H/ACA box 99	O	-	20201124	-
9606	106635532	SNORA100	-	-	HGNC:HGNC:50404	1	1q44	small nucleolar RNA, H/ACA box 100	snoRNA	SNORA100	small nucleolar RNA, H/ACA box 100	O	-	20201124	-
9606	106635533	SNORA103	-	-	HGNC:HGNC:51395	1	1q25.1	small nucleolar RNA, H/ACA box 103	snoRNA	SNORA103	small nucleolar RNA, H/ACA box 103	O	-	20201124	-
9606	106635534	SNORA104	-	-	HGNC:HGNC:51396	19	19p13.12	small nucleolar RNA, H/ACA box 104	snoRNA	SNORA104	small nucleolar RNA, H/ACA box 104	O	-	20201124	-
9606	106635535	RN7SKP173	-	-	HGNC:HGNC:45897	20	20q11.23	RN7SK pseudogene 173	pseudo	RN7SKP173	RN7SK pseudogene 173	O	RNA, 7SK small nuclear pseudogene 173	20201124	-
9606	106635536	RN7SKP176	-	-	HGNC:HGNC:45900	16	16q23.3	RN7SK pseudogene 176	pseudo	RN7SKP176	RN7SK pseudogene 176	O	RNA, 7SK small nuclear pseudogene 176	20201124	-
9606	106635537	RN7SL860P	-	-	HGNC:HGNC:46876|Ensembl:ENSG00000240713	19	19p12	RNA, 7SL, cytoplasmic 860, pseudogene	pseudo	RN7SL860P	RNA, 7SL, cytoplasmic 860, pseudogene	O	-	20201124	-
9606	106635539	SNORA105A	-	-	HGNC:HGNC:51397	5	5p14.3	small nucleolar RNA, H/ACA box 105A	snoRNA	SNORA105A	small nucleolar RNA, H/ACA box 105A	O	-	20201124	-
9606	106635540	SNORA105B	-	-	HGNC:HGNC:51398	2	2q33.1	small nucleolar RNA, H/ACA box 105B	snoRNA	SNORA105B	small nucleolar RNA, H/ACA box 105B	O	-	20201124	-
9606	106635541	SNORA105C	-	-	HGNC:HGNC:51399	12	12q13.3	small nucleolar RNA, H/ACA box 105C	snoRNA	SNORA105C	small nucleolar RNA, H/ACA box 105C	O	-	20201124	-
9606	106635542	SNORA107	-	-	HGNC:HGNC:51400	13	13q31.1	small nucleolar RNA, H/ACA box 107	snoRNA	SNORA107	small nucleolar RNA, H/ACA box 107	O	-	20201124	-
9606	106635543	SNORA108	-	-	HGNC:HGNC:51401	18	18q21.32	small nucleolar RNA, H/ACA box 108	snoRNA	SNORA108	small nucleolar RNA, H/ACA box 108	O	-	20201124	-
9606	106635544	SNORA109	-	-	HGNC:HGNC:51402	X	Xp11.21	small nucleolar RNA, H/ACA box 109	snoRNA	SNORA109	small nucleolar RNA, H/ACA box 109	O	-	20201124	-
9606	106635545	SNORA110	-	-	HGNC:HGNC:51403	1	1p34.1	small nucleolar RNA, H/ACA box 110	snoRNA	SNORA110	small nucleolar RNA, H/ACA box 110	O	-	20201124	-
9606	106635546	SNORA111	-	-	HGNC:HGNC:51404	18	18q12.2	small nucleolar RNA, H/ACA box 111	snoRNA	SNORA111	small nucleolar RNA, H/ACA box 111	O	-	20201124	-
9606	106635547	SNORD129	-	-	HGNC:HGNC:50410	10	10p14	small nucleolar RNA, C/D box 129	snoRNA	SNORD129	small nucleolar RNA, C/D box 129	O	-	20201124	-
9606	106635548	SNORD130	-	-	HGNC:HGNC:50411	10	10p12.1	small nucleolar RNA, C/D box 130	snoRNA	SNORD130	small nucleolar RNA, C/D box 130	O	-	20201124	-
9606	106635549	SNORD131	-	-	HGNC:HGNC:50412	11	11p15.5	small nucleolar RNA, C/D box 131	snoRNA	SNORD131	small nucleolar RNA, C/D box 131	O	-	20201124	-
9606	106635550	SNORD132	-	-	HGNC:HGNC:50413	2	2q13	small nucleolar RNA, C/D box 132	snoRNA	SNORD132	small nucleolar RNA, C/D box 132	O	-	20201124	-
9606	106635615	SNORD137	-	-	HGNC:HGNC:50419	9	9p23	small nucleolar RNA, C/D box 137	snoRNA	SNORD137	small nucleolar RNA, C/D box 137	O	-	20201124	-
9606	106635682	SNORD140	-	-	HGNC:HGNC:51405	22	22q13.2	small nucleolar RNA, C/D box 140	snoRNA	SNORD140	small nucleolar RNA, C/D box 140	O	-	20201124	-
9606	106635683	SNORD141A	-	-	HGNC:HGNC:51406	9	9q34.13	small nucleolar RNA, C/D box 141A	snoRNA	SNORD141A	small nucleolar RNA, C/D box 141A	O	-	20201124	-
9606	106635684	SNORD141B	-	-	HGNC:HGNC:51407	5	5p15.2	small nucleolar RNA, C/D box 141B	snoRNA	SNORD141B	small nucleolar RNA, C/D box 141B	O	-	20201124	-
9606	106660605	MIR2117HG	-	-	HGNC:HGNC:51999|Ensembl:ENSG00000267151	17	17q21.31	MIR2117 host gene	ncRNA	MIR2117HG	MIR2117 host gene	O	-	20201124	-
9606	106660606	MIR3677HG	-	-	HGNC:HGNC:55382|Ensembl:ENSG00000260778	16	16p13.3	MIR3677 and MIR940 host gene	ncRNA	MIR3677HG	MIR3677 and MIR940 host gene	O	-	20201213	-
9606	106660607	DUX4L42	-	-	HGNC:HGNC:51780	22	22p11.2	double homeobox 4 like 42 (pseudogene)	pseudo	DUX4L42	double homeobox 4 like 42 (pseudogene)	O	-	20201124	-
9606	106660608	HSERVPRODH	-	hsERV_PRODH	-	22	22q11.21	human-specific endogenous retroviral insert PRODH enhancer	biological-region	-	-	-	PRODH 5' regulatory region|Sharpr-MPRA regulatory region 122	20201124	regulatory:enhancer|regulatory:promoter|regulatory:silencer|regulatory:transcriptional_cis_regulatory_region
9606	106660609	MIR4432HG	-	-	HGNC:HGNC:52005|Ensembl:ENSG00000228590	2	2p16.1	MIR4432 host gene	ncRNA	MIR4432HG	MIR4432 host gene	O	-	20201124	-
9606	106660610	MIR5689HG	-	-	HGNC:HGNC:52007|Ensembl:ENSG00000229401	6	6p24.3	MIR5689 host gene	ncRNA	MIR5689HG	MIR5689 host gene	O	-	20201124	-
9606	106660611	RNU2-22P	-	-	HGNC:HGNC:48515|Ensembl:ENSG00000223198	2	2q37.1	RNA, U2 small nuclear 22, pseudogene	pseudo	RNU2-22P	RNA, U2 small nuclear 22, pseudogene	O	-	20201124	-
9606	106660612	LINC00680	-	-	HGNC:HGNC:44417|Ensembl:ENSG00000215190	6	6p11.2	long intergenic non-protein coding RNA 680	ncRNA	LINC00680	long intergenic non-protein coding RNA 680	O	-	20201124	-
9606	106660613	LINC00680-GUSBP4	-	-	Ensembl:ENSG00000283352	6	6p11.2	LINC00680-GUSBP4 readthrough	pseudo	-	-	-	-	20201124	-
9606	106660614	EGLN1P1	-	-	HGNC:HGNC:44481	15	15q25.2	egl-9 family hypoxia inducible factor 1 pseudogene 1	pseudo	EGLN1P1	egl-9 family hypoxia inducible factor 1 pseudogene 1	O	egl nine homolog 1 pseudogene 1	20201124	-
9606	106660616	SAP18P3	-	-	HGNC:HGNC:51569|Ensembl:ENSG00000230697	3	3p24.3	SAP18 pseudogene 3	pseudo	SAP18P3	SAP18 pseudogene 3	O	-	20201124	-
9606	106660617	DUX4L43	-	-	HGNC:HGNC:51781	22	22p11.2	double homeobox 4 like 43 (pseudogene)	pseudo	DUX4L43	double homeobox 4 like 43 (pseudogene)	O	-	20201124	-
9606	106660619	TP53TG3GP	-	-	HGNC:HGNC:51818|Ensembl:ENSG00000261274	16	16p11.2	TP53 target 3 family member G, pseudogene	pseudo	TP53TG3GP	TP53 target 3 family member G, pseudogene	O	-	20201124	-
9606	106660620	RARRES2P9	-	-	HGNC:HGNC:48708	16	16p11.1	retinoic acid receptor responder 2 pseudogene 9	pseudo	RARRES2P9	retinoic acid receptor responder 2 pseudogene 9	O	retinoic acid receptor responder (tazarotene induced) 2 pseudogene 9	20201124	-
9606	106660623	CNTNAP3P3	-	-	HGNC:HGNC:49580	9	9p12	CNTNAP3 pseudogene 3	pseudo	CNTNAP3P3	CNTNAP3 pseudogene 3	O	contactin associated protein-like 3 pseudogene 3	20201124	-
9606	106660625	LOC106660625	-	-	-	3	3q27	adiponectin enhancer region	biological-region	-	-	-	-	20201124	regulatory:enhancer|regulatory:promoter|regulatory:silencer|regulatory:transcriptional_cis_regulatory_region
9606	106660633	MTATP6P6	-	-	HGNC:HGNC:44580	3	3p11.1	MT-ATP6 pseudogene 6	pseudo	MTATP6P6	MT-ATP6 pseudogene 6	O	mitochondrially encoded ATP synthase 6 pseudogene 6	20201124	-
9606	106677019	LOC106677019	-	-	-	17	-	MPO upstream enhancer region	biological-region	-	-	-	-	20201124	regulatory:DNase_I_hypersensitive_site|regulatory:enhancer
9606	106694315	LOC106694315	-	-	-	17	-	MPO proximal enhancer and promoter region	biological-region	-	-	-	-	20201124	regulatory:DNase_I_hypersensitive_site|regulatory:enhancer|regulatory:promoter|regulatory:response_element
9606	106694316	LOC106694316	-	-	-	17	-	enhancer region in introns 7-9 of MPO	biological-region	-	-	-	-	20201124	regulatory:enhancer
9606	106699567	LOC106699567	-	-	-	2	-	CD8A intronic regulatory region	biological-region	-	-	-	-	20201124	regulatory:DNase_I_hypersensitive_site|regulatory:enhancer|regulatory:transcriptional_cis_regulatory_region
9606	106699568	ERVW-9	-	-	HGNC:HGNC:49248	1	1q25.2	endogenous retrovirus group W member 9	other	ERVW-9	endogenous retrovirus group W member 9	O	-	20170408	-
9606	106699570	LOC106699570	-	-	Ensembl:ENSG00000246777	16	16q22.1	uncharacterized LOC106699570	ncRNA	-	-	-	-	20201124	-
9606	106699575	DUP14Q32	-	C14DUPq32	MIM:616604	14	14q32	Myeloproliferative neoplasms, familial, susceptibility to	unknown	-	-	-	-	20190816	-
9606	106699576	RC14S	-	-	MIM:616606	14	-	Ring chromosome 14 syndrome	unknown	-	-	-	-	20190816	-
9606	106707172	LOC106707172	-	-	-	11	-	WT1 intron 3 regulatory region	biological-region	-	-	-	WT1 258 bp enhancer in intron 3	20201124	regulatory:DNase_I_hypersensitive_site|regulatory:enhancer|regulatory:silencer
9606	106707173	LOC106707173	-	-	-	11	-	WT1 3' enhancer	biological-region	-	-	-	GATA activator MPRA enhancer 75|GATA motif-containing MPRA enhancer 75|massively parallel reporter assay enhancer 75	20201124	regulatory:enhancer|regulatory:transcriptional_cis_regulatory_region
9606	106707174	LOC106707174	-	-	-	7	-	ERVW-1 upstream regulatory region	biological-region	-	-	-	-	20201124	regulatory:enhancer|regulatory:promoter|regulatory:transcriptional_cis_regulatory_region
9606	106707175	ERVK-28	-	-	HGNC:HGNC:44981	19	19q11	endogenous retrovirus group K member 28	other	ERVK-28	endogenous retrovirus group K member 28	O	-	20170408	-
9606	106707243	PRH1-TAS2R14	-	-	Ensembl:ENSG00000212127	12	12p13.2	PRH1-TAS2R14 readthrough	protein-coding	-	-	-	uncharacterized protein LOC106707243	20201124	-
9606	106721785	LOC106721785	-	-	-	13	-	BRCA2 promoter/silencer region	biological-region	-	-	-	-	20201124	regulatory:promoter|regulatory:silencer|regulatory:transcriptional_cis_regulatory_region
9606	106728414	LOC106728414	-	nPE1|nPE2	-	2	-	POMC distal enhancer region	biological-region	-	-	-	POMC nPE1, nPE2 enhancer region	20201124	misc_feature:conserved_region|regulatory:enhancer
9606	106728418	LOC106728418	-	-	-	7	-	LEP 5' regulatory region	biological-region	-	-	-	-	20201124	regulatory:TATA_box|regulatory:enhancer|regulatory:promoter|regulatory:transcriptional_cis_regulatory_region
9606	106736464	LOC106736464	-	-	-	15	15q13.2	15q13.2 beta inversion proximal recombination region	biological-region	-	-	-	-	20201124	misc_recomb:non_allelic_homologous
9606	106736465	LOC106736465	-	-	-	15	15q13.2	15q13.2 beta inversion distal recombination region	biological-region	-	-	-	-	20201124	misc_recomb:non_allelic_homologous
9606	106736468	LOC106736468	-	-	-	15	15q13.2	15q13.2-13.3 gamma inversion proximal recombination region	biological-region	-	-	-	BP4-BP5 inversion proximal recombination region|breakpoint 4 to breakpoint 5 inversion proximal recombination region	20201124	misc_recomb:non_allelic_homologous
9606	106736469	LOC106736469	-	-	-	15	15q13.3	15q13.2-13.3 gamma inversion distal recombination region	biological-region	-	-	-	BP4-BP5 inversion distal recombination region|breakpoint 4 to breakpoint 5 inversion distal recombination region	20201124	misc_recomb:non_allelic_homologous
9606	106736470	LOC106736470	-	nCARE1|nCARE2|nCaRE-A|nCaRE-B	-	11	-	PTH negative calcium response element (nCARE) region	biological-region	-	-	-	-	20201124	regulatory:response_element|regulatory:silencer
9606	106736475	PCF11-AS1	-	-	HGNC:HGNC:52263	11	11q14.1	PCF11 antisense RNA 1	ncRNA	PCF11-AS1	PCF11 antisense RNA 1	O	ENST00000602322.1|PCF11 anstisense RNA 1	20201124	-
9606	106736476	LOC106736476	-	-	-	15	15q13.2	proximal CHRNA7 low-copy repeat recombination region	biological-region	-	-	-	proximal CHRNA7-LCR recombination region|proximal cholinergic receptor, nicotinic, alpha 7 low-copy repeat recombination region	20201124	misc_recomb:meiotic|misc_recomb:non_allelic_homologous
9606	106736477	LOC106736477	-	-	-	15	15q13.3	distal CHRNA7 low-copy repeat recombination region	biological-region	-	-	-	distal CHRNA7 LCR recombination region|distal cholinergic receptor, nicotinic, alpha 7 low-copy repeat recombination region	20201124	misc_recomb:meiotic|misc_recomb:non_allelic_homologous
9606	106736480	LOC106736480	-	-	-	15	15q13.2	15q13 proximal microdeletion recombination region	biological-region	-	-	-	-	20201124	misc_recomb:non_allelic_homologous
9606	106736481	LOC106736481	-	-	-	15	15q13.3	15q13 distal microdeletion recombination region	biological-region	-	-	-	-	20201124	misc_recomb:non_allelic_homologous
9606	106736613	MCS+9.7	-	Enh1|Enh2|IVS+9494|RET+3	-	10	-	RET intron 1 enhancer	biological-region	-	-	-	multispecies conserved sequence located 9.7 kb from the ATG of RET	20201124	misc_feature:conserved_region|regulatory:enhancer
9606	106736614	LOC106736614	-	-	-	10	-	RET 5' regulatory region	biological-region	-	-	-	-	20201124	regulatory:enhancer|regulatory:promoter
9606	106780800	LOC106780800	-	-	-	6	6p21.3	CYP21A2 recombination region	biological-region	-	-	-	cytochrome P450, family 21, subfamily A, polypeptide 2 recombination region	20201124	misc_feature:nucleotide_motif|misc_recomb:meiotic|misc_recomb:non_allelic_homologous
9606	106780802	KCNK4-TEX40	-	-	Ensembl:ENSG00000257069	11	11q13.1	KCNK4-TEX40 readthrough	ncRNA	-	-	-	-	20201124	-
9606	106780803	LOC106780803	-	-	-	6	6p21.3	tenascin XB recombination region	biological-region	-	-	-	TNXB recombination region	20201124	misc_feature:nucleotide_motif|misc_recomb:meiotic|misc_recomb:non_allelic_homologous
9606	106780804	LOC106780804	-	-	-	6	6p21.3	tenascin XA (pseudogene) recombination region	biological-region	-	-	-	TNXA recombination region	20201124	misc_feature:nucleotide_motif|misc_recomb:meiotic|misc_recomb:non_allelic_homologous
9606	106780824	LOC106780824	-	-	-	22	-	conserved acetylation island sequence 2 enhancer	biological-region	-	-	-	conserved AI 2	20201124	regulatory:enhancer
9606	106780825	LOC106780825	-	-	-	21	21p12	FOXM1-regulated, gastric cancer associated-like	ncRNA	-	-	-	-	20201124	-
9606	106783492	LOC106783492	-	-	-	7	7p12.2	conserved acetylation island sequence 3 enhancer	biological-region	-	-	-	conserved AI 3	20201124	regulatory:enhancer
9606	106783493	LOC106783493	-	-	-	8	8p23	conserved acetylation island sequence 7 enhancer	biological-region	-	-	-	conserved AI 7	20201124	regulatory:enhancer
9606	106783494	LOC106783494	-	-	-	13	13q12.12	conserved acetylation island sequence 9 enhancer	biological-region	-	-	-	conserved AI 9	20201124	regulatory:enhancer
9606	106783495	LOC106783495	-	-	-	9	9q34.11	conserved acetylation island sequence 15 enhancer	biological-region	-	-	-	conserved AI 15	20201124	regulatory:enhancer
9606	106783496	LOC106783496	-	-	-	1	-	conserved acetylation island sequence 30 enhancer	biological-region	-	-	-	conserved AI 30	20201124	regulatory:enhancer
9606	106783497	LOC106783497	-	-	-	12	12q24	conserved acetylation island sequence 32 enhancer	biological-region	-	-	-	conserved AI 32	20201124	regulatory:enhancer
9606	106783498	LOC106783498	-	-	-	2	2p11.2	conserved acetylation island sequence 34 enhancer	biological-region	-	-	-	conserved AI 34	20201124	regulatory:enhancer
9606	106783499	OPA8	-	-	MIM:616648	16	16q22	optic atrophy 8 (autosomal dominant)	unknown	-	-	-	Optic atroph 8	20191002	-
9606	106783500	LOC106783500	-	-	-	16	16p13.3	conserved acetylation island sequence C01 enhancer	biological-region	-	-	-	conserved AI C01	20201124	regulatory:enhancer
9606	106783501	LOC106783501	-	-	-	2	2q37.3	conserved acetylation island sequence C08 enhancer	biological-region	-	-	-	conserved AI C08	20201124	regulatory:enhancer
9606	106783502	LOC106783502	-	-	-	1	1q21.1	conserved acetylation island sequence C12 enhancer	biological-region	-	-	-	conserved AI C12	20201124	regulatory:enhancer
9606	106783503	LOC106783503	-	-	-	19	19p13.11	conserved acetylation island sequence C14 enhancer	biological-region	-	-	-	conserved AI C14	20201124	regulatory:enhancer
9606	106783504	LOC106783504	-	-	-	2	2p13-p12	conserved acetylation island sequence C15 enhancer	biological-region	-	-	-	conserved AI C15	20201124	regulatory:enhancer
9606	106783505	LOC106783505	-	-	-	10	-	nonconserved acetylation island sequence 45 enhancer	biological-region	-	-	-	non-conserved AI 45	20201124	regulatory:enhancer
9606	106783506	LOC106783506	-	-	-	15	15q13.2	nonconserved acetylation island sequence 49 enhancer	biological-region	-	-	-	non-conserved AI 49	20201124	regulatory:enhancer
9606	106783507	LOC106783507	-	-	-	10	10p15.3	nonconserved acetylation island sequence 51 enhancer	biological-region	-	-	-	non-conserved AI 51	20201124	regulatory:enhancer
9606	106783508	LOC106783508	-	-	-	11	11p15.5	nonconserved acetylation island sequence 52 enhancer	biological-region	-	-	-	non-conserved AI 52	20201124	regulatory:enhancer
9606	106783509	LOC106783509	-	-	-	6	6p21.3	nonconserved acetylation island sequence 60 enhancer	biological-region	-	-	-	non-conserved AI 60	20201124	regulatory:enhancer
9606	106783574	LOC106783574	-	-	-	7	7p22.1	nonconserved acetylation island sequence 61 enhancer	biological-region	-	-	-	non-conserved AI 61	20201124	regulatory:enhancer
9606	106783575	LOC106783575	-	-	-	1	-	nonconserved acetylation island sequence 67 enhancer	biological-region	-	-	-	non-conserved AI 67	20201124	regulatory:enhancer
9606	106783576	LOC106783576	-	-	-	10	10p	nonconserved acetylation island sequence 68 enhancer	biological-region	-	-	-	non-conserved AI 68	20201124	regulatory:enhancer
9606	106794091	LOC106794091	-	-	-	6	6p25.2	nonconserved acetylation island sequence 71 enhancer	biological-region	-	-	-	non-conserved AI 71	20201124	regulatory:enhancer
9606	106794092	LOC106794092	-	-	-	17	17p	nonconserved acetylation island sequence 72 enhancer	biological-region	-	-	-	non-conserved AI 72	20201124	regulatory:enhancer
9606	106799832	LOC106799832	-	-	-	22	22q11.2	nonconserved acetylation island sequence 73 enhancer	biological-region	-	-	-	non-conserved AI 73	20201124	regulatory:enhancer
9606	106799833	LOC106799833	-	-	-	8	8q21	CYP11B1 recombination region	biological-region	-	-	-	cytochrome P450, family 11, subfamily B, polypeptide 1 recombination region	20201124	misc_feature:nucleotide_motif|misc_recomb:meiotic|misc_recomb:non_allelic_homologous
9606	106799834	LOC106799834	-	-	-	8	8q21-q22	CYP11B2 recombination region	biological-region	-	-	-	cytochrome P450, family 11, subfamily B, polypeptide 2 recombination region	20201124	misc_feature:nucleotide_motif|misc_recomb:meiotic|misc_recomb:non_allelic_homologous
9606	106799835	LOC106799835	-	-	-	22	22q	nonconserved acetylation island sequence 74 enhancer	biological-region	-	-	-	non-conserved AI 74	20201124	regulatory:enhancer
9606	106799836	LOC106799836	-	-	-	14	14q12	nonconserved acetylation island sequence 81 enhancer	biological-region	-	-	-	non-conserved AI 81	20201124	regulatory:enhancer
9606	106799837	LOC106799837	-	-	-	6	6p24-p23	nonconserved acetylation island sequence 83 enhancer	biological-region	-	-	-	non-conserved AI 83	20201124	regulatory:enhancer
9606	106799838	LOC106799838	-	-	-	17	17p13	nonconserved acetylation island sequence 85 enhancer	biological-region	-	-	-	non-conserved AI 85	20201124	regulatory:enhancer
9606	106799839	LOC106799839	-	-	-	12	-	nonconserved acetylation island sequence 91 enhancer	biological-region	-	-	-	non-conserved AI 91	20201124	regulatory:enhancer
9606	106799840	LOC106799840	-	-	-	16	16p13.13	nonconserved acetylation island sequence 94 enhancer	biological-region	-	-	-	non-conserved AI 94	20201124	regulatory:enhancer
9606	106799841	LOC106799841	-	-	-	7	7p22.3	nonconserved acetylation island sequence 100 enhancer	biological-region	-	-	-	non-conserved AI 100	20201124	regulatory:enhancer
9606	106799842	LOC106799842	-	-	-	6	6p21.3	nonconserved acetylation island sequence 101 enhancer	biological-region	-	-	-	NFE2L2 activator MPRA enhancer 17|NFE2L2 motif-containing MPRA enhancer 17|massively parallel reporter assay enhancer 17|non-conserved AI 101	20201124	regulatory:enhancer|regulatory:transcriptional_cis_regulatory_region
9606	106799843	LOC106799843	-	-	-	11	11p15.5	nonconserved acetylation island sequence 93 enhancer	biological-region	-	-	-	non-conserved AI 93	20201124	regulatory:enhancer
9606	106799844	LOC106799844	-	-	-	X	Xp22.2	nonconserved acetylation island sequence 104 enhancer	biological-region	-	-	-	non-conserved AI 104	20201124	regulatory:enhancer
9606	106799845	LOC106799845	-	-	-	7	7p	nonconserved acetylation island sequence 106 enhancer	biological-region	-	-	-	non-conserved AI 106	20201124	regulatory:enhancer
9606	106799846	LOC106799846	-	-	-	20	-	nonconserved acetylation island sequence 110 enhancer	biological-region	-	-	-	non-conserved AI 110	20201124	regulatory:enhancer
9606	106799848	LOC106799848	-	-	-	14	14q13.1	nonconserved acetylation island sequence 117a enhancer	biological-region	-	-	-	non-conserved AI 117a	20201124	regulatory:enhancer
9606	106799849	LOC106799849	-	-	-	14	14q13.1	nonconserved acetylation island sequence 117b enhancer	biological-region	-	-	-	non-conserved AI 117b	20201124	regulatory:enhancer
9606	106799914	YUHAL	-	-	MIM:616652	17	17p12-p11.2	Yuan-Harel-Lupski syndrome	unknown	-	-	-	-	20190816	-
9606	106799915	LOC106799915	-	-	-	16	16p13.3	nonconserved acetylation island sequence 122 enhancer	biological-region	-	-	-	non-conserved AI 122	20201124	regulatory:enhancer
9606	106804089	LOC106804089	-	-	-	4	4p16.3	nonconserved acetylation island sequence 125 enhancer	biological-region	-	-	-	non-conserved AI 125	20201124	regulatory:enhancer
9606	106804547	LOC106804547	-	-	-	19	19p13.3	origin of replication adjacent to lamin B2	biological-region	-	-	-	-	20201124	misc_feature:nucleotide_cleavage_site|misc_feature:replication_start_site|regulatory:DNase_I_hypersensitive_site|regulatory:replication_regulatory_region
9606	106804612	LOC106804612	-	-	-	16	16p13.3	hemoglobin subunit alpha 2 recombination region	biological-region	-	-	-	HBA2 recombination region	20201124	misc_recomb:non_allelic_homologous
9606	106804613	LOC106804613	-	-	-	16	16p13.3	hemoglobin subunit alpha 1 recombination region	biological-region	-	-	-	HBA1 recombination region	20201124	misc_recomb:non_allelic_homologous
9606	106821730	BUB1B-PAK6	-	PAK-5|PAK-6|PAK5|PAK6	HGNC:HGNC:52276|Ensembl:ENSG00000137843	15	15q15.1	BUB1B-PAK6 readthrough	protein-coding	BUB1B-PAK6	BUB1B-PAK6 readthrough	O	serine/threonine-protein kinase PAK 6|p21-activated kinase 6	20201124	-
9606	106865367	MRD2	-	-	MIM:614113	9	9p24	Mental retardation, autosomal dominant 2	unknown	-	-	-	-	20190816	-
9606	106865368	LOC106865368	-	-	-	11	11q22	inversion(11)(p15q22) DEAD (Asp-Glu-Ala-Asp) box polypeptide 10 recombination region	biological-region	-	-	-	DDX10-NUP98 recombination region|inv(11)(p15q22) DDX10 recombination region|inversion(11)(p15q22) DDX10 recombination region	20201124	misc_recomb:mitotic
9606	106865369	LOC106865369	-	-	-	11	11q15.5	nucleoporin 98kDa recombination region	biological-region	-	-	-	NUP98 recombination region	20201124	misc_recomb:mitotic
9606	106865372	RNU6-146P	-	-	HGNC:HGNC:47109|Ensembl:ENSG00000207332	X	Xp22.33	RNA, U6 small nuclear 146, pseudogene	pseudo	RNU6-146P	RNA, U6 small nuclear 146, pseudogene	O	-	20201124	-
9606	106865373	GET1-SH3BGR	-	WRB-SH3BGR	HGNC:HGNC:54635|Ensembl:ENSG00000285815	21	21q22.2	GET1-SH3BGR readthrough	protein-coding	GET1-SH3BGR	GET1-SH3BGR readthrough	O	WRB-SH3BGR readthrough	20201124	-
9606	106865374	RNU6-468P	-	-	HGNC:HGNC:47431|Ensembl:ENSG00000206730	17	17p11.2	RNA, U6 small nuclear 468, pseudogene	pseudo	RNU6-468P	RNA, U6 small nuclear 468, pseudogene	O	-	20201124	-
9606	106865375	RNA5SP334	-	RN5S334	HGNC:HGNC:43234|Ensembl:ENSG00000201695	11	11p15.1	RNA, 5S ribosomal pseudogene 334	pseudo	RNA5SP334	RNA, 5S ribosomal pseudogene 334	O	RNA, 5S ribosomal 334	20201124	-
9606	106866913	RN7SL431P	-	-	HGNC:HGNC:46447|Ensembl:ENSG00000264384	1	1q21.3	RNA, 7SL, cytoplasmic 431, pseudogene	pseudo	RN7SL431P	RNA, 7SL, cytoplasmic 431, pseudogene	O	-	20201124	-
9606	106866914	RNU6-1240P	-	-	HGNC:HGNC:48203|Ensembl:ENSG00000202025	1	1q31.1	RNA, U6 small nuclear 1240, pseudogene	pseudo	RNU6-1240P	RNA, U6 small nuclear 1240, pseudogene	O	-	20201124	-
9606	106866915	RNU1-125P	-	-	HGNC:HGNC:48467|Ensembl:ENSG00000252561	16	16p13.3	RNA, U1 small nuclear 125, pseudogene	pseudo	RNU1-125P	RNA, U1 small nuclear 125, pseudogene	O	-	20201124	-
9606	106866980	RNU2-15P	-	-	HGNC:HGNC:48508|Ensembl:ENSG00000222624	1	1p31.3	RNA, U2 small nuclear 15, pseudogene	pseudo	RNU2-15P	RNA, U2 small nuclear 15, pseudogene	O	-	20201124	-
9606	106866981	RNU6-244P	-	-	HGNC:HGNC:47207|Ensembl:ENSG00000212330	14	14q32.31	RNA, U6 small nuclear 244, pseudogene	pseudo	RNU6-244P	RNA, U6 small nuclear 244, pseudogene	O	-	20201124	-
9606	106866982	DES-LCR	-	-	-	2	2q35	desmin locus control region	biological-region	-	-	-	desmin upstream regulatory region	20201124	regulatory:DNase_I_hypersensitive_site|regulatory:enhancer|regulatory:locus_control_region|regulatory:promoter|regulatory:silencer|regulatory:transcriptional_cis_regulatory_region
9606	106867047	LOC106867047	-	-	-	8	8q24	origin of replication upstream of MYC	biological-region	-	-	-	c-myc origin of replication	20201124	regulatory:DNase_I_hypersensitive_site|regulatory:replication_regulatory_region
9606	106903081	DUSP8P5	-	-	HGNC:HGNC:45003	10	10q22.2	dual specificity phosphatase 8 pseudogene 5	pseudo	DUSP8P5	dual specificity phosphatase 8 pseudogene 5	O	-	20201124	-
9606	106903146	LOC106903146	-	-	-	8	8q11.2	origin of replication upstream of MCM4	biological-region	-	-	-	-	20201124	-
9606	106992256	LOC106992256	-	-	-	20	20q12-q13.1	t(11;20)(p15;q11) topoisomerase (DNA) I recombination region	biological-region	-	-	-	NUP98-TOP1 recombination region|t(11;20)(p15;q11) TOP1 recombination region	20201124	misc_recomb:mitotic
9606	107001062	LOC107001062	-	-	-	10	10q11.22	uncharacterized LOC107001062	ncRNA	-	-	-	-	20201124	-
9606	107001063	LOC107001063	-	-	-	12	12p13.2	adaptor related protein complex 3 subunit sigma 1 pseudogene	pseudo	-	-	-	adaptor related protein complex 3 sigma 1 subunit pseudogene	20201124	-
9606	107032760	LOC107032760	-	-	-	X	-	origin of replication in promoter/intron 1 of HPRT1	biological-region	-	-	-	-	20201124	regulatory:matrix_attachment_region
9606	107032825	LOC107032825	-	-	-	X	-	origin of replication in 5' region of FMR1	biological-region	-	-	-	-	20201124	-
9606	107048980	DSPS	-	-	MIM:614163	17	17q25	Delayed sleep phase syndrome, susceptibility to	unknown	-	-	-	-	20190816	-
9606	107048981	RN7SL731P	-	-	HGNC:HGNC:46747|Ensembl:ENSG00000264501	1	1p36.22	RNA, 7SL, cytoplasmic 731, pseudogene	pseudo	RN7SL731P	RNA, 7SL, cytoplasmic 731, pseudogene	O	-	20201124	-
9606	107048982	LOC107048982	-	-	-	X	-	origin of replication upstream of FMR1	biological-region	-	-	-	-	20201124	-
9606	107048983	RNU1-149P	-	-	HGNC:HGNC:48491|Ensembl:ENSG00000212172	12	12p12.1	RNA, U1 small nuclear 149, pseudogene	pseudo	RNU1-149P	RNA, U1 small nuclear 149, pseudogene	O	-	20201124	-
9606	107048984	LOC107048984	-	-	-	X	-	origin of replication in 5' region of AFF2/FMR2	biological-region	-	-	-	-	20201124	-
9606	107048985	RNU4-46P	-	-	HGNC:HGNC:46982|Ensembl:ENSG00000222750	16	16p12.3	RNA, U4 small nuclear 46, pseudogene	pseudo	RNU4-46P	RNA, U4 small nuclear 46, pseudogene	O	-	20201124	-
9606	107057644	RN7SKP70	-	-	HGNC:HGNC:45794|Ensembl:ENSG00000252464	5	5q35.3	RN7SK pseudogene 70	pseudo	RN7SKP70	RN7SK pseudogene 70	O	RNA, 7SK small nuclear pseudogene 70	20201124	-
9606	107057645	LOC107057645	-	-	-	7	-	origin of replication in promoter of DBF4	biological-region	-	-	-	-	20201124	regulatory:DNase_I_hypersensitive_site
9606	107057646	RNU4-22P	-	-	HGNC:HGNC:46958|Ensembl:ENSG00000222990	14	14q31.3	RNA, U4 small nuclear 22, pseudogene	pseudo	RNU4-22P	RNA, U4 small nuclear 22, pseudogene	O	-	20201124	-
9606	107057647	RNU6-112P	-	-	HGNC:HGNC:47075|Ensembl:ENSG00000200469	4	4q22.1	RNA, U6 small nuclear 112, pseudogene	pseudo	RNU6-112P	RNA, U6 small nuclear 112, pseudogene	O	-	20201124	-
9606	107063536	RN7SKP241	-	-	HGNC:HGNC:45965|Ensembl:ENSG00000240294	10	10p12.1	RN7SK pseudogene 241	pseudo	RN7SKP241	RN7SK pseudogene 241	O	RNA, 7SK small nuclear pseudogene 241	20201124	-
9606	107063537	RNU6-669P	-	-	HGNC:HGNC:47632|Ensembl:ENSG00000202445	9	9q22.32	RNA, U6 small nuclear 669, pseudogene	pseudo	RNU6-669P	RNA, U6 small nuclear 669, pseudogene	O	-	20201124	-
9606	107063538	AHCYP8	-	-	HGNC:HGNC:45000	1	1q44	adenosylhomocysteinase pseudogene 8	pseudo	AHCYP8	adenosylhomocysteinase pseudogene 8	O	-	20201124	-
9606	107063539	RN7SL75P	-	-	HGNC:HGNC:46091|Ensembl:ENSG00000239908	9	9q31.1	RNA, 7SL, cytoplasmic 75, pseudogene	pseudo	RN7SL75P	RNA, 7SL, cytoplasmic 75, pseudogene	O	-	20201124	-
9606	107063540	RNU6-914P	-	-	HGNC:HGNC:47877|Ensembl:ENSG00000252558	8	8q22.2	RNA, U6 small nuclear 914, pseudogene	pseudo	RNU6-914P	RNA, U6 small nuclear 914, pseudogene	O	-	20201124	-
9606	107063541	CYP2C63P	-	-	HGNC:HGNC:42411	21	21q21.2	cytochrome P450 family 2 subfamily C member 63, pseudogene	pseudo	CYP2C63P	cytochrome P450 family 2 subfamily C member 63, pseudogene	O	CYP2C-se3[1]|cytochrome P450, family 2, subfamily C, polypeptide 63, pseudogene	20201124	-
9606	107063542	ORS8	-	-	-	7	-	origin-enriched sequence 8	biological-region	-	-	-	human homolog of monkey replication origin ors8	20201124	-
9606	107063543	CYP3A137P	-	-	HGNC:HGNC:42419|Ensembl:ENSG00000261511	7	7q22.1	cytochrome P450 family 3 subfamily A member 137, pseudogene	pseudo	CYP3A137P	cytochrome P450 family 3 subfamily A member 137, pseudogene	O	CYP3A43-de1b|cytochrome P450, family 3, subfamily A, polypeptide 137, pseudogene	20201124	-
9606	107063544	RNU7-103P	-	-	HGNC:HGNC:45637|Ensembl:ENSG00000238370	12	12p13.33	RNA, U7 small nuclear 103 pseudogene	pseudo	RNU7-103P	RNA, U7 small nuclear 103 pseudogene	O	-	20201124	-
9606	107063609	KAOGS	-	-	MIM:608149	14	14q32	Kagami-Ogata syndrome	unknown	-	-	-	-	20190816	-
9606	107063610	LOC107063610	-	-	-	6	-	origin of replication in promoter of HSPA1A	biological-region	-	-	-	-	20201124	-
9606	107063611	MTND6P24	-	-	HGNC:HGNC:51982|Ensembl:ENSG00000232922	7	7q31.1	MT-ND6 pseudogene 24	pseudo	MTND6P24	MT-ND6 pseudogene 24	O	mitochondrially encoded NADH:ubiquinone oxidoreductase core subunit 6 pseudogene 24	20201124	-
9606	107063612	RNU6-941P	-	-	HGNC:HGNC:47904|Ensembl:ENSG00000252155	Y	Yp11.2	RNA, U6 small nuclear 941, pseudogene	pseudo	RNU6-941P	RNA, U6 small nuclear 941, pseudogene	O	-	20201124	-
9606	107074708	RN7SL657P	-	-	HGNC:HGNC:46673|Ensembl:ENSG00000264293	1	1p36.33	RNA, 7SL, cytoplasmic 657, pseudogene	pseudo	RN7SL657P	RNA, 7SL, cytoplasmic 657, pseudogene	O	-	20201124	-
9606	107075092	NDUFB4P4	-	-	HGNC:HGNC:45252	2	2p23.3	NADH:ubiquinone oxidoreductase subunit B4 pseudogene 4	pseudo	NDUFB4P4	NADH:ubiquinone oxidoreductase subunit B4 pseudogene 4	O	-	20201124	-
9606	107075094	NDUFB4P7	-	-	HGNC:HGNC:45255|Ensembl:ENSG00000225428	2	2p11.2	NADH:ubiquinone oxidoreductase subunit B4 pseudogene 7	pseudo	NDUFB4P7	NADH:ubiquinone oxidoreductase subunit B4 pseudogene 7	O	-	20201124	-
9606	107075096	NDUFB4P5	-	-	HGNC:HGNC:45253|Ensembl:ENSG00000226114	2	2p11.2	NADH:ubiquinone oxidoreductase subunit B4 pseudogene 5	pseudo	NDUFB4P5	NADH:ubiquinone oxidoreductase subunit B4 pseudogene 5	O	-	20201124	-
9606	107075097	NDUFB4P6	-	-	HGNC:HGNC:45254|Ensembl:ENSG00000235258	2	2q14.1	NADH:ubiquinone oxidoreductase subunit B4 pseudogene 6	pseudo	NDUFB4P6	NADH:ubiquinone oxidoreductase subunit B4 pseudogene 6	O	-	20201124	-
9606	107075098	MTND4LP2	-	-	HGNC:HGNC:42236|Ensembl:ENSG00000248315	7	7q11.21	MT-ND4L pseudogene 2	pseudo	MTND4LP2	MT-ND4L pseudogene 2	O	mitochondrially encoded NADH:ubiquinone oxidoreductase core subunit 4L pseudogene 2	20201124	-
9606	107075099	MTND4LP10	-	-	HGNC:HGNC:42244|Ensembl:ENSG00000240084	3	3q26.1	MT-ND4L pseudogene 10	pseudo	MTND4LP10	MT-ND4L pseudogene 10	O	mitochondrially encoded NADH:ubiquinone oxidoreductase core subunit 4L pseudogene 10	20201124	-
9606	107075100	MTND4LP13	-	-	HGNC:HGNC:42247|Ensembl:ENSG00000235318	2	2q33.1	MT-ND4L pseudogene 13	pseudo	MTND4LP13	MT-ND4L pseudogene 13	O	mitochondrially encoded NADH:ubiquinone oxidoreductase core subunit 4L pseudogene 13	20201124	-
9606	107075101	MTND4LP18	-	-	HGNC:HGNC:42252	11	11q14.1	MT-ND4L pseudogene 18	pseudo	MTND4LP18	MT-ND4L pseudogene 18	O	mitochondrially encoded NADH:ubiquinone oxidoreductase core subunit 4L pseudogene 18	20190324	-
9606	107075102	MTND4LP22	-	-	HGNC:HGNC:42256|Ensembl:ENSG00000248133	4	4p15.2	MT-ND4L pseudogene 22	pseudo	MTND4LP22	MT-ND4L pseudogene 22	O	mitochondrially encoded NADH:ubiquinone oxidoreductase core subunit 4L pseudogene 22	20201124	-
9606	107075103	MTND4LP24	-	-	HGNC:HGNC:42258|Ensembl:ENSG00000262259	16	16p13.13	MT-ND4L pseudogene 24	pseudo	MTND4LP24	MT-ND4L pseudogene 24	O	mitochondrially encoded NADH:ubiquinone oxidoreductase core subunit 4L pseudogene 24	20201124	-
9606	107075104	MTND4LP26	-	-	HGNC:HGNC:42260|Ensembl:ENSG00000254015	8	8p22	MT-ND4L pseudogene 26	pseudo	MTND4LP26	MT-ND4L pseudogene 26	O	mitochondrially encoded NADH:ubiquinone oxidoreductase core subunit 4L pseudogene 26	20201124	-
9606	107075105	NDUFB4P10	-	-	HGNC:HGNC:45258|Ensembl:ENSG00000232880	20	20q13.12	NADH:ubiquinone oxidoreductase subunit B4 pseudogene 10	pseudo	NDUFB4P10	NADH:ubiquinone oxidoreductase subunit B4 pseudogene 10	O	-	20201124	-
9606	107075106	RHOXF1P2	-	-	HGNC:HGNC:51611	X	Xq24	Rhox homeobox family member 1 pseudogene 2	pseudo	RHOXF1P2	Rhox homeobox family member 1 pseudogene 2	O	-	20201124	-
9606	107075107	SEPTIN14P21	-	SEPT14P21	HGNC:HGNC:51712	1	1q43	septin 14 pseudogene 21	pseudo	SEPTIN14P21	septin 14 pseudogene 21	O	-	20201124	-
9606	107075108	SLC47A1P1	-	-	HGNC:HGNC:51849|Ensembl:ENSG00000228983	17	17p11.2	SLC47A1 pseudogene 1	pseudo	SLC47A1P1	SLC47A1 pseudogene 1	O	solute carrier family 47 (multidrug and toxin extrusion), member 1 pseudogene 1|solute carrier family 47 member 1 pseudogene 1	20201124	-
9606	107075109	RPSAP65	-	-	HGNC:HGNC:51914|Ensembl:ENSG00000223683	1	1p31.3	ribosomal protein SA pseudogene 65	pseudo	RPSAP65	ribosomal protein SA pseudogene 65	O	-	20201124	-
9606	107075110	RPSAP66	-	-	HGNC:HGNC:51916	17	17q23.2	ribosomal protein SA pseudogene 66	pseudo	RPSAP66	ribosomal protein SA pseudogene 66	O	-	20201124	-
9606	107075111	RPSAP67	-	-	HGNC:HGNC:51918	17	17q24.2	ribosomal protein SA pseudogene 67	pseudo	RPSAP67	ribosomal protein SA pseudogene 67	O	-	20201124	-
9606	107075112	RPSAP72	-	-	HGNC:HGNC:51925|Ensembl:ENSG00000219361	6	6q14.1	ribosomal protein SA pseudogene 72	pseudo	RPSAP72	ribosomal protein SA pseudogene 72	O	-	20201124	-
9606	107075113	RPSAP74	-	-	HGNC:HGNC:51928|Ensembl:ENSG00000253621	8	8q21.3	ribosomal protein SA pseudogene 74	pseudo	RPSAP74	ribosomal protein SA pseudogene 74	O	-	20201124	-
9606	107075114	RPSAP75	-	-	HGNC:HGNC:51929	9	9q21.13	ribosomal protein SA pseudogene 75	pseudo	RPSAP75	ribosomal protein SA pseudogene 75	O	-	20201124	-
9606	107075115	RPL12P47	-	-	HGNC:HGNC:51939	6	6p21.1	ribosomal protein L12 pseudogene 47	pseudo	RPL12P47	ribosomal protein L12 pseudogene 47	O	-	20201124	-
9606	107075116	MIR3142HG	-	-	HGNC:HGNC:51944|Ensembl:ENSG00000253522	5	5q33.3	MIR3142 host gene	ncRNA	MIR3142HG	MIR3142 host gene	O	MIR146A host	20201124	-
9606	107075117	MTND4P35	-	-	HGNC:HGNC:51949|Ensembl:ENSG00000270906	5	5q21.1	MT-ND4 pseudogene 35	pseudo	MTND4P35	MT-ND4 pseudogene 35	O	mitochondrially encoded NADH:ubiquinone oxidoreductase core subunit 4 pseudogene 35	20201124	-
9606	107075118	MTND5P33	-	-	HGNC:HGNC:51952|Ensembl:ENSG00000261904	16	16p13.13	MT-ND5 pseudogene 33	pseudo	MTND5P33	MT-ND5 pseudogene 33	O	mitochondrially encoded NADH:ubiquinone oxidoreductase core subunit 5 pseudogene 33	20201124	-
9606	107075119	MTND5P35	-	-	HGNC:HGNC:51954	14	14q31.2	MT-ND5 pseudogene 35	pseudo	MTND5P35	MT-ND5 pseudogene 35	O	mitochondrially encoded NADH:ubiquinone oxidoreductase core subunit 5 pseudogene 35	20190324	-
9606	107075120	MTCYBP14	-	-	HGNC:HGNC:51960|Ensembl:ENSG00000238236	1	1q42.3	MT-CYB pseudogene 14	pseudo	MTCYBP14	MT-CYB pseudogene 14	O	mitochondrially encoded cytochrome b pseudogene 14	20201124	-
9606	107075121	MTCYBP10	-	-	HGNC:HGNC:51961|Ensembl:ENSG00000233285	2	2q21.1	MT-CYB pseudogene 10	pseudo	MTCYBP10	MT-CYB pseudogene 10	O	mitochondrially encoded cytochrome b pseudogene 10	20201124	-
9606	107075122	MTCYBP11	-	-	HGNC:HGNC:51962|Ensembl:ENSG00000224288	2	2q22.2	MT-CYB pseudogene 11	pseudo	MTCYBP11	MT-CYB pseudogene 11	O	mitochondrially encoded cytochrome b pseudogene 11	20201124	-
9606	107075123	MTCYBP12	-	-	HGNC:HGNC:51963|Ensembl:ENSG00000226313	X	Xp22.32	MT-CYB pseudogene 12	pseudo	MTCYBP12	MT-CYB pseudogene 12	O	mitochondrially encoded cytochrome b pseudogene 12	20201124	-
9606	107075124	MTCYBP9	-	-	HGNC:HGNC:51966|Ensembl:ENSG00000229935	2	2q24.1	MT-CYB pseudogene 9	pseudo	MTCYBP9	MT-CYB pseudogene 9	O	mitochondrially encoded cytochrome b pseudogene 9	20201124	-
9606	107075125	MTCYBP5	-	-	HGNC:HGNC:51967|Ensembl:ENSG00000234671	7	7p11.2	MT-CYB pseudogene 5	pseudo	MTCYBP5	MT-CYB pseudogene 5	O	mitochondrially encoded cytochrome b pseudogene 5	20201124	-
9606	107075126	MTCYBP16	-	-	HGNC:HGNC:51969|Ensembl:ENSG00000251385	4	4q13.1	MT-CYB pseudogene 16	pseudo	MTCYBP16	MT-CYB pseudogene 16	O	mitochondrially encoded cytochrome b pseudogene 16	20201124	-
9606	107075127	MTCYBP19	-	-	HGNC:HGNC:51971|Ensembl:ENSG00000253504	8	8p12	MT-CYB pseudogene 19	pseudo	MTCYBP19	MT-CYB pseudogene 19	O	mitochondrially encoded cytochrome b pseudogene 19	20201124	-
9606	107075128	MTCYBP20	-	-	HGNC:HGNC:51973|Ensembl:ENSG00000254118	8	8q11.1	MT-CYB pseudogene 20	pseudo	MTCYBP20	MT-CYB pseudogene 20	O	mitochondrially encoded cytochrome b pseudogene 20	20201124	-
9606	107075129	MTCYBP13	-	-	HGNC:HGNC:51975|Ensembl:ENSG00000266529	17	17p11.2	MT-CYB pseudogene 13	pseudo	MTCYBP13	MT-CYB pseudogene 13	O	mitochondrially encoded cytochrome b pseudogene 13	20201124	-
9606	107075130	MTCYBP18	-	-	HGNC:HGNC:51976|Ensembl:ENSG00000244921	5	5q31.1	MT-CYB pseudogene 18	pseudo	MTCYBP18	MT-CYB pseudogene 18	O	mitochondrially encoded cytochrome b pseudogene 18	20201124	-
9606	107075131	MTCYBP23	-	-	HGNC:HGNC:51980|Ensembl:ENSG00000259671	15	15q21.3	MT-CYB pseudogene 23	pseudo	MTCYBP23	MT-CYB pseudogene 23	O	mitochondrially encoded cytochrome b pseudogene 23	20201124	-
9606	107075132	MTCYBP24	-	-	HGNC:HGNC:51983|Ensembl:ENSG00000236232	7	7q31.1	MT-CYB pseudogene 24	pseudo	MTCYBP24	MT-CYB pseudogene 24	O	mitochondrially encoded cytochrome b pseudogene 24	20201124	-
9606	107075133	MTCYBP27	-	-	HGNC:HGNC:51993|Ensembl:ENSG00000259012	14	14q31.2	MT-CYB pseudogene 27	pseudo	MTCYBP27	MT-CYB pseudogene 27	O	mitochondrially encoded cytochrome b pseudogene 27	20201124	-
9606	107075134	MTCYBP28	-	-	HGNC:HGNC:51994|Ensembl:ENSG00000260161	16	16q23.3	MT-CYB pseudogene 28	pseudo	MTCYBP28	MT-CYB pseudogene 28	O	mitochondrially encoded cytochrome b pseudogene 28	20201124	-
9606	107075135	MTCYBP29	-	-	HGNC:HGNC:51995|Ensembl:ENSG00000224880	7	7p11.2	MT-CYB pseudogene 29	pseudo	MTCYBP29	MT-CYB pseudogene 29	O	mitochondrially encoded cytochrome b pseudogene 29	20201124	-
9606	107075136	MTCYBP31	-	-	HGNC:HGNC:51997|Ensembl:ENSG00000226579	X	Xq13.1	MT-CYB pseudogene 31	pseudo	MTCYBP31	MT-CYB pseudogene 31	O	mitochondrially encoded cytochrome b pseudogene 31	20201124	-
9606	107075137	MTCO1P6	-	-	HGNC:HGNC:52008|Ensembl:ENSG00000240309	3	3p11.1	MT-CO1 pseudogene 6	pseudo	MTCO1P6	MT-CO1 pseudogene 6	O	mitochondrially encoded cytochrome c oxidase I pseudogene 6	20201124	-
9606	107075138	MTCO1P8	-	-	HGNC:HGNC:52010|Ensembl:ENSG00000234700	7	7q11.21	MT-CO1 pseudogene 8	pseudo	MTCO1P8	MT-CO1 pseudogene 8	O	mitochondrially encoded cytochrome c oxidase I pseudogene 8	20201124	-
9606	107075139	MTCO1P9	-	-	HGNC:HGNC:52011|Ensembl:ENSG00000251223	4	4q32.1	MT-CO1 pseudogene 9	pseudo	MTCO1P9	MT-CO1 pseudogene 9	O	mitochondrially encoded cytochrome c oxidase I pseudogene 9	20201124	-
9606	107075140	MTCO1P10	-	-	HGNC:HGNC:52012	7	7p11.2	MT-CO1 pseudogene 10	pseudo	MTCO1P10	MT-CO1 pseudogene 10	O	mitochondrially encoded cytochrome c oxidase I pseudogene 10	20201124	-
9606	107075141	MTCO1P12	-	-	HGNC:HGNC:52014|Ensembl:ENSG00000237973	1	1p36.33	MT-CO1 pseudogene 12	pseudo	MTCO1P12	MT-CO1 pseudogene 12	O	mitochondrially encoded cytochrome c oxidase I pseudogene 12	20201124	-
9606	107075142	MTCO1P14	-	-	HGNC:HGNC:52016|Ensembl:ENSG00000232551	1	1p13.3	MT-CO1 pseudogene 14	pseudo	MTCO1P14	MT-CO1 pseudogene 14	O	mitochondrially encoded cytochrome c oxidase I pseudogene 14	20201124	-
9606	107075143	MTCO1P18	-	-	HGNC:HGNC:52020|Ensembl:ENSG00000237910	2	2q21.1	MT-CO1 pseudogene 18	pseudo	MTCO1P18	MT-CO1 pseudogene 18	O	mitochondrially encoded cytochrome c oxidase I pseudogene 18	20201124	-
9606	107075144	MTCO1P19	-	-	HGNC:HGNC:52021|Ensembl:ENSG00000237300	X	Xq22.1	MT-CO1 pseudogene 19	pseudo	MTCO1P19	MT-CO1 pseudogene 19	O	mitochondrially encoded cytochrome c oxidase I pseudogene 19	20201124	-
9606	107075145	MTCO2P7	-	-	HGNC:HGNC:52023|Ensembl:ENSG00000230496	2	2q21.1	MT-CO2 pseudogene 7	pseudo	MTCO2P7	MT-CO2 pseudogene 7	O	mitochondrially encoded cytochrome c oxidase II pseudogene 7	20201124	-
9606	107075146	MTCO2P8	-	-	HGNC:HGNC:52024|Ensembl:ENSG00000234234	7	7q11.21	MT-CO2 pseudogene 8	pseudo	MTCO2P8	MT-CO2 pseudogene 8	O	mitochondrially encoded cytochrome c oxidase II pseudogene 8	20201124	-
9606	107075147	MTCO2P15	-	-	HGNC:HGNC:52031|Ensembl:ENSG00000255417	11	11q22.3	MT-CO2 pseudogene 15	pseudo	MTCO2P15	MT-CO2 pseudogene 15	O	mitochondrially encoded cytochrome c oxidase II pseudogene 15	20201124	-
9606	107075148	MTCO2P16	-	ALS2CR3	HGNC:HGNC:52032|Ensembl:ENSG00000234842	2	2q33.1	MT-CO2 pseudogene 16	pseudo	MTCO2P16	MT-CO2 pseudogene 16	O	mitochondrially encoded cytochrome c oxidase II pseudogene 16	20201124	-
9606	107075149	MTCO2P18	-	-	HGNC:HGNC:52034|Ensembl:ENSG00000234480	2	2q21.1	MT-CO2 pseudogene 18	pseudo	MTCO2P18	MT-CO2 pseudogene 18	O	mitochondrially encoded cytochrome c oxidase II pseudogene 18	20201124	-
9606	107075150	MTCO3P7	-	-	HGNC:HGNC:52037	2	2q21.1	MT-CO3 pseudogene 7	pseudo	MTCO3P7	MT-CO3 pseudogene 7	O	mitochondrially encoded cytochrome c oxidase III pseudogene 7	20200501	-
9606	107075151	MTCO3P8	-	-	HGNC:HGNC:52038|Ensembl:ENSG00000233385	7	7q11.21	MT-CO3 pseudogene 8	pseudo	MTCO3P8	MT-CO3 pseudogene 8	O	mitochondrially encoded cytochrome c oxidase III pseudogene 8	20201124	-
9606	107075152	MTCO3P10	-	-	HGNC:HGNC:52040|Ensembl:ENSG00000231537	7	7p11.2	MT-CO3 pseudogene 10	pseudo	MTCO3P10	MT-CO3 pseudogene 10	O	mitochondrially encoded cytochrome c oxidase III pseudogene 10	20201124	-
9606	107075153	MTCO3P11	-	-	HGNC:HGNC:52041|Ensembl:ENSG00000237711	9	9p24.1	MT-CO3 pseudogene 11	pseudo	MTCO3P11	MT-CO3 pseudogene 11	O	mitochondrially encoded cytochrome c oxidase III pseudogene 11	20201124	-
9606	107075154	MTCO3P15	-	-	HGNC:HGNC:52045|Ensembl:ENSG00000254895	11	11q22.3	MT-CO3 pseudogene 15	pseudo	MTCO3P15	MT-CO3 pseudogene 15	O	mitochondrially encoded cytochrome c oxidase III pseudogene 15	20201124	-
9606	107075155	MTCO3P16	-	ALS2CR3	HGNC:HGNC:52046|Ensembl:ENSG00000227736	2	2q33.1	MT-CO3 pseudogene 16	pseudo	MTCO3P16	MT-CO3 pseudogene 16	O	mitochondrially encoded cytochrome c oxidase III pseudogene 16	20201124	-
9606	107075156	MTCO3P19	-	-	HGNC:HGNC:52049	X	Xq22.1	MT-CO3 pseudogene 19	pseudo	MTCO3P19	MT-CO3 pseudogene 19	O	mitochondrially encoded cytochrome c oxidase III pseudogene 19	20201124	-
9606	107075157	MTATP6P14	-	-	HGNC:HGNC:52059|Ensembl:ENSG00000233449	1	1p13.3	MT-ATP6 pseudogene 14	pseudo	MTATP6P14	MT-ATP6 pseudogene 14	O	mitochondrially encoded ATP synthase 6 pseudogene 14	20201124	-
9606	107075158	MTATP6P16	-	ALS2CR3	HGNC:HGNC:52061|Ensembl:ENSG00000224299	2	2q33.1	MT-ATP6 pseudogene 16	pseudo	MTATP6P16	MT-ATP6 pseudogene 16	O	mitochondrially encoded ATP synthase 6 pseudogene 16	20201124	-
9606	107075159	MTATP6P18	-	-	HGNC:HGNC:52063|Ensembl:ENSG00000227035	7	7q11.21	MT-ATP6 pseudogene 18	pseudo	MTATP6P18	MT-ATP6 pseudogene 18	O	mitochondrially encoded ATP synthase 6 pseudogene 18	20201124	-
9606	107075160	MTND3P12	-	-	HGNC:HGNC:52072|Ensembl:ENSG00000259626	15	15q21.3	MT-ND3 pseudogene 12	pseudo	MTND3P12	MT-ND3 pseudogene 12	O	mitochondrially encoded NADH:ubiquinone oxidoreductase core subunit 3 pseudogene 12	20201124	-
9606	107075161	MTND3P19	-	-	HGNC:HGNC:52081|Ensembl:ENSG00000271480	5	5q21.1	MT-ND3 pseudogene 19	pseudo	MTND3P19	MT-ND3 pseudogene 19	O	mitochondrially encoded NADH:ubiquinone oxidoreductase core subunit 3 pseudogene 19	20201124	-
9606	107075162	MTCO3P21	-	-	HGNC:HGNC:52083|Ensembl:ENSG00000232752	1	1p22.1	MT-CO3 pseudogene 21	pseudo	MTCO3P21	MT-CO3 pseudogene 21	O	mitochondrially encoded cytochrome c oxidase III pseudogene 21	20201124	-
9606	107075163	MTCO1P20	-	-	HGNC:HGNC:52085|Ensembl:ENSG00000233764	22	22q12.3	MT-CO1 pseudogene 20	pseudo	MTCO1P20	MT-CO1 pseudogene 20	O	mitochondrially encoded cytochrome c oxidase I pseudogene 20	20201124	-
9606	107075164	MTCO1P21	-	-	HGNC:HGNC:52086|Ensembl:ENSG00000226960	1	1p22.1	MT-CO1 pseudogene 21	pseudo	MTCO1P21	MT-CO1 pseudogene 21	O	mitochondrially encoded cytochrome c oxidase I pseudogene 21	20201124	-
9606	107075165	MTCO1P22	-	-	HGNC:HGNC:52087|Ensembl:ENSG00000271207	5	5q21.1	MT-CO1 pseudogene 22	pseudo	MTCO1P22	MT-CO1 pseudogene 22	O	mitochondrially encoded cytochrome c oxidase I pseudogene 22	20201124	-
9606	107075166	MTCO1P24	-	-	HGNC:HGNC:52089|Ensembl:ENSG00000249448	5	5q15	MT-CO1 pseudogene 24	pseudo	MTCO1P24	MT-CO1 pseudogene 24	O	mitochondrially encoded cytochrome c oxidase I pseudogene 24	20201124	-
9606	107075167	MTCO1P25	-	-	HGNC:HGNC:52090|Ensembl:ENSG00000229031	7	7q11.22	MT-CO1 pseudogene 25	pseudo	MTCO1P25	MT-CO1 pseudogene 25	O	mitochondrially encoded cytochrome c oxidase I pseudogene 25	20201124	-
9606	107075168	MTCO1P27	-	-	HGNC:HGNC:52092|Ensembl:ENSG00000232579	19	19p13.2	MT-CO1 pseudogene 27	pseudo	MTCO1P27	MT-CO1 pseudogene 27	O	mitochondrially encoded cytochrome c oxidase I pseudogene 27	20201124	-
9606	107075169	MTCO1P28	-	-	HGNC:HGNC:52093|Ensembl:ENSG00000262118	16	16p13.3	MT-CO1 pseudogene 28	pseudo	MTCO1P28	MT-CO1 pseudogene 28	O	mitochondrially encoded cytochrome c oxidase I pseudogene 28	20201124	-
9606	107075170	MTCO1P30	-	-	HGNC:HGNC:52095|Ensembl:ENSG00000248729	5	5p15.32	MT-CO1 pseudogene 30	pseudo	MTCO1P30	MT-CO1 pseudogene 30	O	mitochondrially encoded cytochrome c oxidase I pseudogene 30	20201124	-
9606	107075171	MTCO1P31	-	-	HGNC:HGNC:52096|Ensembl:ENSG00000251476	5	5p15.32	MT-CO1 pseudogene 31	pseudo	MTCO1P31	MT-CO1 pseudogene 31	O	mitochondrially encoded cytochrome c oxidase I pseudogene 31	20201124	-
9606	107075172	MTCO1P40	-	-	HGNC:HGNC:52105|Ensembl:ENSG00000262902	17	17q22	MT-CO1 pseudogene 40	pseudo	MTCO1P40	MT-CO1 pseudogene 40	O	mitochondrially encoded cytochrome c oxidase I pseudogene 40	20201124	-
9606	107075173	MTCO1P43	-	-	HGNC:HGNC:52108|Ensembl:ENSG00000228898	2	2q14.1	MT-CO1 pseudogene 43	pseudo	MTCO1P43	MT-CO1 pseudogene 43	O	mitochondrially encoded cytochrome c oxidase I pseudogene 43	20201124	-
9606	107075174	MTCO1P45	-	-	HGNC:HGNC:52110|Ensembl:ENSG00000232982	2	2q24.1	MT-CO1 pseudogene 45	pseudo	MTCO1P45	MT-CO1 pseudogene 45	O	mitochondrially encoded cytochrome c oxidase I pseudogene 45	20201124	-
9606	107075175	MTCO1P46	-	-	HGNC:HGNC:52111|Ensembl:ENSG00000236007	2	2q34	MT-CO1 pseudogene 46	pseudo	MTCO1P46	MT-CO1 pseudogene 46	O	mitochondrially encoded cytochrome c oxidase I pseudogene 46	20201124	-
9606	107075176	MTCO1P48	-	-	HGNC:HGNC:52113|Ensembl:ENSG00000237055	2	2q11.1	MT-CO1 pseudogene 48	pseudo	MTCO1P48	MT-CO1 pseudogene 48	O	mitochondrially encoded cytochrome c oxidase I pseudogene 48	20201124	-
9606	107075177	MTCO1P49	-	-	HGNC:HGNC:52114|Ensembl:ENSG00000253916	8	8q24.22	MT-CO1 pseudogene 49	pseudo	MTCO1P49	MT-CO1 pseudogene 49	O	mitochondrially encoded cytochrome c oxidase I pseudogene 49	20201124	-
9606	107075178	MTCO1P54	-	-	HGNC:HGNC:52119|Ensembl:ENSG00000233311	2	2q33.2	MT-CO1 pseudogene 54	pseudo	MTCO1P54	MT-CO1 pseudogene 54	O	mitochondrially encoded cytochrome c oxidase I pseudogene 54	20201124	-
9606	107075179	MTCO1P55	-	-	HGNC:HGNC:52120|Ensembl:ENSG00000241926	7	7q34	MT-CO1 pseudogene 55	pseudo	MTCO1P55	MT-CO1 pseudogene 55	O	mitochondrially encoded cytochrome c oxidase I pseudogene 55	20201124	-
9606	107075180	MTCO3P20	-	-	HGNC:HGNC:52122|Ensembl:ENSG00000225557	22	22q12.3	MT-CO3 pseudogene 20	pseudo	MTCO3P20	MT-CO3 pseudogene 20	O	mitochondrially encoded cytochrome c oxidase III pseudogene 20	20201124	-
9606	107075181	MTCO2P5	-	-	HGNC:HGNC:52124|Ensembl:ENSG00000231766	2	2q22.2	MT-CO2 pseudogene 5	pseudo	MTCO2P5	MT-CO2 pseudogene 5	O	mitochondrially encoded cytochrome c oxidase II pseudogene 5	20201124	-
9606	107075182	MTCO3P23	-	-	HGNC:HGNC:52126|Ensembl:ENSG00000259651	15	15q21.3	MT-CO3 pseudogene 23	pseudo	MTCO3P23	MT-CO3 pseudogene 23	O	mitochondrially encoded cytochrome c oxidase III pseudogene 23	20201124	-
9606	107075183	MTCO3P27	-	-	HGNC:HGNC:52130|Ensembl:ENSG00000251430	4	4q13.1	MT-CO3 pseudogene 27	pseudo	MTCO3P27	MT-CO3 pseudogene 27	O	mitochondrially encoded cytochrome c oxidase III pseudogene 27	20201124	-
9606	107075184	MTCO3P28	-	-	HGNC:HGNC:52131|Ensembl:ENSG00000248328	4	4q13.1	MT-CO3 pseudogene 28	pseudo	MTCO3P28	MT-CO3 pseudogene 28	O	mitochondrially encoded cytochrome c oxidase III pseudogene 28	20201124	-
9606	107075185	MTCO3P29	-	-	HGNC:HGNC:52132|Ensembl:ENSG00000228069	9	9q22.31	MT-CO3 pseudogene 29	pseudo	MTCO3P29	MT-CO3 pseudogene 29	O	mitochondrially encoded cytochrome c oxidase III pseudogene 29	20201124	-
9606	107075186	MTCO3P31	-	-	HGNC:HGNC:52134|Ensembl:ENSG00000217044	6	6q25.2	MT-CO3 pseudogene 31	pseudo	MTCO3P31	MT-CO3 pseudogene 31	O	mitochondrially encoded cytochrome c oxidase III pseudogene 31	20201124	-
9606	107075187	MTCO3P38	-	-	HGNC:HGNC:52141|Ensembl:ENSG00000242456	3	3q26.1	MT-CO3 pseudogene 38	pseudo	MTCO3P38	MT-CO3 pseudogene 38	O	mitochondrially encoded cytochrome c oxidase III pseudogene 38	20201124	-
9606	107075188	MTCO3P40	-	-	HGNC:HGNC:52143|Ensembl:ENSG00000228046	9	9q21.32	MT-CO3 pseudogene 40	pseudo	MTCO3P40	MT-CO3 pseudogene 40	O	mitochondrially encoded cytochrome c oxidase III pseudogene 40	20201124	-
9606	107075189	MTCO3P42	-	-	HGNC:HGNC:52145|Ensembl:ENSG00000268391	4	4p11	MT-CO3 pseudogene 42	pseudo	MTCO3P42	MT-CO3 pseudogene 42	O	mitochondrially encoded cytochrome c oxidase III pseudogene 42	20201124	-
9606	107075190	MTCO3P43	-	-	HGNC:HGNC:52146|Ensembl:ENSG00000227788	2	2q14.2	MT-CO3 pseudogene 43	pseudo	MTCO3P43	MT-CO3 pseudogene 43	O	mitochondrially encoded cytochrome c oxidase III pseudogene 43	20201124	-
9606	107075191	MTCO2P21	-	-	HGNC:HGNC:52150|Ensembl:ENSG00000236689	1	1p22.1	MT-CO2 pseudogene 21	pseudo	MTCO2P21	MT-CO2 pseudogene 21	O	mitochondrially encoded cytochrome c oxidase II pseudogene 21	20201124	-
9606	107075192	MTCO2P23	-	-	HGNC:HGNC:52152|Ensembl:ENSG00000235803	10	10q22.1	MT-CO2 pseudogene 23	pseudo	MTCO2P23	MT-CO2 pseudogene 23	O	mitochondrially encoded cytochrome c oxidase II pseudogene 23	20201124	-
9606	107075193	MTCO2P24	-	-	HGNC:HGNC:52153|Ensembl:ENSG00000249990	5	5q15	MT-CO2 pseudogene 24	pseudo	MTCO2P24	MT-CO2 pseudogene 24	O	mitochondrially encoded cytochrome c oxidase II pseudogene 24	20201124	-
9606	107075194	MTCO2P29	-	-	HGNC:HGNC:52158|Ensembl:ENSG00000243257	3	3q13.33	MT-CO2 pseudogene 29	pseudo	MTCO2P29	MT-CO2 pseudogene 29	O	mitochondrially encoded cytochrome c oxidase II pseudogene 29	20201124	-
9606	107075195	MTCO2P30	-	-	HGNC:HGNC:52159|Ensembl:ENSG00000250808	5	5p15.32	MT-CO2 pseudogene 30	pseudo	MTCO2P30	MT-CO2 pseudogene 30	O	mitochondrially encoded cytochrome c oxidase II pseudogene 30	20201124	-
9606	107075196	MTCO2P32	-	-	HGNC:HGNC:52161|Ensembl:ENSG00000248951	5	5p15.33	MT-CO2 pseudogene 32	pseudo	MTCO2P32	MT-CO2 pseudogene 32	O	mitochondrially encoded cytochrome c oxidase II pseudogene 32	20201124	-
9606	107075197	MTCO2P33	-	-	HGNC:HGNC:52162|Ensembl:ENSG00000217083	6	6p22.3	MT-CO2 pseudogene 33	pseudo	MTCO2P33	MT-CO2 pseudogene 33	O	mitochondrially encoded cytochrome c oxidase II pseudogene 33	20201124	-
9606	107075198	MTND3P21	-	-	HGNC:HGNC:52167|Ensembl:ENSG00000235794	1	1p22.1	MT-ND3 pseudogene 21	pseudo	MTND3P21	MT-ND3 pseudogene 21	O	mitochondrially encoded NADH:ubiquinone oxidoreductase core subunit 3 pseudogene 21	20201124	-
9606	107075199	MTND3P24	-	-	HGNC:HGNC:52170	4	4q13.1	MT-ND3 pseudogene 24	pseudo	MTND3P24	MT-ND3 pseudogene 24	O	mitochondrially encoded NADH:ubiquinone oxidoreductase core subunit 3 pseudogene 24	20200501	-
9606	107075200	MTND6P32	-	-	HGNC:HGNC:52173|Ensembl:ENSG00000227649	X	Xq22.1	MT-ND6 pseudogene 32	pseudo	MTND6P32	MT-ND6 pseudogene 32	O	mitochondrially encoded NADH:ubiquinone oxidoreductase core subunit 6 pseudogene 32	20201124	-
9606	107075201	MTATP6P20	-	-	HGNC:HGNC:52176|Ensembl:ENSG00000237948	22	22q12.3	MT-ATP6 pseudogene 20	pseudo	MTATP6P20	MT-ATP6 pseudogene 20	O	mitochondrially encoded ATP synthase 6 pseudogene 20	20201124	-
9606	107075202	MTATP6P22	-	-	HGNC:HGNC:52178	3	3q13.12	MT-ATP6 pseudogene 22	pseudo	MTATP6P22	MT-ATP6 pseudogene 22	O	mitochondrially encoded ATP synthase 6 pseudogene 22	20200501	-
9606	107075203	MTATP6P25	-	-	HGNC:HGNC:52181|Ensembl:ENSG00000262095	6	6q15	MT-ATP6 pseudogene 25	pseudo	MTATP6P25	MT-ATP6 pseudogene 25	O	mitochondrially encoded ATP synthase 6 pseudogene 25	20201124	-
9606	107075204	MTATP6P27	-	-	HGNC:HGNC:52183|Ensembl:ENSG00000234003	19	19p13.2	MT-ATP6 pseudogene 27	pseudo	MTATP6P27	MT-ATP6 pseudogene 27	O	mitochondrially encoded ATP synthase 6 pseudogene 27	20201124	-
9606	107075205	MTATP6P31	-	-	HGNC:HGNC:52186	6	6q25.2	MT-ATP6 pseudogene 31	pseudo	MTATP6P31	MT-ATP6 pseudogene 31	O	mitochondrially encoded ATP synthase 6 pseudogene 31	20200501	-
9606	107075207	NDUFA8P1	-	-	HGNC:HGNC:52264|Ensembl:ENSG00000271710	10	10q22.2	NADH:ubiquinone oxidoreductase subunit A8 pseudogene 1	pseudo	NDUFA8P1	NADH:ubiquinone oxidoreductase subunit A8 pseudogene 1	O	-	20201124	-
9606	107075208	NDUFB2P1	-	-	HGNC:HGNC:52266|Ensembl:ENSG00000249074	4	4q32.1	NADH:ubiquinone oxidoreductase subunit B2 pseudogene 2	pseudo	NDUFB2P1	NADH:ubiquinone oxidoreductase subunit B2 pseudogene 2	O	-	20201124	-
9606	107075209	NDUFS6P1	-	-	HGNC:HGNC:52274|Ensembl:ENSG00000241905	3	3q22.2	NADH:ubiquinone oxidoreductase subunit S6 pseudogene 1	pseudo	NDUFS6P1	NADH:ubiquinone oxidoreductase subunit S6 pseudogene 1	O	-	20201124	-
9606	107075210	MTND4LP16	-	ALS2CR3	HGNC:HGNC:42250	2	2q33.1	MT-ND4L pseudogene 16	pseudo	MTND4LP16	MT-ND4L pseudogene 16	O	mitochondrially encoded NADH:ubiquinone oxidoreductase core subunit 4L pseudogene 16	20200510	-
9606	107075211	NDUFB4P9	-	-	HGNC:HGNC:45257|Ensembl:ENSG00000249754	4	4q31.1	NADH:ubiquinone oxidoreductase subunit B4 pseudogene 9	pseudo	NDUFB4P9	NADH:ubiquinone oxidoreductase subunit B4 pseudogene 9	O	-	20201124	-
9606	107075212	RPL12P50	-	-	HGNC:HGNC:51942	X	Xq28	ribosomal protein L12 pseudogene 50	pseudo	RPL12P50	ribosomal protein L12 pseudogene 50	O	-	20201124	-
9606	107075213	MTCYBP17	-	-	HGNC:HGNC:51970|Ensembl:ENSG00000249247	4	4q32.1	MT-CYB pseudogene 17	pseudo	MTCYBP17	MT-CYB pseudogene 17	O	mitochondrially encoded cytochrome b pseudogene 17	20201124	-
9606	107075214	MTCO2P11	-	-	HGNC:HGNC:52027|Ensembl:ENSG00000235917	9	9p24.1	MT-CO2 pseudogene 11	pseudo	MTCO2P11	MT-CO2 pseudogene 11	O	mitochondrially encoded cytochrome c oxidase II pseudogene 11	20201124	-
9606	107075215	MTCO3P18	-	-	HGNC:HGNC:52048|Ensembl:ENSG00000227661	2	2q21.1	MT-CO3 pseudogene 18	pseudo	MTCO3P18	MT-CO3 pseudogene 18	O	mitochondrially encoded cytochrome c oxidase III pseudogene 18	20201124	-
9606	107075216	MTCO3P4	-	-	HGNC:HGNC:52079|Ensembl:ENSG00000228851	7	7p11.2	MT-CO3 pseudogene 4	pseudo	MTCO3P4	MT-CO3 pseudogene 4	O	mitochondrially encoded cytochrome c oxidase III pseudogene 4	20201124	-
9606	107075217	MTCO3P24	-	-	HGNC:HGNC:52127|Ensembl:ENSG00000262158	16	16p13.13	MT-CO3 pseudogene 24	pseudo	MTCO3P24	MT-CO3 pseudogene 24	O	mitochondrially encoded cytochrome c oxidase III pseudogene 24	20201124	-
9606	107075218	MTCO3P45	-	-	HGNC:HGNC:52148|Ensembl:ENSG00000232128	2	2q11.1	MT-CO3 pseudogene 45	pseudo	MTCO3P45	MT-CO3 pseudogene 45	O	mitochondrially encoded cytochrome c oxidase III pseudogene 45	20201124	-
9606	107075219	LAPTM4BP2	-	-	HGNC:HGNC:51935	3	3p13	lysosomal protein transmembrane 4 beta pseudogene 2	pseudo	LAPTM4BP2	lysosomal protein transmembrane 4 beta pseudogene 2	O	-	20201124	-
9606	107075220	MTCYBP8	-	-	HGNC:HGNC:51965|Ensembl:ENSG00000233550	2	2q21.1	MT-CYB pseudogene 8	pseudo	MTCYBP8	MT-CYB pseudogene 8	O	mitochondrially encoded cytochrome b pseudogene 8	20201124	-
9606	107075221	MTCYBP22	-	-	HGNC:HGNC:51979|Ensembl:ENSG00000270232	5	5q21.1	MT-CYB pseudogene 22	pseudo	MTCYBP22	MT-CYB pseudogene 22	O	mitochondrially encoded cytochrome b pseudogene 22	20201124	-
9606	107075222	MTCO1P17	-	-	HGNC:HGNC:52019|Ensembl:ENSG00000223619	2	2q33.2	MT-CO1 pseudogene 17	pseudo	MTCO1P17	MT-CO1 pseudogene 17	O	mitochondrially encoded cytochrome c oxidase I pseudogene 17	20201124	-
9606	107075223	MTCO2P19	-	-	HGNC:HGNC:52035|Ensembl:ENSG00000237628	X	Xq22.1	MT-CO2 pseudogene 19	pseudo	MTCO2P19	MT-CO2 pseudogene 19	O	mitochondrially encoded cytochrome c oxidase II pseudogene 19	20201124	-
9606	107075224	MTCO3P13	-	-	HGNC:HGNC:52043|Ensembl:ENSG00000264316	17	17p11.2	MT-CO3 pseudogene 13	pseudo	MTCO3P13	MT-CO3 pseudogene 13	O	mitochondrially encoded cytochrome c oxidase III pseudogene 13	20201124	-
9606	107075225	MTCO1P29	-	-	HGNC:HGNC:52094|Ensembl:ENSG00000240452	3	3q13.33	MT-CO1 pseudogene 29	pseudo	MTCO1P29	MT-CO1 pseudogene 29	O	mitochondrially encoded cytochrome c oxidase I pseudogene 29	20201124	-
9606	107075226	MTCO1P44	-	-	HGNC:HGNC:52109|Ensembl:ENSG00000227149	2	2q22.1	MT-CO1 pseudogene 44	pseudo	MTCO1P44	MT-CO1 pseudogene 44	O	mitochondrially encoded cytochrome c oxidase I pseudogene 44	20201124	-
9606	107075227	MTCO1P52	-	-	HGNC:HGNC:52117|Ensembl:ENSG00000229760	X	Xp11.21	MT-CO1 pseudogene 52	pseudo	MTCO1P52	MT-CO1 pseudogene 52	O	mitochondrially encoded cytochrome c oxidase I pseudogene 52	20201124	-
9606	107075228	MTCO3P5	-	-	HGNC:HGNC:52123|Ensembl:ENSG00000225476	2	2q22.2	MT-CO3 pseudogene 5	pseudo	MTCO3P5	MT-CO3 pseudogene 5	O	mitochondrially encoded cytochrome c oxidase III pseudogene 5	20201124	-
9606	107075229	MTCO3P30	-	-	HGNC:HGNC:52133|Ensembl:ENSG00000229080	9	9p21.1	MT-CO3 pseudogene 30	pseudo	MTCO3P30	MT-CO3 pseudogene 30	O	mitochondrially encoded cytochrome c oxidase III pseudogene 30	20201124	-
9606	107075230	MTCO2P20	-	-	HGNC:HGNC:52149|Ensembl:ENSG00000231576	22	22q12.3	MT-CO2 pseudogene 20	pseudo	MTCO2P20	MT-CO2 pseudogene 20	O	mitochondrially encoded cytochrome c oxidase II pseudogene 20	20201124	-
9606	107075231	MTCYBP32	-	-	HGNC:HGNC:52174|Ensembl:ENSG00000229794	X	Xq22.1	MT-CYB pseudogene 32	pseudo	MTCYBP32	MT-CYB pseudogene 32	O	mitochondrially encoded cytochrome b pseudogene 32	20201124	-
9606	107075232	MTATP6P24	-	-	HGNC:HGNC:52180|Ensembl:ENSG00000262381	16	16p13.13	MT-ATP6 pseudogene 24	pseudo	MTATP6P24	MT-ATP6 pseudogene 24	O	mitochondrially encoded ATP synthase 6 pseudogene 24	20201124	-
9606	107075233	NDUFB9P1	-	-	HGNC:HGNC:52269	5	5q13.2	NADH:ubiquinone oxidoreductase subunit B9 pseudogene 1	pseudo	NDUFB9P1	NADH:ubiquinone oxidoreductase subunit B9 pseudogene 1	O	-	20200501	-
9606	107075234	MTCO1P35	-	-	HGNC:HGNC:52100	3	3q13.12	MT-CO1 pseudogene 35	pseudo	MTCO1P35	MT-CO1 pseudogene 35	O	mitochondrially encoded cytochrome c oxidase I pseudogene 35	20200501	-
9606	107075235	MTND4LP5	-	-	HGNC:HGNC:42239	5	5q21.1	MT-ND4L pseudogene 5	pseudo	MTND4LP5	MT-ND4L pseudogene 5	O	mitochondrially encoded NADH:ubiquinone oxidoreductase core subunit 4L pseudogene 5	20200501	-
9606	107075236	MTND4LP7	-	-	HGNC:HGNC:42241	9	9q22.31	MT-ND4L pseudogene 7	pseudo	MTND4LP7	MT-ND4L pseudogene 7	O	mitochondrially encoded NADH:ubiquinone oxidoreductase core subunit 4L pseudogene 7	20200510	-
9606	107075237	MTND4LP9	-	-	HGNC:HGNC:42243|Ensembl:ENSG00000227795	3	3p24.1	MT-ND4L pseudogene 9	pseudo	MTND4LP9	MT-ND4L pseudogene 9	O	mitochondrially encoded NADH:ubiquinone oxidoreductase core subunit 4L pseudogene 9	20201124	-
9606	107075238	MTND4LP11	-	-	HGNC:HGNC:42245|Ensembl:ENSG00000234163	10	10p11.22	MT-ND4L pseudogene 11	pseudo	MTND4LP11	MT-ND4L pseudogene 11	O	mitochondrially encoded NADH:ubiquinone oxidoreductase core subunit 4L pseudogene 11	20201124	-
9606	107075239	MTND4LP12	-	-	HGNC:HGNC:42246	2	2q22.2	MT-ND4L pseudogene 12	pseudo	MTND4LP12	MT-ND4L pseudogene 12	O	mitochondrially encoded NADH:ubiquinone oxidoreductase core subunit 4L pseudogene 12	20200501	-
9606	107075240	MTND4LP17	-	-	HGNC:HGNC:42251|Ensembl:ENSG00000241221	2	2q33.2	MT-ND4L pseudogene 17	pseudo	MTND4LP17	MT-ND4L pseudogene 17	O	mitochondrially encoded NADH:ubiquinone oxidoreductase core subunit 4L pseudogene 17	20201124	-
9606	107075241	MTND4LP19	-	-	HGNC:HGNC:42253|Ensembl:ENSG00000219087	6	6q15	MT-ND4L pseudogene 19	pseudo	MTND4LP19	MT-ND4L pseudogene 19	O	mitochondrially encoded NADH:ubiquinone oxidoreductase core subunit 4L pseudogene 19	20201124	-
9606	107075242	MTND4LP20	-	-	HGNC:HGNC:42254|Ensembl:ENSG00000220514	6	6q25.2	MT-ND4L pseudogene 20	pseudo	MTND4LP20	MT-ND4L pseudogene 20	O	mitochondrially encoded NADH:ubiquinone oxidoreductase core subunit 4L pseudogene 20	20201124	-
9606	107075243	MTND4LP25	-	-	HGNC:HGNC:42259|Ensembl:ENSG00000260067	16	16q12.1	MT-ND4L pseudogene 25	pseudo	MTND4LP25	MT-ND4L pseudogene 25	O	mitochondrially encoded NADH:ubiquinone oxidoreductase core subunit 4L pseudogene 25	20201124	-
9606	107075244	MTND4LP30	-	-	HGNC:HGNC:42264	5	5q31.1	MT-ND4L pseudogene 30	pseudo	MTND4LP30	MT-ND4L pseudogene 30	O	mitochondrially encoded NADH:ubiquinone oxidoreductase core subunit 4L pseudogene 30	20200501	-
9606	107075245	MTND4LP3	-	-	HGNC:HGNC:42265|Ensembl:ENSG00000239632	3	3q13.12	MT-ND4L pseudogene 3	pseudo	MTND4LP3	MT-ND4L pseudogene 3	O	mitochondrially encoded NADH:ubiquinone oxidoreductase core subunit 4L pseudogene 3	20201124	-
9606	107075246	NDUFB4P8	-	-	HGNC:HGNC:45256|Ensembl:ENSG00000223663	1	1p36.33	NADH:ubiquinone oxidoreductase subunit B4 pseudogene 8	pseudo	NDUFB4P8	NADH:ubiquinone oxidoreductase subunit B4 pseudogene 8	O	-	20201124	-
9606	107075247	NDUFB4P11	-	-	HGNC:HGNC:45259|Ensembl:ENSG00000259374	14	14q32.32	NADH:ubiquinone oxidoreductase subunit B4 pseudogene 11	pseudo	NDUFB4P11	NADH:ubiquinone oxidoreductase subunit B4 pseudogene 11	O	-	20201124	-
9606	107075248	RARRES2P11	-	-	HGNC:HGNC:51743	20	20q11.1	retinoic acid receptor responder 2 pseudogene 11	pseudo	RARRES2P11	retinoic acid receptor responder 2 pseudogene 11	O	retinoic acid receptor responder (tazarotene induced) 2 pseudogene 11	20201124	-
9606	107075249	RPSAP71	-	-	HGNC:HGNC:51924|Ensembl:ENSG00000254256	5	5q35.1	ribosomal protein SA pseudogene 71	pseudo	RPSAP71	ribosomal protein SA pseudogene 71	O	-	20201124	-
9606	107075250	RPSAP73	-	-	HGNC:HGNC:51926|Ensembl:ENSG00000274319	7	7p22.1	ribosomal protein SA pseudogene 73	pseudo	RPSAP73	ribosomal protein SA pseudogene 73	O	-	20201124	-
9606	107075251	RPL12P46	-	-	HGNC:HGNC:51938|Ensembl:ENSG00000255903	11	11q23.3	ribosomal protein L12 pseudogene 46	pseudo	RPL12P46	ribosomal protein L12 pseudogene 46	O	-	20201124	-
9606	107075252	RPL12P49	-	-	HGNC:HGNC:51941|Ensembl:ENSG00000230180	X	Xp22.2	ribosomal protein L12 pseudogene 49	pseudo	RPL12P49	ribosomal protein L12 pseudogene 49	O	-	20201124	-
9606	107075253	MTND4P33	-	-	HGNC:HGNC:51947|Ensembl:ENSG00000258762	14	14q31.2	MT-ND4 pseudogene 33	pseudo	MTND4P33	MT-ND4 pseudogene 33	O	mitochondrially encoded NADH:ubiquinone oxidoreductase core subunit 4 pseudogene 33	20201124	-
9606	107075254	MTND5P32	-	-	HGNC:HGNC:51951|Ensembl:ENSG00000259379	15	15q21.3	MT-ND5 pseudogene 32	pseudo	MTND5P32	MT-ND5 pseudogene 32	O	mitochondrially encoded NADH:ubiquinone oxidoreductase core subunit 5 pseudogene 32	20201124	-
9606	107075255	MTND5P34	-	-	HGNC:HGNC:51953|Ensembl:ENSG00000260147	16	16q12.2	MT-ND5 pseudogene 34	pseudo	MTND5P34	MT-ND5 pseudogene 34	O	mitochondrially encoded NADH:ubiquinone oxidoreductase core subunit 5 pseudogene 34	20201124	-
9606	107075256	MTND5P40	-	-	HGNC:HGNC:51959	15	15q21.1	MT-ND5 pseudogene 40	pseudo	MTND5P40	MT-ND5 pseudogene 40	O	mitochondrially encoded NADH:ubiquinone oxidoreductase core subunit 5 pseudogene 40	20201124	-
9606	107075257	MTCYBP7	-	-	HGNC:HGNC:51964|Ensembl:ENSG00000227789	2	2p12	MT-CYB pseudogene 7	pseudo	MTCYBP7	MT-CYB pseudogene 7	O	mitochondrially encoded cytochrome b pseudogene 7	20201124	-
9606	107075258	MTCYBP15	-	-	HGNC:HGNC:51968|Ensembl:ENSG00000232154	1	1q43	MT-CYB pseudogene 15	pseudo	MTCYBP15	MT-CYB pseudogene 15	O	mitochondrially encoded cytochrome b pseudogene 15	20201124	-
9606	107075259	MTCYBP6	-	-	HGNC:HGNC:51974	7	7q31.2	MT-CYB pseudogene 6	pseudo	MTCYBP6	MT-CYB pseudogene 6	O	mitochondrially encoded cytochrome b pseudogene 6	20200501	-
9606	107075260	MTCYBP21	-	-	HGNC:HGNC:51977|Ensembl:ENSG00000224747	21	21q22.3	MT-CYB pseudogene 21	pseudo	MTCYBP21	MT-CYB pseudogene 21	O	mitochondrially encoded cytochrome b pseudogene 21	20201124	-
9606	107075261	MTND6P22	-	-	HGNC:HGNC:51978|Ensembl:ENSG00000270230	5	5q21.1	MT-ND6 pseudogene 22	pseudo	MTND6P22	MT-ND6 pseudogene 22	O	mitochondrially encoded NADH:ubiquinone oxidoreductase core subunit 6 pseudogene 22	20201124	-
9606	107075262	MTND6P25	-	-	HGNC:HGNC:51984|Ensembl:ENSG00000255316	11	11q14.1	MT-ND6 pseudogene 25	pseudo	MTND6P25	MT-ND6 pseudogene 25	O	mitochondrially encoded NADH:ubiquinone oxidoreductase core subunit 6 pseudogene 25	20201124	-
9606	107075263	MTCO1P7	-	-	HGNC:HGNC:52009|Ensembl:ENSG00000236211	2	2q21.1	MT-CO1 pseudogene 7	pseudo	MTCO1P7	MT-CO1 pseudogene 7	O	mitochondrially encoded cytochrome c oxidase I pseudogene 7	20201124	-
9606	107075264	MTCO1P11	-	-	HGNC:HGNC:52013|Ensembl:ENSG00000224083	9	9p24.1	MT-CO1 pseudogene 11	pseudo	MTCO1P11	MT-CO1 pseudogene 11	O	mitochondrially encoded cytochrome c oxidase I pseudogene 11	20201124	-
9606	107075265	MTCO1P15	-	-	HGNC:HGNC:52017|Ensembl:ENSG00000255350	11	11q22.3	MT-CO1 pseudogene 15	pseudo	MTCO1P15	MT-CO1 pseudogene 15	O	mitochondrially encoded cytochrome c oxidase I pseudogene 15	20201124	-
9606	107075266	MTCO2P6	-	-	HGNC:HGNC:52022|Ensembl:ENSG00000240951	3	3p11.1	MT-CO2 pseudogene 6	pseudo	MTCO2P6	MT-CO2 pseudogene 6	O	mitochondrially encoded cytochrome c oxidase II pseudogene 6	20201124	-
9606	107075267	MTCO2P9	-	-	HGNC:HGNC:52025|Ensembl:ENSG00000249386	4	4q32.1	MT-CO2 pseudogene 9	pseudo	MTCO2P9	MT-CO2 pseudogene 9	O	mitochondrially encoded cytochrome c oxidase II pseudogene 9	20201124	-
9606	107075268	MTCO2P17	-	-	HGNC:HGNC:52033|Ensembl:ENSG00000233888	2	2q33.2	MT-CO2 pseudogene 17	pseudo	MTCO2P17	MT-CO2 pseudogene 17	O	mitochondrially encoded cytochrome c oxidase II pseudogene 17	20201124	-
9606	107075269	MTCO3P9	-	-	HGNC:HGNC:52039|Ensembl:ENSG00000249698	4	4q32.1	MT-CO3 pseudogene 9	pseudo	MTCO3P9	MT-CO3 pseudogene 9	O	mitochondrially encoded cytochrome c oxidase III pseudogene 9	20201124	-
9606	107075270	MTCO3P12	-	-	HGNC:HGNC:52042|Ensembl:ENSG00000198744	1	1p36.33	MT-CO3 pseudogene 12	pseudo	MTCO3P12	MT-CO3 pseudogene 12	O	mitochondrially encoded cytochrome c oxidase III pseudogene 12	20201124	-
9606	107075271	MTCO3P17	-	-	HGNC:HGNC:52047|Ensembl:ENSG00000237542	2	2q33.2	MT-CO3 pseudogene 17	pseudo	MTCO3P17	MT-CO3 pseudogene 17	O	mitochondrially encoded cytochrome c oxidase III pseudogene 17	20201124	-
9606	107075272	MTATP6P13	-	-	HGNC:HGNC:52058|Ensembl:ENSG00000229842	1	1p22.1	MT-ATP6 pseudogene 13	pseudo	MTATP6P13	MT-ATP6 pseudogene 13	O	mitochondrially encoded ATP synthase 6 pseudogene 13	20201124	-
9606	107075273	MTATP6P15	-	-	HGNC:HGNC:52060|Ensembl:ENSG00000254931	11	11q22.3	MT-ATP6 pseudogene 15	pseudo	MTATP6P15	MT-ATP6 pseudogene 15	O	mitochondrially encoded ATP synthase 6 pseudogene 15	20201124	-
9606	107075274	MTATP6P17	-	-	HGNC:HGNC:52062|Ensembl:ENSG00000235433	2	2q33.2	MT-ATP6 pseudogene 17	pseudo	MTATP6P17	MT-ATP6 pseudogene 17	O	mitochondrially encoded ATP synthase 6 pseudogene 17	20201124	-
9606	107075275	MTATP6P19	-	-	HGNC:HGNC:52064|Ensembl:ENSG00000228316	X	Xq22.1	MT-ATP6 pseudogene 19	pseudo	MTATP6P19	MT-ATP6 pseudogene 19	O	mitochondrially encoded ATP synthase 6 pseudogene 19	20201124	-
9606	107075276	MTND2P38	-	-	HGNC:HGNC:52069|Ensembl:ENSG00000253828	8	8q11.1	MT-ND2 pseudogene 38	pseudo	MTND2P38	MT-ND2 pseudogene 38	O	mitochondrially encoded NADH:ubiquinone oxidoreductase core subunit 2 pseudogene 38	20201124	-
9606	107075277	MTND3P13	-	-	HGNC:HGNC:52073|Ensembl:ENSG00000263196	16	16p13.13	MT-ND3 pseudogene 13	pseudo	MTND3P13	MT-ND3 pseudogene 13	O	mitochondrially encoded NADH:ubiquinone oxidoreductase core subunit 3 pseudogene 13	20201124	-
9606	107075278	MTND3P16	-	ALS2CR3	HGNC:HGNC:52076|Ensembl:ENSG00000224590	2	2q33.1	MT-ND3 pseudogene 16	pseudo	MTND3P16	MT-ND3 pseudogene 16	O	mitochondrially encoded NADH:ubiquinone oxidoreductase core subunit 3 pseudogene 16	20201124	-
9606	107075279	MTND3P17	-	-	HGNC:HGNC:52077|Ensembl:ENSG00000233134	2	2q33.2	MT-ND3 pseudogene 17	pseudo	MTND3P17	MT-ND3 pseudogene 17	O	mitochondrially encoded NADH:ubiquinone oxidoreductase core subunit 3 pseudogene 17	20201124	-
9606	107075280	MTND2P40	-	-	HGNC:HGNC:52084|Ensembl:ENSG00000236483	19	19p13.2	MT-ND2 pseudogene 40	pseudo	MTND2P40	MT-ND2 pseudogene 40	O	mitochondrially encoded NADH:ubiquinone oxidoreductase core subunit 2 pseudogene 40	20201124	-
9606	107075281	MTCO1P23	-	-	HGNC:HGNC:52088|Ensembl:ENSG00000235524	10	10q22.1	MT-CO1 pseudogene 23	pseudo	MTCO1P23	MT-CO1 pseudogene 23	O	mitochondrially encoded cytochrome c oxidase I pseudogene 23	20201124	-
9606	107075282	MTCO1P39	-	-	HGNC:HGNC:52104|Ensembl:ENSG00000224254	17	17p11.2	MT-CO1 pseudogene 39	pseudo	MTCO1P39	MT-CO1 pseudogene 39	O	mitochondrially encoded cytochrome c oxidase I pseudogene 39	20201124	-
9606	107075283	MTCO1P42	-	-	HGNC:HGNC:52107|Ensembl:ENSG00000230327	2	2p16.3	MT-CO1 pseudogene 42	pseudo	MTCO1P42	MT-CO1 pseudogene 42	O	mitochondrially encoded cytochrome c oxidase I pseudogene 42	20201124	-
9606	107075284	MTCO1P47	-	-	HGNC:HGNC:52112|Ensembl:ENSG00000254241	8	8q23.2	MT-CO1 pseudogene 47	pseudo	MTCO1P47	MT-CO1 pseudogene 47	O	mitochondrially encoded cytochrome c oxidase I pseudogene 47	20201124	-
9606	107075285	MTCO1P53	-	-	HGNC:HGNC:52118|Ensembl:ENSG00000230916	X	Xq25	MT-CO1 pseudogene 53	pseudo	MTCO1P53	MT-CO1 pseudogene 53	O	mitochondrially encoded cytochrome c oxidase I pseudogene 53	20201124	-
9606	107075286	MTCO1P56	-	-	HGNC:HGNC:52121|Ensembl:ENSG00000220340	6	6q15	MT-CO1 pseudogene 56	pseudo	MTCO1P56	MT-CO1 pseudogene 56	O	mitochondrially encoded cytochrome c oxidase I pseudogene 56	20201124	-
9606	107075287	MTCO3P35	-	-	HGNC:HGNC:52138|Ensembl:ENSG00000242836	3	3q13.12	MT-CO3 pseudogene 35	pseudo	MTCO3P35	MT-CO3 pseudogene 35	O	mitochondrially encoded cytochrome c oxidase III pseudogene 35	20201124	-
9606	107075288	MTCO3P41	-	-	HGNC:HGNC:52144|Ensembl:ENSG00000237466	7	7q11.22	MT-CO3 pseudogene 41	pseudo	MTCO3P41	MT-CO3 pseudogene 41	O	mitochondrially encoded cytochrome c oxidase III pseudogene 41	20201124	-
9606	107075289	MTCO3P44	-	-	HGNC:HGNC:52147|Ensembl:ENSG00000248654	4	4p15.2	MT-CO3 pseudogene 44	pseudo	MTCO3P44	MT-CO3 pseudogene 44	O	mitochondrially encoded cytochrome c oxidase III pseudogene 44	20201124	-
9606	107075290	MTCO2P25	-	-	HGNC:HGNC:52154|Ensembl:ENSG00000230654	7	7q11.22	MT-CO2 pseudogene 25	pseudo	MTCO2P25	MT-CO2 pseudogene 25	O	mitochondrially encoded cytochrome c oxidase II pseudogene 25	20201124	-
9606	107075291	MTCO2P27	-	-	HGNC:HGNC:52156|Ensembl:ENSG00000230321	19	19p13.2	MT-CO2 pseudogene 27	pseudo	MTCO2P27	MT-CO2 pseudogene 27	O	mitochondrially encoded cytochrome c oxidase II pseudogene 27	20201124	-
9606	107075292	MTCO2P31	-	-	HGNC:HGNC:52160|Ensembl:ENSG00000217160	6	6q25.2	MT-CO2 pseudogene 31	pseudo	MTCO2P31	MT-CO2 pseudogene 31	O	mitochondrially encoded cytochrome c oxidase II pseudogene 31	20201124	-
9606	107075293	MTCO3P46	-	-	HGNC:HGNC:52165|Ensembl:ENSG00000235761	1	1q42.3	MT-CO3 pseudogene 46	pseudo	MTCO3P46	MT-CO3 pseudogene 46	O	mitochondrially encoded cytochrome c oxidase III pseudogene 46	20201124	-
9606	107075294	MTND3P20	-	-	HGNC:HGNC:52166|Ensembl:ENSG00000220733	6	6q25.2	MT-ND3 pseudogene 20	pseudo	MTND3P20	MT-ND3 pseudogene 20	O	mitochondrially encoded NADH:ubiquinone oxidoreductase core subunit 3 pseudogene 20	20201124	-
9606	107075295	MTND3P23	-	-	HGNC:HGNC:52169|Ensembl:ENSG00000238288	9	9q22.31	MT-ND3 pseudogene 23	pseudo	MTND3P23	MT-ND3 pseudogene 23	O	mitochondrially encoded NADH:ubiquinone oxidoreductase core subunit 3 pseudogene 23	20201124	-
9606	107075296	MTND4LP31	-	-	HGNC:HGNC:52171	4	4q13.1	MT-ND4L pseudogene 31	pseudo	MTND4LP31	MT-ND4L pseudogene 31	O	mitochondrially encoded NADH:ubiquinone oxidoreductase core subunit 4L pseudogene 31	20200501	-
9606	107075297	MTND3P25	-	-	HGNC:HGNC:52172|Ensembl:ENSG00000249192	5	5q31.1	MT-ND3 pseudogene 25	pseudo	MTND3P25	MT-ND3 pseudogene 25	O	mitochondrially encoded NADH:ubiquinone oxidoreductase core subunit 3 pseudogene 25	20201124	-
9606	107075298	MTND6P33	-	-	HGNC:HGNC:52175|Ensembl:ENSG00000262107	16	16p13.13	MT-ND6 pseudogene 33	pseudo	MTND6P33	MT-ND6 pseudogene 33	O	mitochondrially encoded NADH:ubiquinone oxidoreductase core subunit 6 pseudogene 33	20201124	-
9606	107075299	MTATP6P21	-	-	HGNC:HGNC:52177|Ensembl:ENSG00000226392	7	7q11.22	MT-ATP6 pseudogene 21	pseudo	MTATP6P21	MT-ATP6 pseudogene 21	O	mitochondrially encoded ATP synthase 6 pseudogene 21	20201124	-
9606	107075300	MTATP6P23	-	-	HGNC:HGNC:52179|Ensembl:ENSG00000230755	10	10q22.1	MT-ATP6 pseudogene 23	pseudo	MTATP6P23	MT-ATP6 pseudogene 23	O	mitochondrially encoded ATP synthase 6 pseudogene 23	20201124	-
9606	107075301	MTATP6P26	-	-	HGNC:HGNC:52182|Ensembl:ENSG00000236878	2	2q14.2	MT-ATP6 pseudogene 26	pseudo	MTATP6P26	MT-ATP6 pseudogene 26	O	mitochondrially encoded ATP synthase 6 pseudogene 26	20201124	-
9606	107075302	MTATP6P30	-	-	HGNC:HGNC:52185|Ensembl:ENSG00000226998	9	9p21.1	MT-ATP6 pseudogene 30	pseudo	MTATP6P30	MT-ATP6 pseudogene 30	O	mitochondrially encoded ATP synthase 6 pseudogene 30	20201124	-
9606	107075303	NDUFAB1P1	-	-	HGNC:HGNC:52265|Ensembl:ENSG00000217767	6	6q13	NADH:ubiquinone oxidoreductase subunit AB1 pseudogene 1	pseudo	NDUFAB1P1	NADH:ubiquinone oxidoreductase subunit AB1 pseudogene 1	O	-	20201124	-
9606	107075304	NDUFB10P2	-	-	HGNC:HGNC:52273|Ensembl:ENSG00000261624	7	7q34	NADH:ubiquinone oxidoreductase subunit B10 pseudogene 2	pseudo	NDUFB10P2	NADH:ubiquinone oxidoreductase subunit B10 pseudogene 2	O	-	20201124	-
9606	107075305	MTND4LP14	-	-	HGNC:HGNC:42248	2	2q14.2	MT-ND4L pseudogene 14	pseudo	MTND4LP14	MT-ND4L pseudogene 14	O	mitochondrially encoded NADH:ubiquinone oxidoreductase core subunit 4L pseudogene 14	20200501	-
9606	107075306	MTND4LP21	-	-	HGNC:HGNC:42255|Ensembl:ENSG00000231582	1	1q42.3	MT-ND4L pseudogene 21	pseudo	MTND4LP21	MT-ND4L pseudogene 21	O	mitochondrially encoded NADH:ubiquinone oxidoreductase core subunit 4L pseudogene 21	20201124	-
9606	107075307	RHOXF1P3	-	-	HGNC:HGNC:51612	X	Xq24	Rhox homeobox family member 1 pseudogene 3	pseudo	RHOXF1P3	Rhox homeobox family member 1 pseudogene 3	O	-	20201124	-
9606	107075308	MTND4P34	-	-	HGNC:HGNC:51948	16	16p13.13	MT-ND4 pseudogene 34	pseudo	MTND4P34	MT-ND4 pseudogene 34	O	mitochondrially encoded NADH:ubiquinone oxidoreductase core subunit 4 pseudogene 34	20201124	-
9606	107075309	MTND5P41	-	-	HGNC:HGNC:51972|Ensembl:ENSG00000253685	8	8p12	MT-ND5 pseudogene 41	pseudo	MTND5P41	MT-ND5 pseudogene 41	O	mitochondrially encoded NADH:ubiquinone oxidoreductase core subunit 5 pseudogene 41	20201124	-
9606	107075310	MTCO2P12	-	COII|COX2|COXII|MT-CO2|MTCO2	HGNC:HGNC:52028|Ensembl:ENSG00000229344	1	1p36.33	MT-CO2 pseudogene 12	pseudo	MTCO2P12	MT-CO2 pseudogene 12	O	Cytochrome c oxidase polypeptide II|Cytochrome c oxidase subunit 2|cytochrome C oxidase II subunit|cytochrome c oxidase subunit II|mitochondrially encoded cytochrome c oxidase II pseudogene 12|sarcoma antigen NY-SAR-71	20201124	-
9606	107075311	MTATP6P11	-	-	HGNC:HGNC:52057|Ensembl:ENSG00000228097	9	9p24.1	MT-ATP6 pseudogene 11	pseudo	MTATP6P11	MT-ATP6 pseudogene 11	O	mitochondrially encoded ATP synthase 6 pseudogene 11	20201124	-
9606	107075312	MTND2P39	-	-	HGNC:HGNC:52070|Ensembl:ENSG00000230130	X	Xq27.3	MT-ND2 pseudogene 39	pseudo	MTND2P39	MT-ND2 pseudogene 39	O	mitochondrially encoded NADH:ubiquinone oxidoreductase core subunit 2 pseudogene 39	20201124	-
9606	107075313	MTCO3P39	-	-	HGNC:HGNC:52142|Ensembl:ENSG00000268736	4	4p11	MT-CO3 pseudogene 39	pseudo	MTCO3P39	MT-CO3 pseudogene 39	O	mitochondrially encoded cytochrome c oxidase III pseudogene 39	20201124	-
9606	107075314	MTND3P22	-	-	HGNC:HGNC:52168|Ensembl:ENSG00000248946	4	4p11	MT-ND3 pseudogene 22	pseudo	MTND3P22	MT-ND3 pseudogene 22	O	mitochondrially encoded NADH:ubiquinone oxidoreductase core subunit 3 pseudogene 22	20201124	-
9606	107075315	MTATP6P29	-	-	HGNC:HGNC:52187|Ensembl:ENSG00000232179	9	9q22.31	MT-ATP6 pseudogene 29	pseudo	MTATP6P29	MT-ATP6 pseudogene 29	O	mitochondrially encoded ATP synthase 6 pseudogene 29	20201124	-
9606	107075316	DUX4L32	-	-	HGNC:HGNC:51771|Ensembl:ENSG00000283069	20	20q11.1	double homeobox 4 like 32 (pseudogene)	pseudo	DUX4L32	double homeobox 4 like 32 (pseudogene)	O	-	20201124	-
9606	107075317	LOC107075317	-	-	-	19	-	origin of replication in DMPK trinucleotide repeat region	biological-region	-	-	-	-	20201124	-
9606	107075318	RNU6-707P	-	-	HGNC:HGNC:47670|Ensembl:ENSG00000201517	X	Xp11.23	RNA, U6 small nuclear 707, pseudogene	pseudo	RNU6-707P	RNA, U6 small nuclear 707, pseudogene	O	-	20201124	-
9606	107075319	RN7SL151P	-	-	HGNC:HGNC:46167	9	9p21.3	RNA, 7SL, cytoplasmic 151, pseudogene	pseudo	RN7SL151P	RNA, 7SL, cytoplasmic 151, pseudogene	O	-	20200912	-
9606	107080107	MTATP8P4	-	-	HGNC:HGNC:44574	10	10q24.2	MT-ATP8 pseudogene 4	pseudo	MTATP8P4	MT-ATP8 pseudogene 4	O	mitochondrially encoded ATP synthase 8 pseudogene 4	20201124	-
9606	107080108	DUX4L37	-	-	HGNC:HGNC:51775|Ensembl:ENSG00000283020	20	20q11.1	double homeobox 4 like 37 (pseudogene)	pseudo	DUX4L37	double homeobox 4 like 37 (pseudogene)	O	-	20201124	-
9606	107080551	DUX4L33	-	-	HGNC:HGNC:51789|Ensembl:ENSG00000282894	20	20q11.1	double homeobox 4 like 33 (pseudogene)	pseudo	DUX4L33	double homeobox 4 like 33 (pseudogene)	O	-	20201124	-
9606	107080552	LOC107080552	-	-	-	20	-	origin of replication in promoter of TOP1	biological-region	-	-	-	-	20201124	-
9606	107080553	PCMTD1P7	-	-	HGNC:HGNC:51751	20	20q11.1	protein-L-isoaspartate (D-aspartate) O-methyltransferase domain containing 1 pseudogene 7	pseudo	PCMTD1P7	protein-L-isoaspartate (D-aspartate) O-methyltransferase domain containing 1 pseudogene 7	O	-	20201124	-
9606	107080554	LINC01400	-	-	HGNC:HGNC:50681	9	9p13.2	long intergenic non-protein coding RNA 1400	ncRNA	LINC01400	long intergenic non-protein coding RNA 1400	O	TCONS_00015805	20190324	-
9606	107080555	LOC107080555	-	-	-	19	-	origin of replication in DNMT1	biological-region	-	-	-	-	20201124	-
9606	107080620	ODF2-AS1	-	-	HGNC:HGNC:49461|Ensembl:ENSG00000225951	9	9q34.11	ODF2 antisense RNA 1	ncRNA	ODF2-AS1	ODF2 antisense RNA 1	O	-	20201209	-
9606	107080621	LINC01077	-	-	HGNC:HGNC:49120	13	13q14.2	long intergenic non-protein coding RNA 1077	ncRNA	LINC01077	long intergenic non-protein coding RNA 1077	O	-	20201124	-
9606	107080622	USP9YP28	-	-	HGNC:HGNC:38764|Ensembl:ENSG00000224151	Y	Yq11.222	USP9Y pseudogene 28	pseudo	USP9YP28	USP9Y pseudogene 28	O	ubiquitin specific peptidase 9, Y-linked pseudogene 28	20201124	-
9606	107080624	LINC01067	-	-	HGNC:HGNC:49105	13	13q33.3	long intergenic non-protein coding RNA 1067	ncRNA	LINC01067	long intergenic non-protein coding RNA 1067	O	-	20190324	-
9606	107080626	RN7SKP54	-	-	HGNC:HGNC:45778|Ensembl:ENSG00000222636	7	7q22.1	RN7SK pseudogene 54	pseudo	RN7SKP54	RN7SK pseudogene 54	O	RNA, 7SK small nuclear pseudogene 54	20201124	-
9606	107080627	IQCA1-AS1	-	-	HGNC:HGNC:41137	2	2q37	IQCA1 antisense RNA 1	ncRNA	IQCA1-AS1	IQCA1 antisense RNA 1	O	-	20190324	-
9606	107080628	RNU1-48P	-	-	HGNC:HGNC:48390|Ensembl:ENSG00000252209	Y	Yq11.222	RNA, U1 small nuclear 48, pseudogene	pseudo	RNU1-48P	RNA, U1 small nuclear 48, pseudogene	O	-	20201124	-
9606	107080629	RNU2-52P	-	-	HGNC:HGNC:48545|Ensembl:ENSG00000222612	20	20q12	RNA, U2 small nuclear 52, pseudogene	pseudo	RNU2-52P	RNA, U2 small nuclear 52, pseudogene	O	-	20201124	-
9606	107080632	RN7SL68P	-	-	HGNC:HGNC:46084|Ensembl:ENSG00000242020	5	5q31.3	RNA, 7SL, cytoplasmic 68, pseudogene	pseudo	RN7SL68P	RNA, 7SL, cytoplasmic 68, pseudogene	O	-	20201124	-
9606	107080633	CFTRP2	-	-	HGNC:HGNC:51351|Ensembl:ENSG00000282921	20	20q11.1	CFTR pseudogene 2	pseudo	CFTRP2	CFTR pseudogene 2	O	cystic fibrosis transmembrane conductance regulator pseudogene 2	20201124	-
9606	107080636	RN7SL417P	-	-	HGNC:HGNC:46433|Ensembl:ENSG00000244056	15	15q25.2	RNA, 7SL, cytoplasmic 417, pseudogene	pseudo	RN7SL417P	RNA, 7SL, cytoplasmic 417, pseudogene	O	-	20201124	-
9606	107080637	UPK3BP1	-	-	HGNC:HGNC:42353|Ensembl:ENSG00000242435	7	7q11.23	uroplakin 3B pseudogene 1	pseudo	UPK3BP1	uroplakin 3B pseudogene 1	O	-	20201124	-
9606	107080638	TBC1D7-LOC100130357	-	-	Ensembl:ENSG00000145979	6	6p24.1	TBC1D7-LOC100130357 readthrough	protein-coding	-	-	-	TBC1 domain family member 7	20201213	-
9606	107080639	ANKRD62P1	-	-	HGNC:HGNC:42363|Ensembl:ENSG00000259271	22	22q11.1	ankyrin repeat domain 62 pseudogene 1	pseudo	ANKRD62P1	ankyrin repeat domain 62 pseudogene 1	O	-	20201124	-
9606	107080641	CYP4A26P	-	-	HGNC:HGNC:39980	1	1p33	cytochrome P450 family 4 subfamily A member 26, pseudogene	pseudo	CYP4A26P	cytochrome P450 family 4 subfamily A member 26, pseudogene	O	CYP4A-se1[12]|cytochrome P450, family 4, subfamily A, polypeptide 26, pseudogene	20201124	-
9606	107080642	DUX4L36	-	-	HGNC:HGNC:51774	20	20q11.1	double homeobox 4 like 36 (pseudogene)	pseudo	DUX4L36	double homeobox 4 like 36 (pseudogene)	O	-	20201124	-
9606	107080644	CNPY3-GNMT	-	-	-	6	6p21.1	CNPY3-GNMT readthrough	protein-coding	-	-	-	uncharacterized protein LOC107080644	20201124	-
9606	107080645	DUX4L39	-	-	HGNC:HGNC:51777	20	20q11.21	double homeobox 4 like 39 (pseudogene)	pseudo	DUX4L39	double homeobox 4 like 39 (pseudogene)	O	-	20201124	-
9606	107080646	LOC107080646	-	5'URS|hLCR	-	11	11q14.3	tyrosinase 5' upstream regulatory sequence	biological-region	-	-	-	-	20201124	misc_feature:conserved_region|regulatory:DNase_I_hypersensitive_site|regulatory:enhancer|regulatory:transcriptional_cis_regulatory_region
9606	107080648	DUX4L38	-	-	HGNC:HGNC:51776	20	20q11.21	double homeobox 4 like 38 (pseudogene)	pseudo	DUX4L38	double homeobox 4 like 38 (pseudogene)	O	-	20201124	-
9606	107080649	DUX4L40	-	-	HGNC:HGNC:51778	22	22p11.2	double homeobox 4 like 40 (pseudogene)	pseudo	DUX4L40	double homeobox 4 like 40 (pseudogene)	O	-	20201124	-
9606	107080650	DUX4L41	-	-	HGNC:HGNC:51779	22	22p11.2	double homeobox 4 like 41 (pseudogene)	pseudo	DUX4L41	double homeobox 4 like 41 (pseudogene)	O	-	20201124	-
9606	107080651	DUX4L44	-	-	HGNC:HGNC:51782	22	22p11.2	double homeobox 4 like 44 (pseudogene)	pseudo	DUX4L44	double homeobox 4 like 44 (pseudogene)	O	-	20201124	-
9606	107080652	RN7SL736P	-	-	HGNC:HGNC:46752|Ensembl:ENSG00000275803	15	15q26.1	RNA, 7SL, cytoplasmic 736, pseudogene	pseudo	RN7SL736P	RNA, 7SL, cytoplasmic 736, pseudogene	O	-	20201124	-
9606	107080653	RN7SL796P	-	-	HGNC:HGNC:46812|Ensembl:ENSG00000277031	15	15q13.2	RNA, 7SL, cytoplasmic 796, pseudogene	pseudo	RN7SL796P	RNA, 7SL, cytoplasmic 796, pseudogene	O	-	20201124	-
9606	107080654	RN7SL825P	-	-	HGNC:HGNC:46841|Ensembl:ENSG00000239731	10	10p11.22	RNA, 7SL, cytoplasmic 825, pseudogene	pseudo	RN7SL825P	RNA, 7SL, cytoplasmic 825, pseudogene	O	-	20201124	-
9606	107080655	RNU4-33P	-	-	HGNC:HGNC:46969|Ensembl:ENSG00000201186	4	4q26	RNA, U4 small nuclear 33, pseudogene	pseudo	RNU4-33P	RNA, U4 small nuclear 33, pseudogene	O	-	20201124	-
9606	107105251	DUX4L48	-	-	HGNC:HGNC:51786	14	14p11.2	double homeobox 4 like 48 (pseudogene)	pseudo	DUX4L48	double homeobox 4 like 48 (pseudogene)	O	-	20201124	-
9606	107105252	DUX4L49	-	-	HGNC:HGNC:51787	14	14p11.2	double homeobox 4 like 49 (pseudogene)	pseudo	DUX4L49	double homeobox 4 like 49 (pseudogene)	O	-	20201124	-
9606	107105253	RNU6-322P	-	-	HGNC:HGNC:47285|Ensembl:ENSG00000251819	15	15q26.3	RNA, U6 small nuclear 322, pseudogene	pseudo	RNU6-322P	RNA, U6 small nuclear 322, pseudogene	O	-	20201124	-
9606	107105254	RNU6-799P	-	-	HGNC:HGNC:47762|Ensembl:ENSG00000200437	17	17p12	RNA, U6 small nuclear 799, pseudogene	pseudo	RNU6-799P	RNA, U6 small nuclear 799, pseudogene	O	-	20201124	-
9606	107105255	PCMTD1P6	-	-	HGNC:HGNC:51750	14	14p11.2	protein-L-isoaspartate (D-aspartate) O-methyltransferase domain containing 1 pseudogene 6	pseudo	PCMTD1P6	protein-L-isoaspartate (D-aspartate) O-methyltransferase domain containing 1 pseudogene 6	O	-	20201124	-
9606	107105256	RNU6-1055P	-	-	HGNC:HGNC:48018|Ensembl:ENSG00000212387	4	4q35.2	RNA, U6 small nuclear 1055, pseudogene	pseudo	RNU6-1055P	RNA, U6 small nuclear 1055, pseudogene	O	-	20201124	-
9606	107105257	PCMTD1P8	-	-	HGNC:HGNC:51752	20	20q11.21	protein-L-isoaspartate (D-aspartate) O-methyltransferase domain containing 1 pseudogene 8	pseudo	PCMTD1P8	protein-L-isoaspartate (D-aspartate) O-methyltransferase domain containing 1 pseudogene 8	O	-	20201124	-
9606	107105258	PCMTD1P4	-	-	HGNC:HGNC:51748	22	22p11.2	protein-L-isoaspartate (D-aspartate) O-methyltransferase domain containing 1 pseudogene 4	pseudo	PCMTD1P4	protein-L-isoaspartate (D-aspartate) O-methyltransferase domain containing 1 pseudogene 4	O	-	20201124	-
9606	107105259	RNU6-1108P	-	-	HGNC:HGNC:48071|Ensembl:ENSG00000252117	15	15q21.1	RNA, U6 small nuclear 1108, pseudogene	pseudo	RNU6-1108P	RNA, U6 small nuclear 1108, pseudogene	O	-	20201124	-
9606	107105260	PCMTD1P5	-	-	HGNC:HGNC:51749	22	22p11.2	protein-L-isoaspartate (D-aspartate) O-methyltransferase domain containing 1 pseudogene 5	pseudo	PCMTD1P5	protein-L-isoaspartate (D-aspartate) O-methyltransferase domain containing 1 pseudogene 5	O	-	20201124	-
9606	107105261	RNU1-5P	-	RNU1-5	HGNC:HGNC:48304|Ensembl:ENSG00000277234	1	1p36.13	RNA, U1 small nuclear 5, pseudogene	pseudo	RNU1-5P	RNA, U1 small nuclear 5, pseudogene	O	-	20201124	-
9606	107105262	RNU1-41P	-	-	HGNC:HGNC:48383	Y	Yq11.222	RNA, U1 small nuclear 41, pseudogene	pseudo	RNU1-41P	RNA, U1 small nuclear 41, pseudogene	O	-	20190324	-
9606	107105263	SEPTIN14P2	-	SEPT14P2	HGNC:HGNC:51686	2	2q37.3	septin 14 pseudogene 2	pseudo	SEPTIN14P2	septin 14 pseudogene 2	O	-	20201124	-
9606	107105264	RNU1-70P	-	-	HGNC:HGNC:48412|Ensembl:ENSG00000199488	3	3q26.2	RNA, U1 small nuclear 70, pseudogene	pseudo	RNU1-70P	RNA, U1 small nuclear 70, pseudogene	O	-	20201124	-
9606	107105265	SEPTIN14P3	-	SEPT14P3	HGNC:HGNC:51687	3	3q29	septin 14 pseudogene 3	pseudo	SEPTIN14P3	septin 14 pseudogene 3	O	-	20201124	-
9606	107105266	SEPTIN14P4	-	SEPT14P4	HGNC:HGNC:51688	4	4q26	septin 14 pseudogene 4	pseudo	SEPTIN14P4	septin 14 pseudogene 4	O	-	20201124	-
9606	107105267	MTCO1P26	-	-	HGNC:HGNC:52091	11	11p12	MT-CO1 pseudogene 26	pseudo	MTCO1P26	MT-CO1 pseudogene 26	O	mitochondrially encoded cytochrome c oxidase I pseudogene 26	20201124	-
9606	107105268	MTCO1P32	-	-	HGNC:HGNC:52097	20	20q11.21	MT-CO1 pseudogene 32	pseudo	MTCO1P32	MT-CO1 pseudogene 32	O	mitochondrially encoded cytochrome c oxidase I pseudogene 32	20201124	-
9606	107105269	MTCO1P33	-	-	HGNC:HGNC:52098	22	22p11.2	MT-CO1 pseudogene 33	pseudo	MTCO1P33	MT-CO1 pseudogene 33	O	mitochondrially encoded cytochrome c oxidase I pseudogene 33	20201124	-
9606	107105270	MTCO1P34	-	-	HGNC:HGNC:52099	22	22p11.2	MT-CO1 pseudogene 34	pseudo	MTCO1P34	MT-CO1 pseudogene 34	O	mitochondrially encoded cytochrome c oxidase I pseudogene 34	20201124	-
9606	107105271	SEPTIN14P19	-	SEPT14P19	HGNC:HGNC:51707	19	19p13.3	septin 14 pseudogene 19	pseudo	SEPTIN14P19	septin 14 pseudogene 19	O	-	20201124	-
9606	107105272	MTCO1P36	-	-	HGNC:HGNC:52101	9	9q13	MT-CO1 pseudogene 36	pseudo	MTCO1P36	MT-CO1 pseudogene 36	O	mitochondrially encoded cytochrome c oxidase I pseudogene 36	20201124	-
9606	107105273	MTCO1P37	-	-	HGNC:HGNC:52102	Y	Yq11.21	MT-CO1 pseudogene 37	pseudo	MTCO1P37	MT-CO1 pseudogene 37	O	mitochondrially encoded cytochrome c oxidase I pseudogene 37	20201124	-
9606	107105274	MTCO1P38	-	-	HGNC:HGNC:52103	1	1q43	MT-CO1 pseudogene 38	pseudo	MTCO1P38	MT-CO1 pseudogene 38	O	mitochondrially encoded cytochrome c oxidase I pseudogene 38	20201124	-
9606	107105276	SEPTIN14P5	-	SEPT14P5	HGNC:HGNC:51689	5	5q35.3	septin 14 pseudogene 5	pseudo	SEPTIN14P5	septin 14 pseudogene 5	O	-	20201124	-
9606	107105277	MTCO1P41	-	-	HGNC:HGNC:52106	19	19q13.12	MT-CO1 pseudogene 41	pseudo	MTCO1P41	MT-CO1 pseudogene 41	O	mitochondrially encoded cytochrome c oxidase I pseudogene 41	20201124	-
9606	107105278	SEPTIN14P6	-	SEPT14P6	HGNC:HGNC:51690	6	6p25.3	septin 14 pseudogene 6	pseudo	SEPTIN14P6	septin 14 pseudogene 6	O	-	20201124	-
9606	107105279	MTCO1P50	-	-	HGNC:HGNC:52115	9	9q21.31	MT-CO1 pseudogene 50	pseudo	MTCO1P50	MT-CO1 pseudogene 50	O	mitochondrially encoded cytochrome c oxidase I pseudogene 50	20201124	-
9606	107105280	SEPTIN14P7	-	SEPT14P7	HGNC:HGNC:51691	7	7p12.3	septin 14 pseudogene 7	pseudo	SEPTIN14P7	septin 14 pseudogene 7	O	-	20201124	-
9606	107105281	MTCO1P13	-	-	HGNC:HGNC:52015	17	17p11.2	MT-CO1 pseudogene 13	pseudo	MTCO1P13	MT-CO1 pseudogene 13	O	mitochondrially encoded cytochrome c oxidase I pseudogene 13	20201124	-
9606	107105282	SCTR-AS1	-	-	HGNC:HGNC:40516|Ensembl:ENSG00000231013	2	2q14.2	SCTR antisense RNA 1	ncRNA	SCTR-AS1	SCTR antisense RNA 1	O	-	20201124	-
9606	107105283	MTCO1P16	-	-	HGNC:HGNC:52018	2	2q33.1	MT-CO1 pseudogene 16	pseudo	MTCO1P16	MT-CO1 pseudogene 16	O	mitochondrially encoded cytochrome c oxidase I pseudogene 16	20201124	-
9606	107105350	LOC107105350	-	-	-	12	12q13.3	NUP98-HOXC11 recombination region	biological-region	-	-	-	t(11;12)(p15;q13) HOXC11 recombination region|t(11;12)(p15;q13) homeobox C11 recombination region	20201124	misc_recomb:mitotic
9606	107105352	SEPTIN14P10	-	SEPT14P10	HGNC:HGNC:51697	10	10p11.1	septin 14 pseudogene 10	pseudo	SEPTIN14P10	septin 14 pseudogene 10	O	-	20201124	-
9606	107105353	SEPTIN14P11	-	SEPT14P11	HGNC:HGNC:51698	11	11p15.5	septin 14 pseudogene 11	pseudo	SEPTIN14P11	septin 14 pseudogene 11	O	-	20201124	-
9606	107105354	SEPTIN14P14	-	SEPT14P14	HGNC:HGNC:51701	1	1p36.33	septin 14 pseudogene 14	pseudo	SEPTIN14P14	septin 14 pseudogene 14	O	-	20201124	-
9606	107126281	LOC107126281	-	-	-	7	7p15.2	NUP98-HOXA11 recombination region	biological-region	-	-	-	t(7;11)(p15;p15) HOXA11 recombination region|t(7;11)(p15;p15) homeobox A11 recombination region	20201124	misc_recomb:mitotic
9606	107126282	SEPTIN14P15	-	SEPT14P15	HGNC:HGNC:51702	1	1q42.11	septin 14 pseudogene 15	pseudo	SEPTIN14P15	septin 14 pseudogene 15	O	-	20201124	-
9606	107126283	SEPTIN14P16	-	SEPT14P16	HGNC:HGNC:51704	16	16q24.3	septin 14 pseudogene 16	pseudo	SEPTIN14P16	septin 14 pseudogene 16	O	-	20201124	-
9606	107126284	SEPTIN14P18	-	SEPT14P18	HGNC:HGNC:51705	1	1p36.33	septin 14 pseudogene 18	pseudo	SEPTIN14P18	septin 14 pseudogene 18	O	-	20201124	-
9606	107126285	SEPTIN14P20	-	SEPT14P20	HGNC:HGNC:51706	20	20q13.33	septin 14 pseudogene 20	pseudo	SEPTIN14P20	septin 14 pseudogene 20	O	-	20201124	-
9606	107126286	SEPTIN14P22	-	SEPT14P22	HGNC:HGNC:51708	Y	Yq11.23	septin 14 pseudogene 22	pseudo	SEPTIN14P22	septin 14 pseudogene 22	O	-	20201124	-
9606	107126287	BCRP9	-	-	HGNC:HGNC:49113|Ensembl:ENSG00000271287	13	13q21.32	BCR pseudogene 9	pseudo	BCRP9	BCR pseudogene 9	O	breakpoint cluster region pseudogene 9	20201124	-
9606	107126288	LOC107126288	-	-	-	7	7p15.2	NUP98-HOXA13 recombination region	biological-region	-	-	-	t(7;11)(p15;p15) HOXA13 recombination region|t(7;11)(p15;p15) homeobox A13 recombination region	20201124	misc_recomb:mitotic
9606	107126289	SLC25A39P2	-	-	HGNC:HGNC:48936|Ensembl:ENSG00000257016	12	12p13.2	SLC25A39 pseudogene 2	pseudo	SLC25A39P2	SLC25A39 pseudogene 2	O	-	20201124	-
9606	107126290	SEPTIN14P23	-	SEPT14P23	HGNC:HGNC:51709	Y	Yq11.23	septin 14 pseudogene 23	pseudo	SEPTIN14P23	septin 14 pseudogene 23	O	-	20201124	-
9606	107126294	CYP4F60P	-	-	HGNC:HGNC:42468|Ensembl:ENSG00000230635	9	9p11.1	cytochrome P450 family 4 subfamily F member 60, pseudogene	pseudo	CYP4F60P	cytochrome P450 family 4 subfamily F member 60, pseudogene	O	CYP4F-se15[6:7:8]|cytochrome P450, family 4, subfamily F, polypeptide 60, pseudogene	20201124	-
9606	107126359	LOC107126359	-	-	-	2	2q31.1	NUP98-HOXD13 recombination region	biological-region	-	-	-	t(2;11)(q31;p15) HOXD13 recombination region|t(2;11)(q31;p15) homeobox D13 recombination region	20201124	misc_recomb:mitotic
9606	107126360	AOX3P	-	AOH1|AOX3	HGNC:HGNC:19049|Ensembl:ENSG00000284084	2	2q33.1	aldehyde oxidase 3, pseudogene	pseudo	AOX3P	aldehyde oxidase 3, pseudogene	O	-	20201124	-
9606	107126361	CD2-LCR	-	CD2-DCR	-	1	1p13.1	CD2 locus control region	biological-region	-	-	-	CD2 T-cell-specific enhancer|CD2 dominant control region|CD2 lymphoctye-specific enhancer	20201124	regulatory:DNase_I_hypersensitive_site|regulatory:enhancer|regulatory:locus_control_region|regulatory:transcriptional_cis_regulatory_region
9606	107126362	MTCO2P28	-	-	HGNC:HGNC:52157	16	16p13.3	MT-CO2 pseudogene 28	pseudo	MTCO2P28	MT-CO2 pseudogene 28	O	mitochondrially encoded cytochrome c oxidase II pseudogene 28	20201124	-
9606	107131119	MTATP6P8	-	-	HGNC:HGNC:44582|Ensembl:ENSG00000283547	7	7p11.2	MT-ATP6 pseudogene 8	pseudo	MTATP6P8	MT-ATP6 pseudogene 8	O	mitochondrially encoded ATP synthase 6 pseudogene 8	20201124	-
9606	107131120	MTND4LP4	-	-	HGNC:HGNC:42238|Ensembl:ENSG00000284221	7	7p11.2	MT-ND4L pseudogene 4	pseudo	MTND4LP4	MT-ND4L pseudogene 4	O	mitochondrially encoded NADH:ubiquinone oxidoreductase core subunit 4L pseudogene 4	20201124	-
9606	107131121	MTND4LP6	-	-	HGNC:HGNC:42240	9	9p24.1	MT-ND4L pseudogene 6	pseudo	MTND4LP6	MT-ND4L pseudogene 6	O	mitochondrially encoded NADH:ubiquinone oxidoreductase core subunit 4L pseudogene 6	20201124	-
9606	107131122	RNU6-29P	-	RNU6-29	HGNC:HGNC:34273|Ensembl:ENSG00000207367	X	Xp11.23	RNA, U6 small nuclear 29, pseudogene	pseudo	RNU6-29P	RNA, U6 small nuclear 29, pseudogene	O	-	20201124	-
9606	107131123	MTND4LP15	-	-	HGNC:HGNC:42249|Ensembl:ENSG00000284171	2	2q21.1	MT-ND4L pseudogene 15	pseudo	MTND4LP15	MT-ND4L pseudogene 15	O	mitochondrially encoded NADH:ubiquinone oxidoreductase core subunit 4L pseudogene 15	20201124	-
9606	107131124	MTND4LP8	-	-	HGNC:HGNC:42242|Ensembl:ENSG00000284328	17	17p11.2	MT-ND4L pseudogene 8	pseudo	MTND4LP8	MT-ND4L pseudogene 8	O	mitochondrially encoded NADH:ubiquinone oxidoreductase core subunit 4L pseudogene 8	20201124	-
9606	107133486	CDK2AP2P2	-	-	HGNC:HGNC:38493	9	9q13	cyclin dependent kinase 2 associated protein 2 pseudogene 2	pseudo	CDK2AP2P2	cyclin dependent kinase 2 associated protein 2 pseudogene 2	O	-	20201124	-
9606	107133487	MTND4LP23	-	-	HGNC:HGNC:42257	15	15q21.3	MT-ND4L pseudogene 23	pseudo	MTND4LP23	MT-ND4L pseudogene 23	O	mitochondrially encoded NADH:ubiquinone oxidoreductase core subunit 4L pseudogene 23	20201124	-
9606	107133488	MTND4LP27	-	-	HGNC:HGNC:42261	8	8q13.2	MT-ND4L pseudogene 27	pseudo	MTND4LP27	MT-ND4L pseudogene 27	O	mitochondrially encoded NADH:ubiquinone oxidoreductase core subunit 4L pseudogene 27	20201124	-
9606	107133489	MTND4LP28	-	-	HGNC:HGNC:42262	2	2q21.1	MT-ND4L pseudogene 28	pseudo	MTND4LP28	MT-ND4L pseudogene 28	O	mitochondrially encoded NADH:ubiquinone oxidoreductase core subunit 4L pseudogene 28	20201124	-
9606	107133490	MTND4LP29	-	-	HGNC:HGNC:42263	4	4q32.1	MT-ND4L pseudogene 29	pseudo	MTND4LP29	MT-ND4L pseudogene 29	O	mitochondrially encoded NADH:ubiquinone oxidoreductase core subunit 4L pseudogene 29	20201124	-
9606	107133491	MTND5P36	-	-	HGNC:HGNC:51955	9	9p24.1	MT-ND5 pseudogene 36	pseudo	MTND5P36	MT-ND5 pseudogene 36	O	mitochondrially encoded NADH:ubiquinone oxidoreductase core subunit 5 pseudogene 36	20201124	-
9606	107133493	MTND5P37	-	-	HGNC:HGNC:51956	15	15q15.1	MT-ND5 pseudogene 37	pseudo	MTND5P37	MT-ND5 pseudogene 37	O	mitochondrially encoded NADH:ubiquinone oxidoreductase core subunit 5 pseudogene 37	20201124	-
9606	107133494	CYP4F27P	-	-	HGNC:HGNC:39946|Ensembl:ENSG00000248313	2	2q21.1	cytochrome P450 family 4 subfamily F member 27, pseudogene	pseudo	CYP4F27P	cytochrome P450 family 4 subfamily F member 27, pseudogene	O	CYP4F-se3[6:7:8]|cytochrome P450, family 4, subfamily F, polypeptide 27, pseudogene	20201124	-
9606	107133495	MTND5P38	-	-	HGNC:HGNC:51957	11	11q14.1	MT-ND5 pseudogene 38	pseudo	MTND5P38	MT-ND5 pseudogene 38	O	mitochondrially encoded NADH:ubiquinone oxidoreductase core subunit 5 pseudogene 38	20201124	-
9606	107133496	MTND5P39	-	-	HGNC:HGNC:51958	X	Xq13.1	MT-ND5 pseudogene 39	pseudo	MTND5P39	MT-ND5 pseudogene 39	O	mitochondrially encoded NADH:ubiquinone oxidoreductase core subunit 5 pseudogene 39	20201124	-
9606	107133497	CYP4F32P	-	-	HGNC:HGNC:39951|Ensembl:ENSG00000223564	2	2q11.1	cytochrome P450 family 4 subfamily F member 32, pseudogene	pseudo	CYP4F32P	cytochrome P450 family 4 subfamily F member 32, pseudogene	O	CYP4F-se5[6:8]|cytochrome P450, family 4, subfamily F, polypeptide 32, pseudogene	20201124	-
9606	107133498	MTND6P23	-	-	HGNC:HGNC:51981	15	15q21.3	MT-ND6 pseudogene 23	pseudo	MTND6P23	MT-ND6 pseudogene 23	O	mitochondrially encoded NADH:ubiquinone oxidoreductase core subunit 6 pseudogene 23	20201124	-
9606	107133499	CYP4F33P	-	-	HGNC:HGNC:39952	9	9p13.1	cytochrome P450 family 4 subfamily F member 33, pseudogene	pseudo	CYP4F33P	cytochrome P450 family 4 subfamily F member 33, pseudogene	O	CYP4F-se6[6]|cytochrome P450, family 4, subfamily F, polypeptide 33, pseudogene	20201124	-
9606	107133500	MTND6P26	-	-	HGNC:HGNC:51985	12	12p11.21	MT-ND6 pseudogene 26	pseudo	MTND6P26	MT-ND6 pseudogene 26	O	mitochondrially encoded NADH:ubiquinone oxidoreductase core subunit 6 pseudogene 26	20201124	-
9606	107133501	MTND6P27	-	-	HGNC:HGNC:51986	14	14q31.2	MT-ND6 pseudogene 27	pseudo	MTND6P27	MT-ND6 pseudogene 27	O	mitochondrially encoded NADH:ubiquinone oxidoreductase core subunit 6 pseudogene 27	20201124	-
9606	107133502	USP9YP14	-	-	HGNC:HGNC:38748|Ensembl:ENSG00000227494	Y	Yq11.222	USP9Y pseudogene 14	pseudo	USP9YP14	USP9Y pseudogene 14	O	ubiquitin specific peptidase 9, Y-linked pseudogene 14	20201124	-
9606	107133503	MTND6P28	-	-	HGNC:HGNC:51987	16	16q23.3	MT-ND6 pseudogene 28	pseudo	MTND6P28	MT-ND6 pseudogene 28	O	mitochondrially encoded NADH:ubiquinone oxidoreductase core subunit 6 pseudogene 28	20201124	-
9606	107133504	MTND6P29	-	-	HGNC:HGNC:51988	7	7p11.2	MT-ND6 pseudogene 29	pseudo	MTND6P29	MT-ND6 pseudogene 29	O	mitochondrially encoded NADH:ubiquinone oxidoreductase core subunit 6 pseudogene 29	20201124	-
9606	107133505	MTND6P30	-	-	HGNC:HGNC:51989	8	8q13.2	MT-ND6 pseudogene 30	pseudo	MTND6P30	MT-ND6 pseudogene 30	O	mitochondrially encoded NADH:ubiquinone oxidoreductase core subunit 6 pseudogene 30	20201124	-
9606	107133507	MTND6P31	-	-	HGNC:HGNC:51990	X	Xq13.1	MT-ND6 pseudogene 31	pseudo	MTND6P31	MT-ND6 pseudogene 31	O	mitochondrially encoded NADH:ubiquinone oxidoreductase core subunit 6 pseudogene 31	20201124	-
9606	107133508	RNA5SP387	-	RN5S387	HGNC:HGNC:43287|Ensembl:ENSG00000201096	14	14q24.3	RNA, 5S ribosomal pseudogene 387	pseudo	RNA5SP387	RNA, 5S ribosomal pseudogene 387	O	RNA, 5S ribosomal 387	20201124	-
9606	107133509	LOC107133509	-	-	-	8	8p11.2	NUP98-NSD3 recombination region	biological-region	-	-	-	NUP98-WHSC1L1 recombination region|t(8;11)(p11.2;p15) NSD3 recombination region|t(8;11)(p11.2;p15) WHSC1L1 recombination region|t(8;11)(p11.2;p15) Wolf-Hirschhorn syndrome candidate 1-like 1 recombination region|t(8;11)(p11.2;p15) nuclear receptor binding SET domain protein 3 recombination region	20201124	misc_recomb:mitotic
9606	107133510	LOC107133510	-	-	-	11	11p15	origin of replication at HBB	biological-region	-	-	-	beta globin IR region	20201124	regulatory:DNase_I_hypersensitive_site|regulatory:matrix_attachment_region|regulatory:replication_regulatory_region
9606	107133511	ENPP7P6	-	-	HGNC:HGNC:48698|Ensembl:ENSG00000255549	8	8p23.1	ectonucleotide pyrophosphatase/phosphodiesterase 7 pseudogene 6	pseudo	ENPP7P6	ectonucleotide pyrophosphatase/phosphodiesterase 7 pseudogene 6	O	-	20201124	-
9606	107133513	KRT18P64	-	-	HGNC:HGNC:48891|Ensembl:ENSG00000213211	6	6q14.3	keratin 18 pseudogene 64	pseudo	KRT18P64	keratin 18 pseudogene 64	O	-	20201124	-
9606	107133515	SMURF2P1-LRRC37BP1	-	-	-	17	17q11.2	SMURF2P1-LRRC37BP1 readthrough transcribed pseudogene	pseudo	-	-	-	-	20201124	-
9606	107133516	SMURF2P1	-	-	HGNC:HGNC:44402	17	17q11.2	SMAD specific E3 ubiquitin protein ligase 2 pseudogene 1	pseudo	SMURF2P1	SMAD specific E3 ubiquitin protein ligase 2 pseudogene 1	O	-	20201124	-
9606	107133517	LOC107133517	-	-	-	3	3q29	NUP98-IQCG recombination region	biological-region	-	-	-	t(3;11) IQ motif containing G recombination region|t(3;11) IQCG recombination region	20201124	misc_recomb:mitotic
9606	107133518	LOC107133518	-	-	-	3	3p24	NUP98-TOP2B recombination region	biological-region	-	-	-	t(3;11)(p24;p15) TOP2B recombination region|t(3;11)(p24;p15) topoisomerase (DNA) II beta recombination region	20201124	misc_recomb:mitotic
9606	107133519	PSAT1P2	-	-	HGNC:HGNC:43988	2	2p15	phosphoserine aminotransferase 1 pseudogene 2	pseudo	PSAT1P2	phosphoserine aminotransferase 1 pseudogene 2	O	-	20201124	-
9606	107133522	DHX40P1	-	DHX40P	HGNC:HGNC:20687|Ensembl:ENSG00000266992	17	17q23.1	DEAH-box helicase 40 pseudogene 1	pseudo	DHX40P1	DEAH-box helicase 40 pseudogene 1	O	DEAH (Asp-Glu-Ala-His) box polypeptide 40 pseudogene 1	20201124	-
9606	107133523	ELOCP27	-	TCEB1P27	HGNC:HGNC:31692	18	18p11.31	elongin C pseudogene 27	pseudo	ELOCP27	elongin C pseudogene 27	O	transcription elongation factor B (SIII), polypeptide 1 (15kDa, elongin C) pseudogene 27|transcription elongation factor B subunit 1 pseudogene 27	20201124	-
9606	107133524	PARP4P3	-	ADPRTL4	HGNC:HGNC:274|Ensembl:ENSG00000249263	22	22q11.1	poly(ADP-ribose) polymerase family member 4 pseudogene 3	pseudo	PARP4P3	poly(ADP-ribose) polymerase family member 4 pseudogene 3	O	ADP-ribosyltransferase (NAD+; poly (ADP-ribose) polymerase)-like 4	20201124	-
9606	107161144	DTX2P1	-	-	HGNC:HGNC:42352	7	7q11.23	DTX2 pseudogene 1	pseudo	DTX2P1	DTX2 pseudogene 1	O	-	20201124	-
9606	107161145	PMS2P11	-	PMS2L11|PMSR6	HGNC:HGNC:9125	7	7q11.23	PMS1 homolog 2, mismatch repair system component pseudogene 11	pseudo	PMS2P11	PMS1 homolog 2, mismatch repair system component pseudogene 11	O	postmeiotic segregation increased 2 pseudogene 11|postmeiotic segregation increased 2-like 11 pseudogene	20201124	-
9606	107161146	MTND2P34	-	-	HGNC:HGNC:52065	16	16p13.3	MT-ND2 pseudogene 34	pseudo	MTND2P34	MT-ND2 pseudogene 34	O	mitochondrially encoded NADH:ubiquinone oxidoreductase core subunit 2 pseudogene 34	20201124	-
9606	107161147	MTND2P35	-	-	HGNC:HGNC:52066	8	8q23.2	MT-ND2 pseudogene 35	pseudo	MTND2P35	MT-ND2 pseudogene 35	O	mitochondrially encoded NADH:ubiquinone oxidoreductase core subunit 2 pseudogene 35	20201124	-
9606	107161148	MTND2P36	-	-	HGNC:HGNC:52067	9	9p24.1	MT-ND2 pseudogene 36	pseudo	MTND2P36	MT-ND2 pseudogene 36	O	mitochondrially encoded NADH:ubiquinone oxidoreductase core subunit 2 pseudogene 36	20201124	-
9606	107161150	MTND2P37	-	-	HGNC:HGNC:52068	7	7q31.2	MT-ND2 pseudogene 37	pseudo	MTND2P37	MT-ND2 pseudogene 37	O	mitochondrially encoded NADH:ubiquinone oxidoreductase core subunit 2 pseudogene 37	20201124	-
9606	107161151	AOX3P-AOX2P	-	AOX3/AOX3L1	HGNC:HGNC:53766	2	2q33.1	AOX3P-AOX2P readthrough, transcribed pseudogene	pseudo	AOX3P-AOX2P	AOX3P-AOX2P readthrough, transcribed pseudogene	O	-	20201124	-
9606	107161153	MTCO2P10	-	-	HGNC:HGNC:52026|Ensembl:ENSG00000284291	7	7p11.2	MT-CO2 pseudogene 10	pseudo	MTCO2P10	MT-CO2 pseudogene 10	O	mitochondrially encoded cytochrome c oxidase II pseudogene 10	20201124	-
9606	107161154	PGBD4P1	-	-	HGNC:HGNC:44066	7	7q34	piggyBac transposable element derived 4 pseudogene 1	pseudo	PGBD4P1	piggyBac transposable element derived 4 pseudogene 1	O	-	20201124	-
9606	107161156	LOC107161156	-	-	-	1	1p13.1	CD2 5' regulatory region	biological-region	-	-	-	CD2 upstream flanking region	20201124	regulatory:DNase_I_hypersensitive_site|regulatory:promoter|regulatory:silencer|regulatory:transcriptional_cis_regulatory_region
9606	107161157	YAM1	-	Yam-1	HGNC:HGNC:49034	16	16p11.2	YY1-associated myogenesis RNA 1	ncRNA	YAM1	YY1-associated myogenesis RNA 1	O	YY1-associated muscle lncRNA 1|YY1-associated myogenesis 1 (non-protein coding)	20190324	-
9606	107161159	LINC02415	-	-	HGNC:HGNC:53344|Ensembl:ENSG00000248703	12	12q24.33	long intergenic non-protein coding RNA 2415	ncRNA	LINC02415	long intergenic non-protein coding RNA 2415	O	-	20201124	-
9606	107161160	MTND3P11	-	-	HGNC:HGNC:52071	11	11q14.1	MT-ND3 pseudogene 11	pseudo	MTND3P11	MT-ND3 pseudogene 11	O	mitochondrially encoded NADH:ubiquinone oxidoreductase core subunit 3 pseudogene 11	20201124	-
9606	107161161	MTND3P14	-	-	HGNC:HGNC:52074	9	9p24.1	MT-ND3 pseudogene 14	pseudo	MTND3P14	MT-ND3 pseudogene 14	O	mitochondrially encoded NADH:ubiquinone oxidoreductase core subunit 3 pseudogene 14	20201124	-
9606	107161162	MTND3P15	-	-	HGNC:HGNC:52075|Ensembl:ENSG00000283940	2	2q21.1	MT-ND3 pseudogene 15	pseudo	MTND3P15	MT-ND3 pseudogene 15	O	mitochondrially encoded NADH:ubiquinone oxidoreductase core subunit 3 pseudogene 15	20201124	-
9606	107161163	NPAP1P7	-	-	HGNC:HGNC:51473	9	9q22.1	nuclear pore associated protein 1 pseudogene 7	pseudo	NPAP1P7	nuclear pore associated protein 1 pseudogene 7	O	-	20201124	-
9606	107161164	MTND3P18	-	-	HGNC:HGNC:52078|Ensembl:ENSG00000283865	2	2q21.1	MT-ND3 pseudogene 18	pseudo	MTND3P18	MT-ND3 pseudogene 18	O	mitochondrially encoded NADH:ubiquinone oxidoreductase core subunit 3 pseudogene 18	20201124	-
9606	107161229	MTATP8P3	-	-	HGNC:HGNC:44573	5	5q21.1	MT-ATP8 pseudogene 3	pseudo	MTATP8P3	MT-ATP8 pseudogene 3	O	mitochondrially encoded ATP synthase 8 pseudogene 3	20201124	-
9606	107161230	CLUHP10	-	-	HGNC:HGNC:51574|Ensembl:ENSG00000282511	3	3p12.3	clustered mitochondria homolog pseudogene 10	pseudo	CLUHP10	clustered mitochondria homolog pseudogene 10	O	clustered mitochondria (cluA/CLU1) homolog pseudogene 10	20201124	-
9606	107178918	LINC01593	-	-	HGNC:HGNC:51583|Ensembl:ENSG00000231221	2	2q12.3	long intergenic non-protein coding RNA 1593	ncRNA	LINC01593	long intergenic non-protein coding RNA 1593	O	TCONS_00003364	20201124	-
9606	107178919	RNY3P15	-	-	HGNC:HGNC:50890|Ensembl:ENSG00000252106	6	6p21.31	RNY3 pseudogene 15	pseudo	RNY3P15	RNY3 pseudogene 15	O	RNA, Ro-associated Y3 pseudogene 15	20201124	-
9606	107178920	CSGALNACT2P2	-	-	HGNC:HGNC:55034	X	Xq22.3	CSGALNACT2 pseudogene 2	pseudo	CSGALNACT2P2	CSGALNACT2 pseudogene 2	O	chondroitin sulfate N-acetylgalactosaminyltransferase 2 pseudogene	20201124	-
9606	107181287	LOC107181287	-	-	-	22	-	origin of replication for ATXN10 repeat region	biological-region	-	-	-	-	20201124	regulatory:replication_regulatory_region
9606	107181288	LOC107181288	-	-	-	X	-	origin of replication in promoter of G6PD	biological-region	-	-	-	-	20201124	-
9606	107181289	NBLST7	-	-	MIM:616792	11	11p15	Neuroblastoma, susceptibility to, 7	unknown	-	-	-	-	20190816	-
9606	107181291	PYDC5	-	POP3	HGNC:HGNC:53781	1	1q23.1	pyrin domain containing 5	protein-coding	PYDC5	pyrin domain containing 5	O	pyrin domain-containing protein 5|pyrin domain-only protein 3	20201124	-
9606	107195252	LOC107195252	-	-	-	10	10q23.33	NUP98-HHEX recombination region	biological-region	-	-	-	t(10;11)(q23;p15) HHEX recombination region|t(10;11)(q23;p15) hematopoietically expressed homeobox recombination region	20201124	misc_recomb:mitotic
9606	107197952	LOC107197952	-	-	-	7	7p15.2	NUP98-HOXA9 recombination region	biological-region	-	-	-	t(7;11)(p15;p15) HOXA9 recombination region|t(7;11)(p15;p15) homeobox A9 recombination region	20201124	misc_recomb:mitotic
9606	107197953	ORI6	-	Or6	-	12	-	origin of replication ori6	biological-region	-	-	-	origin of replication at RDH16	20201124	-
9606	107198087	LOC107198087	-	-	-	5	-	origin of replication downstream of CSF2	biological-region	-	-	-	-	20201124	-
9606	107198088	LOC107198088	-	20MER1	-	19	-	origin of replication 20mer1	biological-region	-	-	-	-	20201124	-
9606	107198089	LOC107198089	-	20MER2	-	19	-	origin of replication 20mer2	biological-region	-	-	-	-	20201124	-
9606	107228316	ORI343	-	-	-	6	-	origin of replication 343	biological-region	-	-	-	'O'-family sequence clone 343	20201124	-
9606	107228317	NOA3	-	-	-	22	-	origin of replication NOA3	biological-region	-	-	-	non-'O'-family, non-Alu homologous sequence NOA3	20201124	-
9606	107228318	LOC107228318	-	S3	-	2	-	origin of replication S3	biological-region	-	-	-	autonomously replicating sequence S3	20201124	-
9606	107228383	LOC107228383	-	S14	-	8	-	origin of replication S14	biological-region	-	-	-	autonomously replicating sequence S14	20201124	-
9606	107275221	LOC107275221	-	-	-	22	22q12	origin of replication in RNF185	biological-region	-	-	-	-	20201124	-
9606	107275222	LOC107275222	-	-	-	10	10p13	10p13 CCDC3 proximal Alu-mediated recombination region	biological-region	-	-	-	10p13 coiled-coil domain containing 3 proximal Alu-mediated recombination region	20201124	misc_recomb:non_allelic_homologous
9606	107275223	LOC107275223	-	-	-	10	10p13	10p13 CCDC3 medial Alu-mediated recombination region	biological-region	-	-	-	10p13 coiled-coil domain containing 3 medial Alu-mediated recombination region	20201124	misc_feature:nucleotide_motif|misc_recomb:meiotic|misc_recomb:non_allelic_homologous
9606	107275224	LOC107275224	-	-	-	22	22q12	origin of replication in TBC1D10A	biological-region	-	-	-	-	20201124	-
9606	107275225	LOC107275225	-	-	-	22	22q12	origin of replication in OSBP2	biological-region	-	-	-	-	20201124	-
9606	107275226	LOC107275226	-	-	-	10	10p13	10p13 CCDC3 distal Alu-mediated recombination region	biological-region	-	-	-	10p13 coiled-coil domain containing 3 distal Alu-mediated recombination region	20201124	misc_feature:nucleotide_motif|misc_recomb:meiotic|misc_recomb:non_allelic_homologous
9606	107282092	BOLA2-SMG1P6	-	-	HGNC:HGNC:53563|Ensembl:ENSG00000261740	16	16p11.2	BOLA2-SMG1P6 readthrough	protein-coding	BOLA2-SMG1P6	BOLA2-SMG1P6 readthrough	O	BOLA2-SMG1P6 protein|BOLA2-SMG1P6 readthrough protein	20201124	-
9606	107303337	LOC107303337	-	-	-	3	3p25	3p25 PRRT3 Alu-mediated recombination region	biological-region	-	-	-	3p25 proline rich transmembrane protein 3 recombination region	20201124	misc_recomb:non_allelic_homologous
9606	107303338	LOC107303338	-	-	-	3	3p25	3p25 FANCD2 Alu-mediated recombination region	biological-region	-	-	-	3p25 Fanconi anemia complementation group D2 Alu-mediated recombination region	20201124	misc_feature:nucleotide_motif|misc_recomb:meiotic|misc_recomb:non_allelic_homologous
9606	107303339	LOC107303339	-	-	-	3	3p25	3p25 BRK1 Alu-mediated recombination region	biological-region	-	-	-	3p25 BRICK1, SCAR/WAVE actin nucleating complex subunit Alu-mediated recombination region	20201124	misc_recomb:non_allelic_homologous
9606	107303340	LOC107303340	-	-	-	3	3p25	3p25 von Hippel-Lindau tumor suppressor, E3 ubiquitin protein ligase Alu-mediated recombination region	biological-region	-	-	-	3p25 VHL Alu-mediated recombination region	20201124	misc_recomb:non_allelic_homologous
9606	107303341	LOC107303341	-	-	-	3	3p25	3p25 IRAK2 Alu-mediated recombination region	biological-region	-	-	-	-	20201124	misc_feature:nucleotide_motif|misc_recomb:meiotic|misc_recomb:non_allelic_homologous
9606	107303342	LOC107303342	-	-	-	3	3p25	3p25 TatD DNase domain containing 2 Alu-mediated recombination region	biological-region	-	-	-	3p25 TATDN2 Alu-mediated recombination region	20201124	misc_feature:nucleotide_motif|misc_recomb:meiotic|misc_recomb:non_allelic_homologous
9606	107303343	LOC107303343	-	-	-	20	20q13.12	adenosine deaminase intronic regulatory elements	biological-region	-	-	-	ADA duodenal enhancer|ADA locus control region|ADA thymic enhancer|adenosine deaminase LCR	20201124	regulatory:DNase_I_hypersensitive_site|regulatory:enhancer|regulatory:locus_control_region|regulatory:transcriptional_cis_regulatory_region
9606	107303344	SETDB2-PHF11	-	-	-	13	13q14.2	SETDB2-PHF11 readthrough	protein-coding	-	-	-	SETDB2-PHF11 protein	20201124	-
9606	107305681	DHS6S1	-	MCDR1	MIM:616842	6	6q16.2	Macular dystrophy, North Carolina type	unknown	-	-	-	-	20190816	-
9606	107305683	LOC107305683	-	-	-	2	2q12.2	2q12.2 recombination region	biological-region	-	-	-	-	20201124	misc_recomb:non_allelic_homologous
9606	107305684	LOC107305684	-	-	-	2	2q12.3	2q12.3 proximal recombination region	biological-region	-	-	-	-	20201124	misc_recomb:non_allelic_homologous
9606	107305685	LOC107305685	-	-	-	2	2q12.3	2q12.3 distal recombination region	biological-region	-	-	-	-	20201124	misc_recomb:non_allelic_homologous
9606	107305686	LOC107305686	-	-	-	2	2q13	2q13 recombination region	biological-region	-	-	-	-	20201124	misc_recomb:meiotic|misc_recomb:non_allelic_homologous
9606	107325936	LOC107325936	-	-	-	3	-	origin of replication at fragile site FRA3B	biological-region	-	-	-	origin of replication within FHIT	20201124	-
9606	107325941	LOC107325941	-	-	-	1	1q41	1q41 HERV-mediated proximal recombination region	biological-region	-	-	-	-	20201124	misc_recomb:non_allelic_homologous
9606	107325942	LOC107325942	-	-	-	1	1q41-q42	1q41-q42 HERV-mediated distal recombination region	biological-region	-	-	-	-	20201124	misc_recomb:non_allelic_homologous
9606	107372315	LOC107372315	-	-	-	14	-	OSGEP/APEX1 bi-directional promoter region	biological-region	-	-	-	-	20201124	misc_feature:nucleotide_motif|regulatory:CAAT_signal|regulatory:promoter|regulatory:silencer|regulatory:transcriptional_cis_regulatory_region
9606	107397391	SCARNA21B	-	-	HGNC:HGNC:52237|Ensembl:ENSG00000251866	1	1p36.21	small Cajal body-specific RNA 21B	ncRNA	SCARNA21B	small Cajal body-specific RNA 21B	O	-	20201124	-
9606	107397392	SCARNA18B	-	-	HGNC:HGNC:52236|Ensembl:ENSG00000238754	1	1q31.2	small Cajal body-specific RNA 18B	ncRNA	SCARNA18B	small Cajal body-specific RNA 18B	O	-	20201124	-
9606	107399301	SNORA101A	-	-	HGNC:HGNC:50405	4	4q24	small nucleolar RNA, H/ACA box 101A	snoRNA	SNORA101A	small nucleolar RNA, H/ACA box 101A	O	-	20201124	-
9606	107399303	SNORA101B	-	ZL4	HGNC:HGNC:50406	14	14q13.2	small nucleolar RNA, H/ACA box 101B	snoRNA	SNORA101B	small nucleolar RNA, H/ACA box 101B	O	-	20201124	-
9606	107403064	MTCYBP25	-	-	HGNC:HGNC:51991	11	11q14.1	MT-CYB pseudogene 25	pseudo	MTCYBP25	MT-CYB pseudogene 25	O	mitochondrially encoded cytochrome b pseudogene 25	20201124	-
9606	107403065	MTCYBP26	-	-	HGNC:HGNC:51992	12	12p11.21	MT-CYB pseudogene 26	pseudo	MTCYBP26	MT-CYB pseudogene 26	O	mitochondrially encoded cytochrome b pseudogene 26	20201124	-
9606	107403066	MTCYBP30	-	-	HGNC:HGNC:51996	8	8q13.2	MT-CYB pseudogene 30	pseudo	MTCYBP30	MT-CYB pseudogene 30	O	mitochondrially encoded cytochrome b pseudogene 30	20201124	-
9606	107403068	CYP4F31P	-	-	HGNC:HGNC:39955	2	2q21.1	cytochrome P450 family 4 subfamily F member 31, pseudogene	pseudo	CYP4F31P	cytochrome P450 family 4 subfamily F member 31, pseudogene	O	CYP4F-se10[6:7:8]|cytochrome P450, family 4, subfamily F, polypeptide 31, pseudogene	20201124	-
9606	107403069	MTATP6P10	-	-	HGNC:HGNC:52056|Ensembl:ENSG00000283626	7	7p11.2	MT-ATP6 pseudogene 10	pseudo	MTATP6P10	MT-ATP6 pseudogene 10	O	mitochondrially encoded ATP synthase 6 pseudogene 10	20201124	-
9606	107403070	MTATP6P28	-	-	HGNC:HGNC:52184	2	2p11.2	MT-ATP6 pseudogene 28	pseudo	MTATP6P28	MT-ATP6 pseudogene 28	O	mitochondrially encoded ATP synthase 6 pseudogene 28	20201124	-
9606	107403071	MTATP6P12	-	-	HGNC:HGNC:52082	8	8q13.2	MT-ATP6 pseudogene 12	pseudo	MTATP6P12	MT-ATP6 pseudogene 12	O	mitochondrially encoded ATP synthase 6 pseudogene 12	20201124	-
9606	107403073	MTATP6P5	-	-	HGNC:HGNC:44579	2	2q22.2	MT-ATP6 pseudogene 5	pseudo	MTATP6P5	MT-ATP6 pseudogene 5	O	mitochondrially encoded ATP synthase 6 pseudogene 5	20201124	-
9606	107403074	MTND4P36	-	-	HGNC:HGNC:51950	11	11q14.1	MT-ND4 pseudogene 36	pseudo	MTND4P36	MT-ND4 pseudogene 36	O	mitochondrially encoded NADH:ubiquinone oxidoreductase core subunit 4 pseudogene 36	20201124	-
9606	107403075	LOC107403075	-	-	-	21	21q21	meiotic recombination hotspot A	biological-region	-	-	-	-	20201124	misc_feature:nucleotide_motif|misc_recomb:meiotic
9606	107403078	C2orf69P5	-	-	HGNC:HGNC:51804	16	16p11.2	chromosome 2 open reading frame 69 pseudogene 5	pseudo	C2orf69P5	chromosome 2 open reading frame 69 pseudogene 5	O	-	20201124	-
9606	107403079	WBP1LP9	-	-	HGNC:HGNC:51469	9	9q34.3	WBP1L pseudogene 9	pseudo	WBP1LP9	WBP1L pseudogene 9	O	WW domain binding protein 1-like pseudogene 9	20201124	-
9606	107403080	LOC107403080	-	-	-	21	-	origin of replication in ribosomal DNA intergenic spacer	biological-region	-	-	-	-	20201124	misc_feature:nucleotide_motif
9606	107403081	FAM183EP	-	-	HGNC:HGNC:51332	1	1q41	family with sequence similarity 183 member E, pseudogene	pseudo	FAM183EP	family with sequence similarity 183 member E, pseudogene	O	-	20201124	-
9606	107403148	CNTNAP3P9	-	-	HGNC:HGNC:49587	9	9q21.11	CNTNAP3 pseudogene 9	pseudo	CNTNAP3P9	CNTNAP3 pseudogene 9	O	contactin associated protein-like 3 pseudogene 9	20201124	-
9606	107403150	CNTNAP3P4	-	-	HGNC:HGNC:49581	9	9q12	CNTNAP3 pseudogene 4	pseudo	CNTNAP3P4	CNTNAP3 pseudogene 4	O	contactin associated protein-like 3 pseudogene 4	20201124	-
9606	107403151	GTF2IP10	-	-	HGNC:HGNC:51722	1	1p36.33	general transcription factor IIi pseudogene 10	pseudo	GTF2IP10	general transcription factor IIi pseudogene 10	O	-	20201124	-
9606	107403153	LOC107403153	-	-	-	21	21q11.2	meiotic recombination hotspot B	biological-region	-	-	-	-	20201124	misc_feature:nucleotide_motif|misc_recomb:meiotic
9606	107403154	GTF2IP15	-	-	HGNC:HGNC:51727	11	11p11.12	general transcription factor IIi pseudogene 15	pseudo	GTF2IP15	general transcription factor IIi pseudogene 15	O	-	20201124	-
9606	107403156	GTF2IP17	-	-	HGNC:HGNC:51729	17	17p13.3	general transcription factor IIi pseudogene 17	pseudo	GTF2IP17	general transcription factor IIi pseudogene 17	O	-	20201124	-
9606	107403157	GTF2IP19	-	-	HGNC:HGNC:51731	19	19p13.3	general transcription factor IIi pseudogene 19	pseudo	GTF2IP19	general transcription factor IIi pseudogene 19	O	-	20201124	-
9606	107403163	MTCO2P26	-	-	HGNC:HGNC:52155	11	11p12	MT-CO2 pseudogene 26	pseudo	MTCO2P26	MT-CO2 pseudogene 26	O	mitochondrially encoded cytochrome c oxidase II pseudogene 26	20201124	-
9606	107403164	LOC107403164	-	-	-	6	6p22	meiotic recombination hotspot C	biological-region	-	-	-	-	20201124	misc_feature:nucleotide_motif|misc_recomb:meiotic
9606	107403168	MTCO2P13	-	-	HGNC:HGNC:52029	17	17p11.2	MT-CO2 pseudogene 13	pseudo	MTCO2P13	MT-CO2 pseudogene 13	O	mitochondrially encoded cytochrome c oxidase II pseudogene 13	20201124	-
9606	107403169	MTCO2P14	-	-	HGNC:HGNC:52030	1	1p13.3	MT-CO2 pseudogene 14	pseudo	MTCO2P14	MT-CO2 pseudogene 14	O	mitochondrially encoded cytochrome c oxidase II pseudogene 14	20201124	-
9606	107403234	LOC107403234	-	-	-	6	6q24.3	meiotic recombination hotspot D	biological-region	-	-	-	-	20201124	misc_feature:nucleotide_motif|misc_recomb:meiotic
9606	107403235	MTCO3P6	-	-	HGNC:HGNC:52036	3	3p11.1	MT-CO3 pseudogene 6	pseudo	MTCO3P6	MT-CO3 pseudogene 6	O	mitochondrially encoded cytochrome c oxidase III pseudogene 6	20201124	-
9606	107403236	MTCO3P14	-	-	HGNC:HGNC:52044	1	1p13.3	MT-CO3 pseudogene 14	pseudo	MTCO3P14	MT-CO3 pseudogene 14	O	mitochondrially encoded cytochrome c oxidase III pseudogene 14	20201124	-
9606	107403237	MTCO3P3	-	-	HGNC:HGNC:52080	8	8q13.2	MT-CO3 pseudogene 3	pseudo	MTCO3P3	MT-CO3 pseudogene 3	O	mitochondrially encoded cytochrome c oxidase III pseudogene 3	20201124	-
9606	107403240	MTCO3P25	-	-	HGNC:HGNC:52128	11	11q14.1	MT-CO3 pseudogene 25	pseudo	MTCO3P25	MT-CO3 pseudogene 25	O	mitochondrially encoded cytochrome c oxidase III pseudogene 25	20201124	-
9606	107403241	MTCO3P26	-	-	HGNC:HGNC:52129	21	21p11.2	MT-CO3 pseudogene 26	pseudo	MTCO3P26	MT-CO3 pseudogene 26	O	mitochondrially encoded cytochrome c oxidase III pseudogene 26	20201124	-
9606	107403242	LOC107403242	-	-	-	8	8q24	meiotic recombination hotspot E	biological-region	-	-	-	-	20201124	misc_recomb:meiotic
9606	107436001	MTCO3P32	-	-	HGNC:HGNC:52135	20	20q11.21	MT-CO3 pseudogene 32	pseudo	MTCO3P32	MT-CO3 pseudogene 32	O	mitochondrially encoded cytochrome c oxidase III pseudogene 32	20201124	-
9606	107436002	LOC107436002	-	-	-	12	12p13.3	meiotic recombination hotspot F	biological-region	-	-	-	-	20201124	misc_feature:nucleotide_motif|misc_recomb:meiotic
9606	107436003	MTCO3P33	-	-	HGNC:HGNC:52136	22	22p11.2	MT-CO3 pseudogene 33	pseudo	MTCO3P33	MT-CO3 pseudogene 33	O	mitochondrially encoded cytochrome c oxidase III pseudogene 33	20201124	-
9606	107436004	MTCO3P34	-	-	HGNC:HGNC:52137	22	22p11.2	MT-CO3 pseudogene 34	pseudo	MTCO3P34	MT-CO3 pseudogene 34	O	mitochondrially encoded cytochrome c oxidase III pseudogene 34	20201124	-
9606	107436006	MTCO3P36	-	-	HGNC:HGNC:52139	9	9q13	MT-CO3 pseudogene 36	pseudo	MTCO3P36	MT-CO3 pseudogene 36	O	mitochondrially encoded cytochrome c oxidase III pseudogene 36	20201124	-
9606	107436007	MTCO3P37	-	-	HGNC:HGNC:52140	Y	Yq11.21	MT-CO3 pseudogene 37	pseudo	MTCO3P37	MT-CO3 pseudogene 37	O	mitochondrially encoded cytochrome c oxidase III pseudogene 37	20201124	-
9606	107436008	LOC107436008	-	-	-	8	8q12.3	meiotic recombination hotspot G	biological-region	-	-	-	-	20201124	misc_recomb:meiotic
9606	107436076	CYP2C23P	-	CYP2C62P	HGNC:HGNC:39970|Ensembl:ENSG00000283232	10	10q24.31	cytochrome P450 family 2 subfamily C member 23, pseudogene	pseudo	CYP2C23P	cytochrome P450 family 2 subfamily C member 23, pseudogene	O	cytochrome P450, family 2, subfamily C, polypeptide 23, pseudogene|cytochrome P450, family 2, subfamily C, polypeptide 62, pseudogene	20201124	-
9606	107457584	LOC107457584	-	-	-	3	3p25.1	meiotic recombination hotspot H	biological-region	-	-	-	-	20201124	misc_recomb:meiotic
9606	107457585	LOC107457585	-	-	-	5	5p15.2	meiotic recombination hotspot J	biological-region	-	-	-	-	20201124	misc_recomb:meiotic
9606	107457586	LOC107457586	-	-	-	8	8q22.1	meiotic recombination hotspot K	biological-region	-	-	-	-	20201124	misc_feature:nucleotide_motif|misc_recomb:meiotic
9606	107457587	LOC107457587	-	-	-	18	18q21.32	meiotic recombination hotspot L	biological-region	-	-	-	-	20201124	misc_feature:nucleotide_motif|misc_recomb:meiotic
9606	107457588	CYP4F61P	-	-	HGNC:HGNC:42469	9	9q21.11	cytochrome P450 family 4 subfamily F member 61, pseudogene	pseudo	CYP4F61P	cytochrome P450 family 4 subfamily F member 61, pseudogene	O	CYP4F-se16[6:7:8]|cytochrome P450, family 4, subfamily F, polypeptide 61, pseudogene	20201124	-
9606	107457589	DEL16P13.2	-	C16DELp13.2	MIM:616863	-	-	Chromosome 16p13.2 deletion syndrome	unknown	-	-	-	-	20200712	-
9606	107457596	LOC107457596	-	-	-	2	2p21	meiotic recombination hotspot M	biological-region	-	-	-	-	20201124	misc_feature:nucleotide_motif|misc_recomb:meiotic
9606	107457597	LOC107457597	-	-	-	18	18q21.32	meiotic recombination hotspot N	biological-region	-	-	-	-	20201124	misc_feature:nucleotide_motif|misc_recomb:meiotic
9606	107457599	LOC107457599	-	-	-	13	13q21.2	meiotic recombination hotspot P	biological-region	-	-	-	-	20201124	misc_feature:nucleotide_motif|misc_recomb:meiotic
9606	107457601	LOC107457601	-	-	-	1	1p22	meiotic recombination hotspot Q	biological-region	-	-	-	-	20201124	misc_feature:nucleotide_motif|misc_recomb:meiotic
9606	107457602	LOC107457602	-	-	-	20	20p13	meiotic recombination hotspot R	biological-region	-	-	-	-	20201124	misc_recomb:meiotic
9606	107521942	RNU1-79P	-	-	HGNC:HGNC:48421	6	6p21.3 alternate reference locus	RNA, U1 small nuclear 79, pseudogene	pseudo	RNU1-79P	RNA, U1 small nuclear 79, pseudogene	O	-	20201124	-
9606	107521946	RNU1-116P	-	-	HGNC:HGNC:48458	6	6p21.3 alternate reference locus	RNA, U1 small nuclear 116, pseudogene	pseudo	RNU1-116P	RNA, U1 small nuclear 116, pseudogene	O	-	20201124	-
9606	107521952	RNU1-152P	-	-	HGNC:HGNC:53625	6	6p21.32	RNA, U1 small nuclear 152, pseudogene	pseudo	RNU1-152P	RNA, U1 small nuclear 152, pseudogene	O	LOC107521952 pseudogene	20201124	-
9606	107522028	LOC107522028	-	-	-	3	3p26.3	meiotic recombination hotspot T	biological-region	-	-	-	-	20201124	misc_feature:nucleotide_motif|misc_recomb:meiotic
9606	107522029	LOC107522029	-	-	-	9	9p24.1	meiotic recombination hotspot U	biological-region	-	-	-	-	20201124	misc_feature:nucleotide_motif|misc_recomb:meiotic
9606	107522030	LOC107522030	-	-	-	8	8p23.2	meiotic recombination hotspot CF	biological-region	-	-	-	-	20201124	misc_feature:nucleotide_motif|misc_recomb:meiotic
9606	107522031	LOC107522031	-	-	-	16	16p13.3	meiotic recombination hotspot CG	biological-region	-	-	-	-	20201124	misc_feature:nucleotide_motif|misc_recomb:meiotic
9606	107522035	LOC107522035	-	-	-	3	3p26	meiotic recombination hotspot S	biological-region	-	-	-	-	20201124	misc_feature:sequence_alteration|misc_recomb:meiotic
9606	107522039	LOC107522039	-	-	-	X|Y	Xq28 and Yq12	meiotic recombination hotspot PAR2	biological-region	-	-	-	-	20201124	misc_feature:nucleotide_motif|misc_recomb:meiotic
9606	107522105	DEL15Q14	-	C15DELq14	MIM:616898	15	15q14	Chromosome 15q14 deletion syndrome	unknown	-	-	-	-	20190816	-
9606	107546745	LOC107546745	-	-	-	1	1q43	meiotic recombination hotspot NID1	biological-region	-	-	-	-	20201124	misc_feature:nucleotide_motif|misc_feature:sequence_alteration|misc_recomb:meiotic
9606	107546746	LOC107546746	-	-	-	1	1q43	meiotic recombination hotspot NID2	biological-region	-	-	-	-	20201124	misc_feature:sequence_feature|misc_recomb:meiotic
9606	107546747	LOC107546747	-	-	-	1	1q43	meiotic recombination hotspot NID3	biological-region	-	-	-	-	20201124	misc_feature:nucleotide_motif|misc_recomb:meiotic
9606	107546764	LINC01976	-	-	HGNC:HGNC:52803|Ensembl:ENSG00000261514	17	17q21.31	long intergenic non-protein coding RNA 1976	ncRNA	LINC01976	long intergenic non-protein coding RNA 1976	O	-	20201124	-
9606	107546778	LOC107546778	-	-	-	1	1q42	meiotic recombination hotspot MSTM1	biological-region	-	-	-	-	20201124	misc_feature:nucleotide_motif|misc_recomb:meiotic
9606	107546780	LOC107546780	-	-	-	1	1q42	meiotic recombination hotspot MSTM2	biological-region	-	-	-	-	20201124	misc_recomb:meiotic
9606	107548099	IGHVII-30-21	-	-	HGNC:HGNC:52400|Ensembl:ENSG00000283607|IMGT/GENE-DB:IGHV(II)-30-21	14	14q32.33	immunoglobulin heavy variable (II)-30-21 (pseudogene)	pseudo	IGHVII-30-21	immunoglobulin heavy variable (II)-30-21 (pseudogene)	O	IGHV(II)-30-21	20201124	-
9606	107548103	LOC107548103	-	-	-	1	1q42	MS32 minisatellite repeat instability region	biological-region	-	-	-	D1S8 minisatellite repeat instability region	20201124	misc_feature:nucleotide_motif|misc_feature:repeat_instability_region|misc_feature:sequence_alteration|misc_recomb:meiotic
9606	107548109	LOC107548109	-	-	-	21	21q22.2	meiotic recombination hotspot PCP4-1	biological-region	-	-	-	-	20201124	misc_recomb:meiotic
9606	107548111	LOC107548111	-	-	-	21	21q22.2	meiotic recombination hotspot PCP4-2	biological-region	-	-	-	-	20201124	misc_recomb:meiotic
9606	107548112	LOC107548112	-	-	-	1	-	REN promoter and enhancer region	biological-region	-	-	-	-	20201124	misc_feature:conserved_region|misc_feature:sequence_comparison|regulatory:enhancer|regulatory:promoter|regulatory:response_element|regulatory:silencer|regulatory:transcriptional_cis_regulatory_region
9606	107604627	OPSIN-LCR	-	L/M-LCR|LCR-OPSIN|OPN1C	MIM:300824	X	Xq28	opsin locus control region	biological-region	-	-	-	M-cone opsin locus-controlling region|OPN1LW/OPN1MW locus control region|red-green cone pigment regulatory region|red/green opsin LCR	20201124	misc_feature:conserved_region|regulatory:TATA_box|regulatory:locus_control_region|regulatory:promoter|regulatory:transcriptional_cis_regulatory_region
9606	107648851	LOC107648851	-	-	-	6	6p21.3	meiotic recombination hotspot TAP2	biological-region	-	-	-	-	20201124	misc_feature:nucleotide_motif|misc_recomb:meiotic
9606	107648856	LOC107648856	-	-	-	6	6p21.3	meiotic recombination hotspot DMB1	biological-region	-	-	-	-	20201124	misc_recomb:meiotic
9606	107648859	LOC107648859	-	-	-	6	6p21.3	meiotic recombination hotspot DMB2	biological-region	-	-	-	-	20201124	misc_feature:nucleotide_motif|misc_recomb:meiotic
9606	107648861	DEL11P13	-	C11DELp13	MIM:616902	11	11p13	Chromosome 11p13 deletion syndrome, distal	unknown	-	-	-	-	20190816	-
9606	107648863	LOC107648863	-	-	-	6	6p21.3	meiotic recombination hotspot DNA1	biological-region	-	-	-	-	20201124	misc_feature:nucleotide_motif|misc_recomb:meiotic
9606	107648864	LOC107648864	-	-	-	6	6p21.3	meiotic recombination hotspot DNA2	biological-region	-	-	-	-	20201124	misc_feature:nucleotide_motif|misc_recomb:meiotic
9606	107648866	LOC107648866	-	-	-	6	6p21.3	meiotic recombination hotspot DNA3	biological-region	-	-	-	-	20201124	misc_feature:nucleotide_motif|misc_recomb:meiotic
9606	107652445	LOC107652445	-	-	-	X|Y	Xp22.33 and Yp11.3	meiotic recombination hotspot SHOX	biological-region	-	-	-	meiotic recombination hotspot PAR1	20201124	misc_feature:nucleotide_motif|misc_recomb:meiotic
9606	107758904	LOC107758904	-	-	-	5	5p15	meiotic recombination hotspot 5A	biological-region	-	-	-	-	20201124	misc_feature:nucleotide_motif|misc_feature:sequence_alteration|misc_recomb:meiotic
9606	107832851	LOC107832851	-	-	-	10	-	SIRT1 promoter region	biological-region	-	-	-	-	20201124	regulatory:promoter
9606	107832852	LOC107832852	-	-	-	12	12p13	meiotic recombination hotspot 12B	biological-region	-	-	-	-	20201124	misc_feature:nucleotide_motif|misc_recomb:meiotic
9606	107832854	LOC107832854	-	-	-	12	12p13.3	meiotic recombination hotspot 12D	biological-region	-	-	-	-	20201124	misc_feature:nucleotide_motif|misc_recomb:meiotic
9606	107832855	LOC107832855	-	-	-	22	22q13	meiotic recombination hotspot 22A	biological-region	-	-	-	-	20201124	misc_feature:nucleotide_motif|misc_recomb:meiotic
9606	107838685	LOC107838685	-	-	-	X|Y	Xq28 and Yq12	meiotic recombination hotspot PAR2A	biological-region	-	-	-	-	20201124	misc_feature:nucleotide_motif|misc_recomb:meiotic
9606	107880064	LOC107880064	-	-	-	1	-	IVL promoter region	biological-region	-	-	-	-	20201124	regulatory:enhancer|regulatory:promoter|regulatory:response_element|regulatory:silencer|regulatory:transcriptional_cis_regulatory_region
9606	107882126	LOC107882126	-	-	-	14	-	TGM1 promoter region	biological-region	-	-	-	-	20201124	regulatory:enhancer|regulatory:promoter
9606	107882127	LOC107882127	-	-	-	13	-	EDNRB upstream promoter region	biological-region	-	-	-	-	20201124	regulatory:enhancer|regulatory:promoter|regulatory:transcriptional_cis_regulatory_region
9606	107882129	LOC107882129	-	-	-	13	-	EDNRB proximal promoter region	biological-region	-	-	-	-	20201124	regulatory:promoter|regulatory:transcriptional_cis_regulatory_region
9606	107882132	LOC107882132	-	-	-	9	-	INSL4 promoter region	biological-region	-	-	-	-	20201124	regulatory:promoter
9606	107882133	LOC107882133	-	-	-	19	-	APOC1 promoter region	biological-region	-	-	-	-	20201124	regulatory:promoter
9606	107963947	LOC107963947	-	-	-	22	22q11.23	BCR-ABL p200 breakpoint cluster region	biological-region	-	-	-	BCR p200 breakpoint recombination region|BCR-ABL p200 Philadelphia chromosome recombination region|t(9;22)(q34;q11) p200 recombination region	20201124	misc_recomb:mitotic
9606	107963948	LOC107963948	-	-	-	22	22q11.23	BCR-ABL micro-breakpoint cluster region	biological-region	-	-	-	BCR p230 Philadelphia chromosome recombination region|BCR p230 breakpoint recombination region|t(9;22)(q34;q11) micro-BCR recombination region	20201124	misc_recomb:mitotic
9606	107963949	LOC107963949	-	-	-	5	-	GHR downstream promoter region module B	biological-region	-	-	-	-	20201124	regulatory:promoter|regulatory:transcriptional_cis_regulatory_region
9606	107963950	LOC107963950	-	-	-	5	-	GHR upstream promoter region module A	biological-region	-	-	-	-	20201124	regulatory:promoter|regulatory:transcriptional_cis_regulatory_region
9606	107963951	LOC107963951	-	-	-	22	22q11.23	BCR-ABL minor-breakpoint cluster region	biological-region	-	-	-	BCR p190 Philadelphia chromosome recombination region|BCR p190 breakpoint recombination region|t(9;22)(q34;q11) m-BCR recombination region	20201124	misc_recomb:meiotic|misc_recomb:mitotic
9606	107963955	LOC107963955	-	-	-	22	22q11.23	BCR-ABL major-breakpoint cluster region	biological-region	-	-	-	BCR p210 Philadelphia chromosome recombination region|BCR p210 breakpoint recombination region|t(9;22)(q34;q11) M-BCR recombination region	20201124	misc_recomb:meiotic|misc_recomb:mitotic
9606	107966121	LOC107966121	-	-	-	22	22q11.23	BCR-ABL p195 breakpoint cluster region	biological-region	-	-	-	BCR p195 Philadelphia chromosome recombination region|BCR p195 breakpoint recombination region|t(9;22)(q34;q11) e6a2 recombination region	20201124	misc_recomb:mitotic
9606	107966124	RER	-	-	-	3	3q22.1	rhodopsin enhancer region	biological-region	-	-	-	-	20201124	misc_feature:conserved_region
9606	107966125	LOC107966125	-	-	-	22	22q11.23	BCR-ABL p225 breakpoint cluster region	biological-region	-	-	-	BCR p225 Philadelphia chromosome recombination region|BCR p225 breakpoint recombination region|t(9;22)(q34;q11) e18a2 recombination region	20201124	misc_recomb:mitotic
9606	107980434	LOC107980434	-	-	-	7	7q32.1	blue cone (S) opsin upstream regulatory region	biological-region	-	-	-	OPN1SW upstream regulatory region|S-cone opsin enhancer element|opsin 1 (cone pigments), short-wave-sensitive upstream regulatory region	20201124	regulatory:response_element|regulatory:transcriptional_cis_regulatory_region
9606	107980440	LOC107980440	-	-	-	9	9q34.1	ABL breakpoint recombination region	biological-region	-	-	-	ABL proto-oncogene 1, non-receptor tyrosine kinase recombination region|Philadelphia Chromosome ABL recombination region	20201124	misc_recomb:meiotic|misc_recomb:mitotic
9606	107980445	LOC107980445	-	-	-	2	-	PAX3 promoter region	biological-region	-	-	-	-	20201124	misc_feature:conserved_region|regulatory:TATA_box|regulatory:promoter|regulatory:transcriptional_cis_regulatory_region
9606	107982234	LOC107982234	-	-	-	11	-	WT1/WT1-AS bi-directional promoter region	biological-region	-	-	-	WT1 5' proximal regulatory region	20201124	regulatory:DNase_I_hypersensitive_site|regulatory:TATA_box|regulatory:enhancer|regulatory:promoter|regulatory:silencer|regulatory:transcriptional_cis_regulatory_region
9606	107983949	LOC107983949	-	-	-	15	15q24.1	uncharacterized LOC107983949	ncRNA	-	-	-	-	20201124	-
9606	107983950	LOC107983950	-	-	-	16	16q24.3	uncharacterized LOC107983950	ncRNA	-	-	-	-	20201124	-
9606	107983952	LOC107983952	-	-	-	21	21q22.3	uncharacterized LOC107983952	ncRNA	-	-	-	-	20201124	-
9606	107983955	ELOA3CP	-	ELOA3B|ELOA3C|TCEB3CL	HGNC:HGNC:52410	18	18q21.1	elongin A3 family member C, pseudogene	pseudo	ELOA3CP	elongin A3 family member C, pseudogene	O	EloA3-like-1|Elongin-A3 member B|Elongin-A3-like-1|RNA polymerase II transcription factor SIII subunit A3-like-1|Transcription elongation factor B polypeptide 3C-like-1|putative elongin-A3 member C	20200911	-
9606	107983958	LOC107983958	-	-	-	13	13q34	uncharacterized LOC107983958	protein-coding	-	-	-	uncharacterized protein LOC107983958	20201124	-
9606	107983959	LOC107983959	-	-	-	X	Xq26.2	uncharacterized LOC107983959	ncRNA	-	-	-	-	20201124	-
9606	107983960	LOC107983960	-	-	-	1	1q42.2	uncharacterized LOC107983960	ncRNA	-	-	-	-	20201124	-
9606	107983961	LOC107983961	-	-	-	16	16q12.1	uncharacterized LOC107983961	ncRNA	-	-	-	-	20201124	-
9606	107983962	LOC107983962	-	-	-	1	1p31.3	translation initiation factor IF-2-like	protein-coding	-	-	-	-	20180331	-
9606	107983963	LOC107983963	-	-	Ensembl:ENSG00000249642	4	4q35.2	uncharacterized LOC107983963	ncRNA	-	-	-	-	20201124	-
9606	107983966	LOC107983966	-	-	-	5	5p15.33	uncharacterized LOC107983966	ncRNA	-	-	-	-	20201124	-
9606	107983969	LOC107983969	-	-	-	3	3q13.32	uncharacterized LOC107983969	ncRNA	-	-	-	-	20201124	-
9606	107983971	LOC107983971	-	-	-	7	7q11.21	uncharacterized LOC107983971	ncRNA	-	-	-	-	20201124	-
9606	107983974	LOC107983974	-	-	-	15	15q26.1	uncharacterized LOC107983974	ncRNA	-	-	-	-	20201124	-
9606	107983975	CAPS2-AS1	-	-	HGNC:HGNC:40769	12	12q21.1	CAPS2 antisense RNA 1	ncRNA	CAPS2-AS1	CAPS2 antisense RNA 1	O	-	20201124	-
9606	107983976	LOC107983976	-	-	-	11	11p15.4	uncharacterized LOC107983976	ncRNA	-	-	-	-	20201124	-
9606	107983979	LOC107983979	-	-	-	4	4q26	uncharacterized LOC107983979	ncRNA	-	-	-	-	20201124	-
9606	107983980	LOC107983980	-	-	-	5	5q33.2	uncharacterized LOC107983980	ncRNA	-	-	-	-	20201124	-
9606	107983981	LOC107983981	-	-	-	15	15q21.3	uncharacterized LOC107983981	ncRNA	-	-	-	-	20201124	-
9606	107983982	LOC107983982	-	-	-	16	16p13.3	uncharacterized LOC107983982	ncRNA	-	-	-	-	20201124	-
9606	107983983	LOC107983983	-	-	-	15	15q11.2	uncharacterized LOC107983983	protein-coding	-	-	-	uncharacterized protein LOC107983983	20201124	-
9606	107983985	LOC107983985	-	-	-	8	8q24.3	uncharacterized LOC107983985	ncRNA	-	-	-	-	20201124	-
9606	107983987	SMIM34B	-	-	HGNC:HGNC:53650|Ensembl:ENSG00000278961	21	21p11.2	small integral membrane protein 34B	protein-coding	SMIM34B	small integral membrane protein 34B	O	small integral membrane protein 34B	20201209	-
9606	107983988	SPEM3	-	-	HGNC:HGNC:53651|Ensembl:ENSG00000283439	17	17p13.1	SPEM family member 3	protein-coding	SPEM3	SPEM family member 3	O	uncharacterized protein SPEM3	20201124	-
9606	107983989	LOC107983989	-	-	-	10	10p15.3	uncharacterized LOC107983989	protein-coding	-	-	-	uncharacterized protein LOC107983989	20201124	-
9606	107983990	LOC107983990	-	-	Ensembl:ENSG00000197302	16	16p11.2	uncharacterized LOC107983990	protein-coding	-	-	-	uncharacterized protein LOC107983990	20201124	-
9606	107983993	UPK3BL2	-	-	HGNC:HGNC:53444|Ensembl:ENSG00000284981	7	7q22.1	uroplakin 3B like 2	protein-coding	UPK3BL2	uroplakin 3B like 2	O	uroplakin-3b-like protein 2|Uroplakin-3b-like protein 2	20201124	-
9606	107983995	LOC107983995	-	-	-	2	2q31.1	uncharacterized LOC107983995	ncRNA	-	-	-	-	20201124	-
9606	107983996	LOC107983996	-	-	-	17	17q23.3	uncharacterized LOC107983996	ncRNA	-	-	-	-	20201124	-
9606	107983998	LOC107983998	-	-	-	19	19q13.42	uncharacterized LOC107983998	protein-coding	-	-	-	uncharacterized protein LOC107983998	20201124	-
9606	107983999	LINC02792	-	-	HGNC:HGNC:54316	1	1p31.1	long intergenic non-protein coding RNA 2792	ncRNA	LINC02792	long intergenic non-protein coding RNA 2792	O	-	20201124	-
9606	107984000	LOC107984000	-	-	-	3	3q21.1	uncharacterized LOC107984000	ncRNA	-	-	-	-	20201124	-
9606	107984001	LOC107984001	-	-	-	20	20q13.2	uncharacterized LOC107984001	ncRNA	-	-	-	-	20201124	-
9606	107984002	LINC02646	-	-	HGNC:HGNC:54130	10	10q26.3	long intergenic non-protein coding RNA 2646	ncRNA	LINC02646	long intergenic non-protein coding RNA 2646	O	-	20201124	-
9606	107984003	LOC107984003	-	-	-	14	14q13.3	uncharacterized LOC107984003	ncRNA	-	-	-	-	20201124	-
9606	107984004	LOC107984004	-	-	-	5	5q35.1	uncharacterized LOC107984004	ncRNA	-	-	-	-	20201124	-
9606	107984005	LOC107984005	-	-	-	8	8q22.3	uncharacterized LOC107984005	ncRNA	-	-	-	-	20201124	-
9606	107984006	LOC107984006	-	-	-	9	9p11.2	uncharacterized LOC107984006	ncRNA	-	-	-	-	20201124	-
9606	107984007	LOC107984007	-	-	-	8	8q22.3	uncharacterized LOC107984007	ncRNA	-	-	-	-	20201124	-
9606	107984009	LINC00415	-	-	HGNC:HGNC:42748	13	13q12.13	long intergenic non-protein coding RNA 415	ncRNA	LINC00415	long intergenic non-protein coding RNA 415	O	-	20201124	-
9606	107984010	LOC107984010	-	-	-	3	3q29	uncharacterized LOC107984010	ncRNA	-	-	-	-	20201124	-
9606	107984011	LOC107984011	-	-	-	9	9q21.12	uncharacterized LOC107984011	ncRNA	-	-	-	-	20201124	-
9606	107984012	LOC107984012	-	-	-	10	10q21.3	uncharacterized LOC107984012	ncRNA	-	-	-	-	20201124	-
9606	107984013	LOC107984013	-	-	-	16	16p11.2	uncharacterized LOC107984013	ncRNA	-	-	-	-	20201124	-
9606	107984014	LOC107984014	-	-	-	7	7q36.2	uncharacterized LOC107984014	protein-coding	-	-	-	uncharacterized protein LOC107984014	20201124	-
9606	107984015	LOC107984015	-	-	-	6	6p24.1	uncharacterized LOC107984015	ncRNA	-	-	-	-	20201124	-
9606	107984016	LOC107984016	-	-	Ensembl:ENSG00000287385	14	14q24.1	uncharacterized LOC107984016	ncRNA	-	-	-	-	20201124	-
9606	107984017	LOC107984017	-	-	-	8	8q23.1	uncharacterized LOC107984017	ncRNA	-	-	-	-	20201124	-
9606	107984018	LOC107984018	-	-	-	1	1q41	uncharacterized LOC107984018	ncRNA	-	-	-	-	20201124	-
9606	107984019	LOC107984019	-	-	-	11	11p15.4	uncharacterized LOC107984019	ncRNA	-	-	-	-	20201124	-
9606	107984020	LOC107984020	-	-	-	2	2p24.1	uncharacterized LOC107984020	ncRNA	-	-	-	-	20201124	-
9606	107984021	LOC107984021	-	-	-	3	3q11.1	uncharacterized LOC107984021	ncRNA	-	-	-	-	20201124	-
9606	107984023	LOC107984023	-	-	-	12	12q21.33	uncharacterized LOC107984023	ncRNA	-	-	-	-	20201124	-
9606	107984024	LOC107984024	-	-	-	13	13q22.1	uncharacterized LOC107984024	ncRNA	-	-	-	-	20201124	-
9606	107984025	LOC107984025	-	-	-	15	15q13.2	golgin subfamily A member 8M-like	protein-coding	-	-	-	golgin subfamily A member 8M-like	20201124	-
9606	107984027	LINC02277	-	-	HGNC:HGNC:53193	14	14q21.2	long intergenic non-protein coding RNA 2277	ncRNA	LINC02277	long intergenic non-protein coding RNA 2277	O	-	20201124	-
9606	107984028	LINC02810	-	-	HGNC:HGNC:54342|Ensembl:ENSG00000236648	1	1p36.13	long intergenic non-protein coding RNA 2810	ncRNA	LINC02810	long intergenic non-protein coding RNA 2810	O	-	20201124	-
9606	107984029	LOC107984029	-	-	-	10	10q24.32	uncharacterized LOC107984029	ncRNA	-	-	-	-	20201124	-
9606	107984030	LOC107984030	-	-	-	22	22p11.2	translation initiation factor IF-2-like	pseudo	-	-	-	-	20201124	-
9606	107984031	LOC107984031	-	-	-	18	18q21.1	uncharacterized LOC107984031	ncRNA	-	-	-	-	20201124	-
9606	107984032	LOC107984032	-	-	-	4	4q32.1	uncharacterized LOC107984032	ncRNA	-	-	-	-	20201124	-
9606	107984034	LOC107984034	-	-	-	7	7q21.3	uncharacterized LOC107984034	ncRNA	-	-	-	-	20201124	-
9606	107984035	LOC107984035	-	-	-	9	9p11.2	uncharacterized LOC107984035	ncRNA	-	-	-	-	20201124	-
9606	107984036	RAB33B-AS1	-	-	HGNC:HGNC:55153	4	4q31.1	RAB33B antisense RNA 1	ncRNA	RAB33B-AS1	RAB33B antisense RNA 1	O	-	20201124	-
9606	107984037	LOC107984037	-	-	-	22	22p11.2	uncharacterized LOC107984037	ncRNA	-	-	-	-	20201124	-
9606	107984040	LOC107984040	-	-	-	11	11q25	uncharacterized LOC107984040	ncRNA	-	-	-	-	20201124	-
9606	107984041	LOC107984041	-	-	-	6	6q16.3	uncharacterized LOC107984041	ncRNA	-	-	-	-	20201124	-
9606	107984043	LOC107984043	-	-	-	2	2p16.1	formin-2-like	protein-coding	-	-	-	formin-2-like	20201124	-
9606	107984059	LOC107984059	-	-	-	10	10q26.2	uncharacterized LOC107984059	ncRNA	-	-	-	-	20201124	-
9606	107984063	LOC107984063	-	-	-	2	2p14	uncharacterized LOC107984063	ncRNA	-	-	-	-	20201124	-
9606	107984069	LOC107984069	-	-	-	15	-	uncharacterized LOC107984069	ncRNA	-	-	-	-	20201124	-
9606	107984079	LOC107984079	-	-	-	3	3p14.3	uncharacterized LOC107984079	ncRNA	-	-	-	-	20201124	-
9606	107984083	LOC107984083	-	-	-	16	16p11.2	uncharacterized LOC107984083	ncRNA	-	-	-	-	20201124	-
9606	107984087	LOC107984087	-	-	-	3	3q13.2	uncharacterized LOC107984087	ncRNA	-	-	-	-	20201124	-
9606	107984088	LOC107984088	-	-	-	20	20p13	uncharacterized LOC107984088	ncRNA	-	-	-	-	20201124	-
9606	107984089	LOC107984089	-	-	-	15	15q13.3	uncharacterized LOC107984089	ncRNA	-	-	-	-	20201124	-
9606	107984092	LOC107984092	-	-	-	15	-	uncharacterized LOC107984092	ncRNA	-	-	-	-	20201124	-
9606	107984098	LOC107984098	-	-	-	5	5p15.33	uncharacterized LOC107984098	ncRNA	-	-	-	-	20201124	-
9606	107984104	LOC107984104	-	-	-	20	20p13	uncharacterized LOC107984104	protein-coding	-	-	-	uncharacterized protein LOC107984104	20201124	-
9606	107984109	LOC107984109	-	-	-	1	1q32.1	uncharacterized LOC107984109	ncRNA	-	-	-	-	20201124	-
9606	107984111	LOC107984111	-	-	-	2	2q35	uncharacterized LOC107984111	ncRNA	-	-	-	-	20201124	-
9606	107984112	LOC107984112	-	-	-	3	3p25.3	uncharacterized LOC107984112	ncRNA	-	-	-	-	20201124	-
9606	107984113	LOC107984113	-	-	-	4	4q34.2	uncharacterized LOC107984113	ncRNA	-	-	-	-	20201124	-
9606	107984114	MIR583HG	-	-	HGNC:HGNC:53061	5	5q15	MIR583 host gene	ncRNA	MIR583HG	MIR583 host gene	O	-	20201124	-
9606	107984116	LOC107984116	-	-	-	5	5q13.1	uncharacterized LOC107984116	ncRNA	-	-	-	-	20201124	-
9606	107984117	LINC02058	-	-	HGNC:HGNC:52901	5	5q14.3	long intergenic non-protein coding RNA 2058	ncRNA	LINC02058	long intergenic non-protein coding RNA 2058	O	-	20201124	-
9606	107984118	LOC107984118	-	-	-	5	5q35.2	uncharacterized LOC107984118	ncRNA	-	-	-	-	20201124	-
9606	107984120	LOC107984120	-	-	-	6	6q13	uncharacterized LOC107984120	ncRNA	-	-	-	-	20201124	-
9606	107984123	LOC107984123	-	-	-	7	7q33	uncharacterized LOC107984123	ncRNA	-	-	-	-	20201124	-
9606	107984124	LOC107984124	-	-	-	8	8p21.3	translation initiation factor IF-2-like	protein-coding	-	-	-	uncharacterized protein LOC107984124	20201124	-
9606	107984126	LOC107984126	-	-	-	9	9q12	zinc finger protein 658B-like	protein-coding	-	-	-	zinc finger protein 658B-like	20201124	-
9606	107984127	LOC107984127	-	-	-	9	9q33.3	uncharacterized LOC107984127	ncRNA	-	-	-	-	20201124	-
9606	107984128	LOC107984128	-	-	-	10	10q26.13	uncharacterized LOC107984128	ncRNA	-	-	-	-	20201124	-
9606	107984129	LOC107984129	-	-	-	12	12p13.1	uncharacterized LOC107984129	ncRNA	-	-	-	-	20201124	-
9606	107984130	LOC107984130	-	-	-	12	12q23.3	uncharacterized LOC107984130	ncRNA	-	-	-	-	20201124	-
9606	107984131	LOC107984131	-	-	-	12	12p13.33	uncharacterized LOC107984131	ncRNA	-	-	-	-	20201124	-
9606	107984132	LOC107984132	-	-	Ensembl:ENSG00000287861	13	13q12.11	uncharacterized LOC107984132	ncRNA	-	-	-	-	20201124	-
9606	107984133	LOC107984133	-	-	-	14	14q11.2	serine/threonine-protein kinase Nek2 pseudogene	pseudo	-	-	-	-	20201124	-
9606	107984135	LOC107984135	-	-	-	15	15q11.2	zinc finger protein 519 pseudogene	pseudo	-	-	-	-	20201124	-
9606	107984136	LOC107984136	-	-	-	15	15q21.1	uncharacterized LOC107984136	ncRNA	-	-	-	-	20201124	-
9606	107984137	LOC107984137	-	-	-	16	16p13.12	uncharacterized LOC107984137	ncRNA	-	-	-	-	20201124	-
9606	107984138	LOC107984138	-	-	-	16	16q22.1	serine/threonine-protein kinase SMG1-like	protein-coding	-	-	-	serine/threonine-protein kinase SMG1-like	20201124	-
9606	107984139	LOC107984139	-	-	-	19	19p13.2	zinc finger protein 791-like	protein-coding	-	-	-	zinc finger protein 791-like	20201124	-
9606	107984140	LOC107984140	-	-	-	19	19q13.33	uncharacterized LOC107984140	ncRNA	-	-	-	-	20201124	-
9606	107984142	LOC107984142	-	-	-	17	-	uncharacterized LOC107984142	ncRNA	-	-	-	-	20201124	-
9606	107984143	LOC107984143	-	-	-	17	-	uncharacterized LOC107984143	ncRNA	-	-	-	-	20201124	-
9606	107984149	LOC107984149	-	-	-	22	-	uncharacterized LOC107984149	ncRNA	-	-	-	-	20201124	-
9606	107984150	LOC107984150	-	-	-	Un	-	uncharacterized LOC107984150	ncRNA	-	-	-	-	20201124	-
9606	107984151	LOC107984151	-	-	-	15	-	uncharacterized LOC107984151	ncRNA	-	-	-	-	20201124	-
9606	107984153	LOC107984153	-	-	-	22	-	uncharacterized LOC107984153	protein-coding	-	-	-	uncharacterized protein LOC107984153	20201124	-
9606	107984154	LOC107984154	-	-	-	8	-	uncharacterized protein FLJ40521-like	pseudo	-	-	-	-	20201124	-
9606	107984156	LOC107984156	-	-	-	17	-	ADP-ribosylation factor-like protein 17	protein-coding	-	-	-	ADP-ribosylation factor-like protein 17	20201124	-
9606	107984158	LOC107984158	-	-	-	10	10q25.2	uncharacterized LOC107984158	ncRNA	-	-	-	-	20201124	-
9606	107984160	LOC107984160	-	-	-	10	10q26.13	uncharacterized LOC107984160	ncRNA	-	-	-	-	20201124	-
9606	107984161	ARL4AP3	-	-	HGNC:HGNC:52372	10	10p15.1	ADP ribosylation factor like GTPase 4A pseudogene 3	pseudo	ARL4AP3	ADP ribosylation factor like GTPase 4A pseudogene 3	O	ADP-ribosylation factor-like protein 4A	20201124	-
9606	107984162	LOC107984162	-	-	-	10	10p13	cytochrome c oxidase subunit NDUFA4 pseudogene	pseudo	-	-	-	-	20201124	-
9606	107984164	LOC107984164	-	-	-	10	10q11.21	formin-2-like	pseudo	-	-	-	-	20201124	-
9606	107984165	LOC107984165	-	-	-	10	10q11.21	coiled-coil-helix-coiled-coil-helix domain-containing protein 2 pseudogene	pseudo	-	-	-	-	20201124	-
9606	107984168	LOC107984168	-	-	-	10	10p15.3	uncharacterized LOC107984168	ncRNA	-	-	-	-	20201124	-
9606	107984169	LOC107984169	-	-	-	10	10p15.1	uncharacterized LOC107984169	ncRNA	-	-	-	-	20201124	-
9606	107984170	LOC107984170	-	-	-	10	10p12.1	uncharacterized LOC107984170	ncRNA	-	-	-	-	20201124	-
9606	107984171	LOC107984171	-	-	-	10	10p12.1	uncharacterized LOC107984171	ncRNA	-	-	-	-	20201124	-
9606	107984172	LOC107984172	-	-	-	10	10p11.23	uncharacterized LOC107984172	ncRNA	-	-	-	-	20201124	-
9606	107984173	LOC107984173	-	-	-	10	10p11.23	uncharacterized LOC107984173	ncRNA	-	-	-	-	20201124	-
9606	107984174	LOC107984174	-	-	-	10	10p12.1	uncharacterized LOC107984174	ncRNA	-	-	-	-	20201124	-
9606	107984175	LOC107984175	-	-	-	10	10p11.21	uncharacterized LOC107984175	ncRNA	-	-	-	-	20201124	-
9606	107984176	LOC107984176	-	-	-	10	10p12.1	uncharacterized LOC107984176	ncRNA	-	-	-	-	20201124	-
9606	107984177	LOC107984177	-	-	-	10	10p11.1	uncharacterized LOC107984177	ncRNA	-	-	-	-	20201124	-
9606	107984178	LINC02632	-	-	HGNC:HGNC:54114	10	10q11.21	long intergenic non-protein coding RNA 2632	ncRNA	LINC02632	long intergenic non-protein coding RNA 2632	O	-	20201124	-
9606	107984179	LOC107984179	-	-	-	10	10q11.21	uncharacterized LOC107984179	ncRNA	-	-	-	-	20201124	-
9606	107984180	LOC107984180	-	-	-	10	10p12.31	uncharacterized LOC107984180	ncRNA	-	-	-	-	20201124	-
9606	107984181	LOC107984181	-	-	-	10	10q23.1	uncharacterized LOC107984181	ncRNA	-	-	-	-	20201124	-
9606	107984182	LOC107984182	-	-	-	10	10q25.1	uncharacterized LOC107984182	ncRNA	-	-	-	-	20201124	-
9606	107984183	LOC107984183	-	-	-	10	10q26.13	uncharacterized LOC107984183	ncRNA	-	-	-	-	20201124	-
9606	107984184	LOC107984184	-	-	-	10	10q26.13	uncharacterized LOC107984184	ncRNA	-	-	-	-	20201124	-
9606	107984185	LOC107984185	-	-	-	10	10q26.2	uncharacterized LOC107984185	ncRNA	-	-	-	-	20201124	-
9606	107984186	LOC107984186	-	-	-	10	10q26.3	uncharacterized LOC107984186	ncRNA	-	-	-	-	20201124	-
9606	107984187	LOC107984187	-	-	-	10	10q23.1	uncharacterized LOC107984187	ncRNA	-	-	-	-	20201124	-
9606	107984188	LOC107984188	-	-	-	10	10p11.21	uncharacterized LOC107984188	ncRNA	-	-	-	-	20201124	-
9606	107984189	LOC107984189	-	-	-	10	10q11.21	uncharacterized protein C10orf142-like	protein-coding	-	-	-	uncharacterized protein C10orf142-like	20201124	-
9606	107984190	LOC107984190	-	-	-	10	10p15.3	uncharacterized LOC107984190	ncRNA	-	-	-	-	20201124	-
9606	107984191	LOC107984191	-	-	-	10	10p15.3	uncharacterized LOC107984191	ncRNA	-	-	-	-	20201124	-
9606	107984192	LOC107984192	-	-	-	10	10p15.2	uncharacterized LOC107984192	ncRNA	-	-	-	-	20201124	-
9606	107984193	LOC107984193	-	-	-	10	10p15.2	uncharacterized LOC107984193	ncRNA	-	-	-	-	20201124	-
9606	107984195	LOC107984195	-	-	-	10	10p15.1	uncharacterized LOC107984195	ncRNA	-	-	-	-	20201124	-
9606	107984196	LOC107984196	-	-	-	10	10p15.1	uncharacterized LOC107984196	ncRNA	-	-	-	-	20201124	-
9606	107984197	LOC107984197	-	-	-	10	10p15.1	uncharacterized LOC107984197	ncRNA	-	-	-	-	20201124	-
9606	107984198	LOC107984198	-	-	-	10	10p15.1	uncharacterized LOC107984198	ncRNA	-	-	-	-	20201124	-
9606	107984199	LOC107984199	-	-	-	10	10p15.1	uncharacterized LOC107984199	ncRNA	-	-	-	-	20201124	-
9606	107984200	LOC107984200	-	-	-	10	10p15.1	uncharacterized LOC107984200	ncRNA	-	-	-	-	20201124	-
9606	107984201	LOC107984201	-	-	-	10	10p15.1	uncharacterized LOC107984201	ncRNA	-	-	-	-	20201124	-
9606	107984202	LOC107984202	-	-	-	10	10p15.1	uncharacterized LOC107984202	ncRNA	-	-	-	-	20201124	-
9606	107984203	LOC107984203	-	-	-	10	10p14	endogenous retrovirus group K member 6 Env polyprotein	protein-coding	-	-	-	endogenous retrovirus group K member 6 Env polyprotein	20201124	-
9606	107984204	LOC107984204	-	-	-	10	10p14	uncharacterized LOC107984204	ncRNA	-	-	-	-	20201124	-
9606	107984205	LOC107984205	-	-	-	10	10p14	uncharacterized LOC107984205	ncRNA	-	-	-	-	20201124	-
9606	107984206	LOC107984206	-	-	-	10	10p14	uncharacterized LOC107984206	ncRNA	-	-	-	-	20201124	-
9606	107984207	LOC107984207	-	-	-	10	10p14	uncharacterized LOC107984207	ncRNA	-	-	-	-	20201124	-
9606	107984208	USP6NL-AS1	-	-	HGNC:HGNC:55251|Ensembl:ENSG00000271360	10	10p14	USP6NL antisense RNA 1	ncRNA	USP6NL-AS1	USP6NL antisense RNA 1	O	-	20201124	-
9606	107984209	LOC107984209	-	-	-	10	10p13	uncharacterized LOC107984209	ncRNA	-	-	-	-	20201124	-
9606	107984210	LOC107984210	-	-	-	10	10p13	uncharacterized LOC107984210	ncRNA	-	-	-	-	20201124	-
9606	107984211	LOC107984211	-	-	-	10	10p13	uncharacterized LOC107984211	ncRNA	-	-	-	-	20201124	-
9606	107984212	LOC107984212	-	-	-	10	10p12.33	uncharacterized LOC107984212	ncRNA	-	-	-	-	20201124	-
9606	107984213	LOC107984213	-	-	-	10	10p12.33	uncharacterized LOC107984213	ncRNA	-	-	-	-	20201124	-
9606	107984214	LOC107984214	-	-	-	10	10p12.31	uncharacterized LOC107984214	ncRNA	-	-	-	-	20201124	-
9606	107984215	LOC107984215	-	-	-	10	10p12.2	uncharacterized LOC107984215	ncRNA	-	-	-	-	20201124	-
9606	107984216	LOC107984216	-	-	-	10	10p12.1	uncharacterized LOC107984216	ncRNA	-	-	-	-	20201124	-
9606	107984217	LOC107984217	-	-	-	10	10p11.23	uncharacterized LOC107984217	ncRNA	-	-	-	-	20201124	-
9606	107984218	LOC107984218	-	-	-	10	10p11.23	uncharacterized LOC107984218	ncRNA	-	-	-	-	20201124	-
9606	107984219	LOC107984219	-	-	-	10	10p11.22	uncharacterized LOC107984219	ncRNA	-	-	-	-	20201124	-
9606	107984220	LOC107984220	-	-	-	10	10p11.21	uncharacterized LOC107984220	ncRNA	-	-	-	-	20201124	-
9606	107984221	LOC107984221	-	-	-	10	10p11.21	uncharacterized LOC107984221	ncRNA	-	-	-	-	20201124	-
9606	107984222	LOC107984222	-	-	-	10	10p11.21	uncharacterized LOC107984222	ncRNA	-	-	-	-	20201124	-
9606	107984223	LOC107984223	-	-	-	10	10p11.21	uncharacterized LOC107984223	ncRNA	-	-	-	-	20201124	-
9606	107984224	LOC107984224	-	-	-	10	10p11.21	uncharacterized LOC107984224	ncRNA	-	-	-	-	20201124	-
9606	107984225	LOC107984225	-	-	-	10	10q11.21	uncharacterized LOC107984225	ncRNA	-	-	-	-	20201124	-
9606	107984226	LOC107984226	-	-	-	10	10q11.21	uncharacterized LOC107984226	ncRNA	-	-	-	-	20201124	-
9606	107984227	LOC107984227	-	-	-	10	10q11.22	RNMT-activating mini protein pseudogene	pseudo	-	-	-	-	20201124	-
9606	107984234	LOC107984234	-	-	-	10	10q21.1	uncharacterized LOC107984234	ncRNA	-	-	-	-	20201124	-
9606	107984235	LOC107984235	-	-	-	10	10q21.2	uncharacterized LOC107984235	ncRNA	-	-	-	-	20201124	-
9606	107984236	LOC107984236	-	-	-	10	10q21.2	uncharacterized LOC107984236	ncRNA	-	-	-	-	20201124	-
9606	107984237	LINC02625	-	-	HGNC:HGNC:54104	10	10q21.2	long intergenic non-protein coding RNA 2625	ncRNA	LINC02625	long intergenic non-protein coding RNA 2625	O	-	20201124	-
9606	107984238	LOC107984238	-	-	-	10	10q21.3	uncharacterized LOC107984238	ncRNA	-	-	-	-	20201124	-
9606	107984239	LOC107984239	-	-	-	10	10q21.3	uncharacterized LOC107984239	ncRNA	-	-	-	-	20201124	-
9606	107984240	LOC107984240	-	-	-	10	10q21.3	uncharacterized LOC107984240	ncRNA	-	-	-	-	20201124	-
9606	107984241	LINC02640	-	-	HGNC:HGNC:54123	10	10q21.3	long intergenic non-protein coding RNA 2640	ncRNA	LINC02640	long intergenic non-protein coding RNA 2640	O	-	20201124	-
9606	107984242	LOC107984242	-	-	-	10	10q22.1	uncharacterized LOC107984242	ncRNA	-	-	-	-	20201124	-
9606	107984243	LOC107984243	-	-	-	10	10q22.2	uncharacterized LOC107984243	ncRNA	-	-	-	-	20201124	-
9606	107984244	LOC107984244	-	-	-	10	10q22.2	uncharacterized LOC107984244	ncRNA	-	-	-	-	20201124	-
9606	107984245	LOC107984245	-	-	-	10	10q22.3	uncharacterized LOC107984245	ncRNA	-	-	-	-	20201124	-
9606	107984246	LOC107984246	-	-	-	10	10q22.3	uncharacterized LOC107984246	ncRNA	-	-	-	-	20201124	-
9606	107984247	LOC107984247	-	-	-	10	10q22.3	uncharacterized LOC107984247	ncRNA	-	-	-	-	20201124	-
9606	107984248	LOC107984248	-	-	-	10	10q22.3	uncharacterized LOC107984248	ncRNA	-	-	-	-	20201124	-
9606	107984249	LOC107984249	-	-	-	10	10q23.1	uncharacterized LOC107984249	ncRNA	-	-	-	-	20201124	-
9606	107984251	LOC107984251	-	-	-	10	10q23.31	uncharacterized LOC107984251	ncRNA	-	-	-	-	20201124	-
9606	107984252	LOC107984252	-	-	-	10	10q23.31	uncharacterized LOC107984252	ncRNA	-	-	-	-	20201124	-
9606	107984253	LOC107984253	-	-	-	10	10q23.32	uncharacterized LOC107984253	ncRNA	-	-	-	-	20201124	-
9606	107984254	LOC107984254	-	-	-	10	10q23.32	uncharacterized LOC107984254	ncRNA	-	-	-	-	20201124	-
9606	107984255	LOC107984255	-	-	-	10	10q23.33	uncharacterized LOC107984255	ncRNA	-	-	-	-	20201124	-
9606	107984256	LOC107984256	-	-	-	10	10q23.33	uncharacterized LOC107984256	ncRNA	-	-	-	-	20201124	-
9606	107984257	LOC107984257	-	-	-	10	10q23.33	uncharacterized LOC107984257	ncRNA	-	-	-	-	20201124	-
9606	107984258	LOC107984258	-	-	-	10	10q23.33	uncharacterized LOC107984258	ncRNA	-	-	-	-	20201124	-
9606	107984260	LOC107984260	-	-	-	10	10q24.2	uncharacterized LOC107984260	ncRNA	-	-	-	-	20201124	-
9606	107984261	LOC107984261	-	-	-	10	10q24.2	uncharacterized LOC107984261	ncRNA	-	-	-	-	20201124	-
9606	107984262	LOC107984262	-	-	-	10	10q24.31	uncharacterized LOC107984262	ncRNA	-	-	-	-	20201124	-
9606	107984263	LOC107984263	-	-	-	10	10q24.32	uncharacterized LOC107984263	ncRNA	-	-	-	-	20201124	-
9606	107984264	LOC107984264	-	-	-	10	10q24.32	transmembrane protein 108-like	protein-coding	-	-	-	transmembrane protein 108-like	20201124	-
9606	107984265	LOC107984265	-	-	Ensembl:ENSG00000286575	10	10q24.32	uncharacterized LOC107984265	ncRNA	-	-	-	-	20201124	-
9606	107984266	LOC107984266	-	-	-	10	10q25.1	uncharacterized LOC107984266	ncRNA	-	-	-	-	20201124	-
9606	107984268	LOC107984268	-	-	-	10	10q25.2	uncharacterized LOC107984268	ncRNA	-	-	-	-	20201124	-
9606	107984269	LOC107984269	-	-	-	10	10q25.3	uncharacterized LOC107984269	ncRNA	-	-	-	-	20201124	-
9606	107984270	LOC107984270	-	-	Ensembl:ENSG00000286289	10	10q25.3	uncharacterized LOC107984270	ncRNA	-	-	-	-	20201124	-
9606	107984271	LOC107984271	-	-	-	10	10q25.3	uncharacterized LOC107984271	ncRNA	-	-	-	-	20201124	-
9606	107984272	LOC107984272	-	-	-	10	10q25.3	uncharacterized LOC107984272	ncRNA	-	-	-	-	20201124	-
9606	107984273	LOC107984273	-	-	Ensembl:ENSG00000285587	10	10q25.3	uncharacterized LOC107984273	ncRNA	-	-	-	-	20201124	-
9606	107984274	LOC107984274	-	-	-	10	10q26.11	uncharacterized LOC107984274	ncRNA	-	-	-	-	20201124	-
9606	107984275	LOC107984275	-	-	-	10	10q26.13	uncharacterized LOC107984275	ncRNA	-	-	-	-	20201124	-
9606	107984276	LOC107984276	-	-	-	10	10q26.13	uncharacterized LOC107984276	ncRNA	-	-	-	-	20201124	-
9606	107984277	LOC107984277	-	-	-	10	10q26.2	uncharacterized LOC107984277	ncRNA	-	-	-	-	20201124	-
9606	107984279	LOC107984279	-	-	-	10	10q26.3	uncharacterized LOC107984279	ncRNA	-	-	-	-	20201124	-
9606	107984280	LINC02666	-	-	HGNC:HGNC:54152	10	10q26.3	long intergenic non-protein coding RNA 2666	ncRNA	LINC02666	long intergenic non-protein coding RNA 2666	O	-	20201124	-
9606	107984281	LOC107984281	-	-	-	10	10q26.3	uncharacterized LOC107984281	ncRNA	-	-	-	-	20201124	-
9606	107984282	LOC107984282	-	-	-	10	10q26.3	uncharacterized LOC107984282	ncRNA	-	-	-	-	20201124	-
9606	107984283	LOC107984283	-	-	-	10	10q26.3	uncharacterized LOC107984283	ncRNA	-	-	-	-	20201124	-
9606	107984284	LOC107984284	-	-	-	10	10q26.3	uncharacterized LOC107984284	ncRNA	-	-	-	-	20201124	-
9606	107984285	LOC107984285	-	-	-	10	10p15.3	uncharacterized LOC107984285	ncRNA	-	-	-	-	20201124	-
9606	107984289	LOC107984289	-	-	-	10	10q11.22	Ras homolog, mTORC1 binding pseudogene	pseudo	-	-	-	GTP-binding protein Rheb pseudogene	20201124	-
9606	107984292	LOC107984292	-	-	-	10	10q21.2	uncharacterized LOC107984292	ncRNA	-	-	-	-	20201124	-
9606	107984293	LOC107984293	-	-	-	10	10q22.2	uncharacterized LOC107984293	ncRNA	-	-	-	-	20201124	-
9606	107984294	LOC107984294	-	-	-	10	10q23.1	uncharacterized LOC107984294	ncRNA	-	-	-	-	20201124	-
9606	107984298	LOC107984298	-	-	-	11	11p15.5	uncharacterized LOC107984298	ncRNA	-	-	-	-	20201124	-
9606	107984299	LOC107984299	-	-	-	11	11p15.5	uncharacterized LOC107984299	ncRNA	-	-	-	-	20201124	-
9606	107984301	LOC107984301	-	-	-	11	11p15.4	uncharacterized LOC107984301	ncRNA	-	-	-	-	20201124	-
9606	107984302	LOC107984302	-	-	-	11	11p15.4	uncharacterized LOC107984302	ncRNA	-	-	-	-	20201124	-
9606	107984303	LOC107984303	-	-	-	11	11p15.4	uncharacterized LOC107984303	ncRNA	-	-	-	-	20201124	-
9606	107984307	LOC107984307	-	-	-	11	11p15.4	uncharacterized LOC107984307	ncRNA	-	-	-	-	20201124	-
9606	107984308	LOC107984308	-	-	-	11	11p15.4	uncharacterized LOC107984308	ncRNA	-	-	-	-	20201124	-
9606	107984309	LOC107984309	-	-	-	11	11p15.4	uncharacterized LOC107984309	ncRNA	-	-	-	-	20201124	-
9606	107984310	LOC107984310	-	-	-	11	11p15.4	uncharacterized LOC107984310	ncRNA	-	-	-	-	20201124	-
9606	107984311	LOC107984311	-	-	-	11	11p15.3	uncharacterized LOC107984311	ncRNA	-	-	-	-	20201124	-
9606	107984312	LOC107984312	-	-	-	11	11p15.3	uncharacterized LOC107984312	ncRNA	-	-	-	-	20201124	-
9606	107984313	LOC107984313	-	-	-	11	11p15.3	uncharacterized LOC107984313	ncRNA	-	-	-	-	20201124	-
9606	107984315	LOC107984315	-	-	-	11	11p15.2	uncharacterized LOC107984315	ncRNA	-	-	-	-	20201124	-
9606	107984316	LOC107984316	-	-	-	11	11p15.1	uncharacterized LOC107984316	ncRNA	-	-	-	-	20201124	-
9606	107984317	LOC107984317	-	-	-	11	11p15.1	uncharacterized LOC107984317	ncRNA	-	-	-	-	20201124	-
9606	107984318	LOC107984318	-	-	-	11	11p15.1	uncharacterized LOC107984318	ncRNA	-	-	-	-	20201124	-
9606	107984320	LOC107984320	-	-	-	11	11p15.1	uncharacterized LOC107984320	ncRNA	-	-	-	-	20201124	-
9606	107984321	LOC107984321	-	-	-	11	11p14.1	uncharacterized LOC107984321	ncRNA	-	-	-	-	20201124	-
9606	107984322	LOC107984322	-	-	-	11	11p13	uncharacterized LOC107984322	ncRNA	-	-	-	-	20201124	-
9606	107984323	LOC107984323	-	-	-	11	11p13	60S ribosomal protein L34 pseudogene	pseudo	-	-	-	-	20201124	-
9606	107984324	SLC1A2-AS1	-	-	HGNC:HGNC:40534	11	11p13	SLC1A2 antisense RNA 1	ncRNA	SLC1A2-AS1	SLC1A2 antisense RNA 1	O	-	20201124	-
9606	107984325	LOC107984325	-	-	-	11	11p12	uncharacterized LOC107984325	ncRNA	-	-	-	-	20201124	-
9606	107984326	LOC107984326	-	-	-	11	11p12	uncharacterized LOC107984326	ncRNA	-	-	-	-	20201124	-
9606	107984328	LOC107984328	-	-	-	11	11p11.2	uncharacterized LOC107984328	ncRNA	-	-	-	-	20201124	-
9606	107984329	LOC107984329	-	-	-	11	11p11.2	uncharacterized LOC107984329	ncRNA	-	-	-	-	20201124	-
9606	107984330	LOC107984330	-	-	-	11	11p11.12	uncharacterized LOC107984330	ncRNA	-	-	-	-	20201124	-
9606	107984331	LOC107984331	-	-	-	11	11q12.1	uncharacterized LOC107984331	ncRNA	-	-	-	-	20201124	-
9606	107984333	LOC107984333	-	-	-	11	11q12.2	uncharacterized LOC107984333	ncRNA	-	-	-	-	20201124	-
9606	107984334	LOC107984334	-	-	-	11	11q12.3	uncharacterized LOC107984334	ncRNA	-	-	-	-	20201124	-
9606	107984335	LOC107984335	-	-	-	11	11q12.3	uncharacterized LOC107984335	ncRNA	-	-	-	-	20201124	-
9606	107984336	LOC107984336	-	-	-	11	11q13.1	uncharacterized LOC107984336	ncRNA	-	-	-	-	20201124	-
9606	107984337	NRXN2-AS1	-	-	HGNC:HGNC:40416	11	11q13.1	NRXN2 antisense RNA 1	ncRNA	NRXN2-AS1	NRXN2 antisense RNA 1	O	-	20201124	-
9606	107984338	LOC107984338	-	-	-	11	11q13.1	uncharacterized LOC107984338	ncRNA	-	-	-	-	20201124	-
9606	107984340	LOC107984340	-	-	-	11	11q13.2	uncharacterized LOC107984340	ncRNA	-	-	-	-	20201124	-
9606	107984341	LOC107984341	-	-	-	11	11q13.2	uncharacterized LOC107984341	ncRNA	-	-	-	-	20201124	-
9606	107984343	LOC107984343	-	-	-	11	11q13.2	uncharacterized LOC107984343	ncRNA	-	-	-	-	20201124	-
9606	107984344	LOC107984344	-	-	-	11	11q13.3	uncharacterized LOC107984344	ncRNA	-	-	-	-	20201124	-
9606	107984345	SMIM38	-	-	HGNC:HGNC:54074|Ensembl:ENSG00000284713	11	11q13.3	small integral membrane protein 38	protein-coding	SMIM38	small integral membrane protein 38	O	small integral membrane protein 38	20201124	-
9606	107984346	LOC107984346	-	-	-	11	11q13.3	uncharacterized LOC107984346	ncRNA	-	-	-	-	20201124	-
9606	107984347	LOC107984347	-	-	-	11	11q13.3	uncharacterized LOC107984347	ncRNA	-	-	-	-	20201124	-
9606	107984349	PPIAP40	-	-	HGNC:HGNC:53664	11	11p15.4	peptidylprolyl isomerase A pseudogene 40	pseudo	PPIAP40	peptidylprolyl isomerase A pseudogene 40	O	-	20201124	-
9606	107984350	LOC107984350	-	-	-	11	11q24.1	FUN14 domain-containing protein 1 pseudogene	pseudo	-	-	-	-	20201124	-
9606	107984351	LOC107984351	-	-	-	11	11p13	protein GVQW2-like	protein-coding	-	-	-	protein GVQW2-like	20201124	-
9606	107984352	LOC107984352	-	-	-	11	11q13.4	uncharacterized LOC107984352	ncRNA	-	-	-	-	20201124	-
9606	107984354	LOC107984354	-	-	-	11	11q12.1	tripartite motif-containing protein 49D-like	pseudo	-	-	-	-	20201124	-
9606	107984356	LOC107984356	-	-	-	11	11q13.4	probable ribosome biogenesis protein RLP24 pseudogene	pseudo	-	-	-	-	20201124	-
9606	107984357	LOC107984357	-	-	-	11	11q24.2	E3 ubiquitin-protein ligase RNF181 pseudogene	pseudo	-	-	-	-	20201124	-
9606	107984358	LOC107984358	-	-	-	11	11q13.4	uncharacterized LOC107984358	ncRNA	-	-	-	-	20201124	-
9606	107984359	LINC02761	-	-	HGNC:HGNC:54281	11	11q13.5	long intergenic non-protein coding RNA 2761	ncRNA	LINC02761	long intergenic non-protein coding RNA 2761	O	-	20201124	-
9606	107984360	LOC107984360	-	-	-	11	11q13.5	uncharacterized LOC107984360	ncRNA	-	-	-	-	20201124	-
9606	107984361	LOC107984361	-	-	-	11	11q14.2	uncharacterized LOC107984361	ncRNA	-	-	-	-	20201124	-
9606	107984362	LOC107984362	-	-	-	11	11p12	uncharacterized LOC107984362	ncRNA	-	-	-	-	20201124	-
9606	107984363	LOC107984363	-	-	-	11	11q14.3	uncharacterized LOC107984363	ncRNA	-	-	-	-	20201124	-
9606	107984364	LOC107984364	-	-	-	11	11q12.1	uncharacterized LOC107984364	ncRNA	-	-	-	-	20201124	-
9606	107984365	LOC107984365	-	-	-	11	11q12.1	cytochrome c oxidase subunit NDUFA4 pseudogene	pseudo	-	-	-	-	20201124	-
9606	107984366	LINC02723	-	-	HGNC:HGNC:54240	11	11q13.1	long intergenic non-protein coding RNA 2723	ncRNA	LINC02723	long intergenic non-protein coding RNA 2723	O	-	20201124	-
9606	107984367	LOC107984367	-	-	Ensembl:ENSG00000255454	11	11p14.3	V-type proton ATPase subunit G 1 pseudogene	pseudo	-	-	-	-	20201124	-
9606	107984368	LOC107984368	-	-	-	11	11q13.3	uncharacterized LOC107984368	ncRNA	-	-	-	-	20201124	-
9606	107984369	LOC107984369	-	-	-	11	11q14.1	uncharacterized LOC107984369	ncRNA	-	-	-	-	20201124	-
9606	107984370	LOC107984370	-	-	-	11	11p15.2	uncharacterized LOC107984370	ncRNA	-	-	-	-	20201124	-
9606	107984371	LOC107984371	-	-	-	11	11q14.3	uncharacterized LOC107984371	ncRNA	-	-	-	-	20201124	-
9606	107984372	LOC107984372	-	-	-	11	11q23.3	uncharacterized LOC107984372	ncRNA	-	-	-	-	20201124	-
9606	107984373	LOC107984373	-	-	-	11	11q24.2	uncharacterized LOC107984373	ncRNA	-	-	-	-	20201124	-
9606	107984374	LOC107984374	-	-	-	11	11q24.3	uncharacterized LOC107984374	ncRNA	-	-	-	-	20201124	-
9606	107984375	LOC107984375	-	-	-	11	11q21	uncharacterized LOC107984375	ncRNA	-	-	-	-	20201124	-
9606	107984376	LOC107984376	-	-	-	11	11q21	uncharacterized LOC107984376	ncRNA	-	-	-	-	20201124	-
9606	107984377	LOC107984377	-	-	-	11	11q21	uncharacterized LOC107984377	ncRNA	-	-	-	-	20201124	-
9606	107984378	LOC107984378	-	-	-	11	11p14.3	uncharacterized LOC107984378	ncRNA	-	-	-	-	20201124	-
9606	107984379	LOC107984379	-	-	-	11	11q24.2	uncharacterized LOC107984379	ncRNA	-	-	-	-	20201124	-
9606	107984380	LOC107984380	-	-	-	11	11q22.3	uncharacterized LOC107984380	ncRNA	-	-	-	-	20201124	-
9606	107984381	LOC107984381	-	-	-	11	11q22.3	uncharacterized LOC107984381	ncRNA	-	-	-	-	20201124	-
9606	107984382	LOC107984382	-	-	-	11	11q22.3	MOB-like protein phocein	pseudo	-	-	-	-	20201124	-
9606	107984384	LOC107984384	-	-	-	11	11q22.3	uncharacterized LOC107984384	ncRNA	-	-	-	-	20201124	-
9606	107984385	LOC107984385	-	-	-	11	11q22.3	uncharacterized LOC107984385	ncRNA	-	-	-	-	20201124	-
9606	107984386	LOC107984386	-	-	-	11	11q23.1	uncharacterized LOC107984386	ncRNA	-	-	-	-	20201124	-
9606	107984387	LOC107984387	-	-	-	11	11q23.1	uncharacterized LOC107984387	ncRNA	-	-	-	-	20201124	-
9606	107984388	LOC107984388	-	-	-	11	11q23.1	uncharacterized LOC107984388	ncRNA	-	-	-	-	20201124	-
9606	107984389	LOC107984389	-	-	-	11	11q23.1	uncharacterized LOC107984389	ncRNA	-	-	-	-	20201124	-
9606	107984390	LOC107984390	-	-	-	11	11q23.2	uncharacterized LOC107984390	ncRNA	-	-	-	-	20201124	-
9606	107984391	LOC107984391	-	-	-	11	11q23.2	uncharacterized LOC107984391	ncRNA	-	-	-	-	20201124	-
9606	107984393	LOC107984393	-	-	-	11	11q23.3	uncharacterized LOC107984393	ncRNA	-	-	-	-	20201124	-
9606	107984394	LOC107984394	-	-	-	11	11q23.3	uncharacterized LOC107984394	ncRNA	-	-	-	-	20201124	-
9606	107984396	CENATAC-DT	-	CCDC84-DT	HGNC:HGNC:54215	11	11q23.3	CENATAC divergent transcript	ncRNA	CENATAC-DT	CENATAC divergent transcript	O	CCDC84 divergent transcript	20201124	-
9606	107984397	LOC107984397	-	-	-	11	11q23.3	uncharacterized LOC107984397	ncRNA	-	-	-	-	20201124	-
9606	107984398	LOC107984398	-	-	-	11	11q23.3	uncharacterized LOC107984398	ncRNA	-	-	-	-	20201124	-
9606	107984399	LOC107984399	-	-	Ensembl:ENSG00000176984	11	11q23.3	uncharacterized LOC107984399	ncRNA	-	-	-	-	20201124	-
9606	107984400	LOC107984400	-	-	-	11	11q23.3	uncharacterized LOC107984400	ncRNA	-	-	-	-	20201124	-
9606	107984402	LOC107984402	-	-	-	11	11q24.1	uncharacterized LOC107984402	ncRNA	-	-	-	-	20201124	-
9606	107984403	LOC107984403	-	-	-	11	11q24.2	uncharacterized LOC107984403	ncRNA	-	-	-	-	20201124	-
9606	107984404	LOC107984404	-	-	-	11	11q24.2	uncharacterized LOC107984404	ncRNA	-	-	-	-	20201124	-
9606	107984405	LOC107984405	-	-	-	11	11q24.2	uncharacterized LOC107984405	ncRNA	-	-	-	-	20201124	-
9606	107984406	LOC107984406	-	-	-	11	11q24.2	uncharacterized LOC107984406	ncRNA	-	-	-	-	20201124	-
9606	107984407	LOC107984407	-	-	-	11	11q24.2	uncharacterized LOC107984407	ncRNA	-	-	-	-	20201124	-
9606	107984408	LOC107984408	-	-	-	11	11q24.3	uncharacterized LOC107984408	ncRNA	-	-	-	-	20201124	-
9606	107984409	LOC107984409	-	-	-	11	11q24.3	uncharacterized LOC107984409	ncRNA	-	-	-	-	20201124	-
9606	107984410	LOC107984410	-	-	-	11	11q24.3	uncharacterized LOC107984410	ncRNA	-	-	-	-	20201124	-
9606	107984411	LOC107984411	-	-	-	11	11q25	uncharacterized LOC107984411	ncRNA	-	-	-	-	20201124	-
9606	107984412	LOC107984412	-	-	-	11	11q25	uncharacterized LOC107984412	ncRNA	-	-	-	-	20201124	-
9606	107984413	LOC107984413	-	-	-	11	11q25	uncharacterized LOC107984413	ncRNA	-	-	-	-	20201124	-
9606	107984414	LINC02730	-	-	HGNC:HGNC:54247	11	11q25	long intergenic non-protein coding RNA 2730	ncRNA	LINC02730	long intergenic non-protein coding RNA 2730	O	-	20201124	-
9606	107984416	LOC107984416	-	-	-	11	11p15.1	uncharacterized LOC107984416	ncRNA	-	-	-	-	20201124	-
9606	107984418	LOC107984418	-	-	-	11	11p15.1	uncharacterized LOC107984418	ncRNA	-	-	-	-	20201124	-
9606	107984419	LOC107984419	-	-	-	11	11p14.1	uncharacterized LOC107984419	ncRNA	-	-	-	-	20201124	-
9606	107984420	LOC107984420	-	-	-	11	11p13	uncharacterized LOC107984420	ncRNA	-	-	-	-	20201124	-
9606	107984421	LOC107984421	-	-	-	11	11q13.4	uncharacterized LOC107984421	ncRNA	-	-	-	-	20201124	-
9606	107984423	LOC107984423	-	-	-	11	11q14.1	uncharacterized LOC107984423	ncRNA	-	-	-	-	20201124	-
9606	107984424	LOC107984424	-	-	-	11	11q14.1	uncharacterized LOC107984424	ncRNA	-	-	-	-	20201124	-
9606	107984425	LOC107984425	-	-	-	11	11q14.1	uncharacterized LOC107984425	ncRNA	-	-	-	-	20201124	-
9606	107984426	LINC02695	-	-	HGNC:HGNC:54209	11	11q14.2	long intergenic non-protein coding RNA 2695	ncRNA	LINC02695	long intergenic non-protein coding RNA 2695	O	-	20201124	-
9606	107984427	ME3-DT	-	-	HGNC:HGNC:54182	11	11q14.2	ME3 divergent transcript	ncRNA	ME3-DT	ME3 divergent transcript	O	-	20201124	-
9606	107984428	LOC107984428	-	-	-	11	11q14.2	uncharacterized LOC107984428	ncRNA	-	-	-	-	20201124	-
9606	107984429	LOC107984429	-	-	-	11	11q14.2	uncharacterized LOC107984429	ncRNA	-	-	-	-	20201124	-
9606	107984430	LOC107984430	-	-	-	11	11q22.1	uncharacterized LOC107984430	ncRNA	-	-	-	-	20201124	-
9606	107984431	LOC107984431	-	-	-	11	11q22.1	uncharacterized LOC107984431	ncRNA	-	-	-	-	20201124	-
9606	107984432	LOC107984432	-	-	-	11	11q24.3	uncharacterized LOC107984432	ncRNA	-	-	-	-	20201124	-
9606	107984433	LOC107984433	-	-	-	12	12q23.3	uncharacterized LOC107984433	ncRNA	-	-	-	-	20201124	-
9606	107984434	LOC107984434	-	-	-	12	12q23.3	ATP synthase F(0) complex subunit C1, mitochondrial pseudogene	pseudo	-	-	-	-	20201124	-
9606	107984435	LOC107984435	-	-	-	12	12q23.3	uncharacterized LOC107984435	ncRNA	-	-	-	-	20201124	-
9606	107984436	LOC107984436	-	-	-	12	12q24.13	uncharacterized LOC107984436	ncRNA	-	-	-	-	20201124	-
9606	107984437	LOC107984437	-	-	-	12	12q24.21	uncharacterized LOC107984437	ncRNA	-	-	-	-	20201124	-
9606	107984438	LOC107984438	-	-	-	12	12q24.21	uncharacterized LOC107984438	ncRNA	-	-	-	-	20201124	-
9606	107984439	LINC02457	-	-	HGNC:HGNC:53393	12	12q24.22	long intergenic non-protein coding RNA 2457	ncRNA	LINC02457	long intergenic non-protein coding RNA 2457	O	-	20201124	-
9606	107984440	LOC107984440	-	-	-	12	12q24.23	uncharacterized LOC107984440	ncRNA	-	-	-	-	20201124	-
9606	107984442	LOC107984442	-	-	-	12	12q24.31	uncharacterized LOC107984442	ncRNA	-	-	-	-	20201124	-
9606	107984444	LOC107984444	-	-	-	12	12q24.31	uncharacterized LOC107984444	ncRNA	-	-	-	-	20201124	-
9606	107984445	LOC107984445	-	-	-	12	12q24.31	uncharacterized LOC107984445	ncRNA	-	-	-	-	20201124	-
9606	107984446	LINC02467	-	-	HGNC:HGNC:53404	12	12q24.32	long intergenic non-protein coding RNA 2467	ncRNA	LINC02467	long intergenic non-protein coding RNA 2467	O	-	20201124	-
9606	107984447	LOC107984447	-	-	-	12	12q24.32	uncharacterized LOC107984447	ncRNA	-	-	-	-	20201124	-
9606	107984448	LOC107984448	-	-	-	12	12q24.32	uncharacterized LOC107984448	ncRNA	-	-	-	-	20201124	-
9606	107984449	LOC107984449	-	-	-	12	12q24.32	uncharacterized LOC107984449	protein-coding	-	-	-	uncharacterized protein LOC107984449	20201124	-
9606	107984450	LOC107984450	-	-	Ensembl:ENSG00000256001	12	12q24.32	uncharacterized LOC107984450	ncRNA	-	-	-	-	20201124	-
9606	107984451	LOC107984451	-	-	-	12	12q24.33	uncharacterized LOC107984451	ncRNA	-	-	-	-	20201124	-
9606	107984452	LOC107984452	-	-	-	12	12q24.33	uncharacterized LOC107984452	ncRNA	-	-	-	-	20201124	-
9606	107984455	LOC107984455	-	-	-	12	12q24.33	uncharacterized LOC107984455	ncRNA	-	-	-	-	20201124	-
9606	107984456	LOC107984456	-	-	-	12	12q24.33	uncharacterized LOC107984456	ncRNA	-	-	-	-	20201124	-
9606	107984459	LOC107984459	-	-	-	12	12p13.2	uncharacterized LOC107984459	ncRNA	-	-	-	-	20201124	-
9606	107984461	LOC107984461	-	-	-	12	12p11.22	uncharacterized LOC107984461	ncRNA	-	-	-	-	20201124	-
9606	107984462	LOC107984462	-	-	-	12	12p11.22	uncharacterized LOC107984462	ncRNA	-	-	-	-	20201124	-
9606	107984466	LOC107984466	-	-	-	12	12q13.11	uncharacterized LOC107984466	ncRNA	-	-	-	-	20201124	-
9606	107984467	LOC107984467	-	-	-	12	12q22	uncharacterized LOC107984467	ncRNA	-	-	-	-	20201124	-
9606	107984468	LOC107984468	-	-	-	12	12q13.2	uncharacterized LOC107984468	ncRNA	-	-	-	-	20201124	-
9606	107984469	LOC107984469	-	-	-	12	12q12	uncharacterized LOC107984469	ncRNA	-	-	-	-	20201124	-
9606	107984470	LOC107984470	-	-	-	12	12p11.21	uncharacterized LOC107984470	ncRNA	-	-	-	-	20201124	-
9606	107984471	LOC107984471	-	-	-	12	12q15	uncharacterized LOC107984471	ncRNA	-	-	-	-	20201124	-
9606	107984472	LOC107984472	-	-	-	12	12q24.23	uncharacterized LOC107984472	ncRNA	-	-	-	-	20201124	-
9606	107984473	LOC107984473	-	-	-	12	12p11.21	uncharacterized LOC107984473	ncRNA	-	-	-	-	20201124	-
9606	107984474	LRRK2-DT	-	-	HGNC:HGNC:40848	12	12q12	LRRK2 divergent transcript	ncRNA	LRRK2-DT	LRRK2 divergent transcript	O	-	20201124	-
9606	107984475	LOC107984475	-	-	-	12	12p12.1	uncharacterized LOC107984475	ncRNA	-	-	-	-	20201124	-
9606	107984476	LOC107984476	-	-	-	12	12p11.21	uncharacterized LOC107984476	ncRNA	-	-	-	-	20201124	-
9606	107984478	LOC107984478	-	-	-	12	12q21.32	uncharacterized LOC107984478	ncRNA	-	-	-	-	20201124	-
9606	107984479	LOC107984479	-	-	-	12	12q15	small integral membrane protein 3-like	pseudo	-	-	-	-	20201124	-
9606	107984480	LOC107984480	-	-	-	12	12q24.33	uncharacterized LOC107984480	ncRNA	-	-	-	-	20201124	-
9606	107984481	LOC107984481	-	-	-	12	12q14.1	ubiquitin-like protein 5	pseudo	-	-	-	-	20201124	-
9606	107984482	LOC107984482	-	-	-	12	12p11.23	uncharacterized LOC107984482	ncRNA	-	-	-	-	20201124	-
9606	107984484	LOC107984484	-	-	-	12	12q12	uncharacterized LOC107984484	ncRNA	-	-	-	-	20201124	-
9606	107984485	LOC107984485	-	-	-	12	12p13.2	uncharacterized LOC107984485	ncRNA	-	-	-	-	20201124	-
9606	107984486	LOC107984486	-	-	-	12	12p13.2	uncharacterized LOC107984486	ncRNA	-	-	-	-	20201124	-
9606	107984487	LOC107984487	-	-	-	12	12q21.31	uncharacterized LOC107984487	ncRNA	-	-	-	-	20201124	-
9606	107984489	LOC107984489	-	-	-	12	12p13.31	uncharacterized LOC107984489	ncRNA	-	-	-	-	20201124	-
9606	107984492	LOC107984492	-	-	-	12	12p13.1	uncharacterized LOC107984492	ncRNA	-	-	-	-	20201124	-
9606	107984494	LOC107984494	-	-	-	12	12p12.3	uncharacterized LOC107984494	ncRNA	-	-	-	-	20201124	-
9606	107984495	LOC107984495	-	-	-	12	12p13.32	uncharacterized LOC107984495	ncRNA	-	-	-	-	20201124	-
9606	107984496	LOC107984496	-	-	-	12	12q12	uncharacterized LOC107984496	ncRNA	-	-	-	-	20201124	-
9606	107984497	SULT6B2P	-	-	HGNC:HGNC:53737	12	12p12.1	sulfotransferase family 6B member 2, pseudogene	pseudo	SULT6B2P	sulfotransferase family 6B member 2, pseudogene	O	-	20201124	-
9606	107984498	LOC107984498	-	-	-	12	12q12	uncharacterized LOC107984498	ncRNA	-	-	-	-	20201124	-
9606	107984499	LOC107984499	-	-	-	12	12q12	uncharacterized LOC107984499	ncRNA	-	-	-	-	20201124	-
9606	107984500	LOC107984500	-	-	-	12	12p13.31	uncharacterized LOC107984500	ncRNA	-	-	-	-	20201124	-
9606	107984501	LOC107984501	-	-	-	12	12p12.1	uncharacterized LOC107984501	ncRNA	-	-	-	-	20201124	-
9606	107984503	LINC02354	-	-	HGNC:HGNC:53276	12	12q13.11	long intergenic non-protein coding RNA 2354	ncRNA	LINC02354	long intergenic non-protein coding RNA 2354	O	-	20201124	-
9606	107984504	CPNE8-AS1	-	-	HGNC:HGNC:53937	12	12q12	CPNE8 antisense RNA 1	ncRNA	CPNE8-AS1	CPNE8 antisense RNA 1	O	RP11-396F22.1	20201124	-
9606	107984505	LOC107984505	-	-	-	12	12q13.12	uncharacterized LOC107984505	ncRNA	-	-	-	-	20201124	-
9606	107984506	LOC107984506	-	-	-	12	12p12.3	uncharacterized LOC107984506	ncRNA	-	-	-	-	20201124	-
9606	107984507	LOC107984507	-	-	-	12	12p13.33	uncharacterized LOC107984507	ncRNA	-	-	-	-	20201124	-
9606	107984508	SLC4A8-AS1	-	-	HGNC:HGNC:55259	12	12q13.13	SLC4A8 antisense RNA 1	ncRNA	SLC4A8-AS1	SLC4A8 antisense RNA 1	O	-	20201124	-
9606	107984509	LOC107984509	-	-	-	12	12p13.2	uncharacterized LOC107984509	ncRNA	-	-	-	-	20201124	-
9606	107984510	LOC107984510	-	-	-	12	12q13.13	uncharacterized LOC107984510	ncRNA	-	-	-	-	20201124	-
9606	107984512	LOC107984512	-	-	-	12	12q13.13	uncharacterized LOC107984512	protein-coding	-	-	-	uncharacterized protein LOC107984512	20201124	-
9606	107984515	LOC107984515	-	-	-	12	12q13.2	uncharacterized LOC107984515	ncRNA	-	-	-	-	20201124	-
9606	107984516	LOC107984516	-	-	-	12	12p12.1	uncharacterized LOC107984516	ncRNA	-	-	-	-	20201124	-
9606	107984521	LOC107984521	-	-	-	12	12q14.2	uncharacterized LOC107984521	ncRNA	-	-	-	-	20201124	-
9606	107984522	LOC107984522	-	-	-	12	12q14.3	uncharacterized LOC107984522	ncRNA	-	-	-	-	20201124	-
9606	107984525	LOC107984525	-	-	Ensembl:ENSG00000286069	12	12q13.13	uncharacterized LOC107984525	ncRNA	-	-	-	-	20201124	-
9606	107984526	LOC107984526	-	-	-	12	12q15	uncharacterized LOC107984526	ncRNA	-	-	-	-	20201124	-
9606	107984527	LOC107984527	-	-	-	12	12p12.3	uncharacterized LOC107984527	ncRNA	-	-	-	-	20201124	-
9606	107984528	LINC02416	-	-	HGNC:HGNC:53345	12	12q13.11	long intergenic non-protein coding RNA 2416	ncRNA	LINC02416	long intergenic non-protein coding RNA 2416	O	-	20201124	-
9606	107984529	LOC107984529	-	-	-	12	12q21.1	uncharacterized LOC107984529	ncRNA	-	-	-	-	20201124	-
9606	107984530	LOC107984530	-	-	-	12	12q21.1	uncharacterized LOC107984530	ncRNA	-	-	-	-	20201124	-
9606	107984531	LOC107984531	-	-	-	12	12q15	uncharacterized LOC107984531	ncRNA	-	-	-	-	20201124	-
9606	107984532	LOC107984532	-	-	-	12	12p11.21	uncharacterized LOC107984532	ncRNA	-	-	-	-	20201124	-
9606	107984533	LOC107984533	-	-	-	12	12q21.2	uncharacterized LOC107984533	ncRNA	-	-	-	-	20201124	-
9606	107984535	LOC107984535	-	-	-	12	12q21.31	uncharacterized LOC107984535	ncRNA	-	-	-	-	20201124	-
9606	107984536	LOC107984536	-	-	-	12	12q21.31	uncharacterized LOC107984536	ncRNA	-	-	-	-	20201124	-
9606	107984537	LOC107984537	-	-	-	12	12q21.31	uncharacterized LOC107984537	ncRNA	-	-	-	-	20201124	-
9606	107984539	LINC02371	-	-	HGNC:HGNC:53293|Ensembl:ENSG00000274659	12	12p13.33	long intergenic non-protein coding RNA 2371	ncRNA	LINC02371	long intergenic non-protein coding RNA 2371	O	-	20201124	-
9606	107984540	CACNA1C-IT1	-	-	HGNC:HGNC:41312	12	12p13.33	CACNA1C intronic transcript 1	ncRNA	CACNA1C-IT1	CACNA1C intronic transcript 1	O	CACNA1C intronic transcript 1 (non-protein coding)	20201124	-
9606	107984542	LOC107984542	-	-	-	12	12q21.32	uncharacterized LOC107984542	ncRNA	-	-	-	-	20201124	-
9606	107984543	LOC107984543	-	-	-	12	12q21.33	uncharacterized LOC107984543	ncRNA	-	-	-	-	20201124	-
9606	107984544	LOC107984544	-	-	-	12	12q21.33	uncharacterized LOC107984544	ncRNA	-	-	-	-	20201124	-
9606	107984545	LOC107984545	-	-	-	12	12q22	uncharacterized LOC107984545	ncRNA	-	-	-	-	20201124	-
9606	107984546	LOC107984546	-	-	-	12	12q23.1	uncharacterized LOC107984546	ncRNA	-	-	-	-	20201124	-
9606	107984547	LOC107984547	-	-	-	12	12q23.1	uncharacterized LOC107984547	ncRNA	-	-	-	-	20201124	-
9606	107984548	LOC107984548	-	-	-	12	12q23.2	uncharacterized LOC107984548	ncRNA	-	-	-	-	20201124	-
9606	107984551	LOC107984551	-	-	-	13	13q13.2	uncharacterized LOC107984551	ncRNA	-	-	-	-	20201124	-
9606	107984552	LOC107984552	-	-	-	13	13q14.11	uncharacterized LOC107984552	ncRNA	-	-	-	-	20201124	-
9606	107984553	LOC107984553	-	-	-	13	13q12.11	uncharacterized LOC107984553	ncRNA	-	-	-	-	20201124	-
9606	107984554	LOC107984554	-	-	-	13	13q14.3	uncharacterized LOC107984554	ncRNA	-	-	-	-	20201124	-
9606	107984555	LOC107984555	-	-	-	13	13q34	uncharacterized LOC107984555	ncRNA	-	-	-	-	20201124	-
9606	107984558	LOC107984558	-	-	-	13	13q32.3	uncharacterized LOC107984558	ncRNA	-	-	-	-	20201124	-
9606	107984559	LOC107984559	-	-	-	13	13q14.2	uncharacterized LOC107984559	ncRNA	-	-	-	-	20201124	-
9606	107984561	LOC107984561	-	-	-	13	13q14.3	uncharacterized LOC107984561	ncRNA	-	-	-	-	20201124	-
9606	107984563	LOC107984563	-	-	-	13	13q14.2	uncharacterized LOC107984563	ncRNA	-	-	-	-	20201124	-
9606	107984564	LOC107984564	-	-	-	13	13q22.3	uncharacterized LOC107984564	ncRNA	-	-	-	-	20201124	-
9606	107984565	LINC02335	-	-	HGNC:HGNC:53255	13	13q21.1	long intergenic non-protein coding RNA 2335	ncRNA	LINC02335	long intergenic non-protein coding RNA 2335	O	-	20180331	-
9606	107984566	LOC107984566	-	-	-	13	13q32.2	uncharacterized LOC107984566	ncRNA	-	-	-	-	20201124	-
9606	107984567	LOC107984567	-	-	-	13	13q14.3	uncharacterized LOC107984567	ncRNA	-	-	-	-	20201124	-
9606	107984568	LOC107984568	-	-	-	13	13q14.3	uncharacterized LOC107984568	ncRNA	-	-	-	-	20201124	-
9606	107984569	LOC107984569	-	-	-	13	13q14.11	uncharacterized LOC107984569	ncRNA	-	-	-	-	20201124	-
9606	107984570	LINC00444	-	-	HGNC:HGNC:42781	13	13q14.2	long intergenic non-protein coding RNA 444	ncRNA	LINC00444	long intergenic non-protein coding RNA 444	O	-	20201124	-
9606	107984572	LOC107984572	-	-	-	13	13q31.3	uncharacterized LOC107984572	ncRNA	-	-	-	-	20201124	-
9606	107984573	LOC107984573	-	-	-	13	13q32.1	uncharacterized LOC107984573	ncRNA	-	-	-	-	20201124	-
9606	107984574	LOC107984574	-	-	-	13	13q32.3	uncharacterized LOC107984574	ncRNA	-	-	-	-	20201124	-
9606	107984575	LOC107984575	-	-	-	13	13q32.3	uncharacterized LOC107984575	ncRNA	-	-	-	-	20201124	-
9606	107984576	LOC107984576	-	-	-	13	13q14.11	uncharacterized LOC107984576	ncRNA	-	-	-	-	20201124	-
9606	107984577	LOC107984577	-	-	-	13	13q12.3	uncharacterized LOC107984577	ncRNA	-	-	-	-	20201124	-
9606	107984578	LOC107984578	-	-	-	13	13q14.13	uncharacterized LOC107984578	ncRNA	-	-	-	-	20201124	-
9606	107984579	LOC107984579	-	-	-	13	13q13.3	uncharacterized LOC107984579	ncRNA	-	-	-	-	20201124	-
9606	107984580	LOC107984580	-	-	-	13	13q13.3	uncharacterized LOC107984580	ncRNA	-	-	-	-	20201124	-
9606	107984581	LOC107984581	-	-	-	13	13q33.3	uncharacterized LOC107984581	ncRNA	-	-	-	-	20201124	-
9606	107984582	LOC107984582	-	-	-	13	13q12.11	uncharacterized LOC107984582	ncRNA	-	-	-	-	20201124	-
9606	107984583	LOC107984583	-	-	-	13	13q34	uncharacterized LOC107984583	ncRNA	-	-	-	-	20201124	-
9606	107984584	LOC107984584	-	-	-	13	13q13.1	uncharacterized LOC107984584	ncRNA	-	-	-	-	20201124	-
9606	107984585	LOC107984585	-	-	-	13	13q12.12	uncharacterized LOC107984585	ncRNA	-	-	-	-	20201124	-
9606	107984587	LOC107984587	-	-	-	13	13q22.3	uncharacterized LOC107984587	ncRNA	-	-	-	-	20201124	-
9606	107984588	LOC107984588	-	-	-	13	13q33.1	uncharacterized LOC107984588	ncRNA	-	-	-	-	20201124	-
9606	107984589	LOC107984589	-	-	-	13	13q13.2	uncharacterized LOC107984589	ncRNA	-	-	-	-	20201124	-
9606	107984590	LOC107984590	-	-	-	13	13q34	proline-rich extensin-like protein EPR1	protein-coding	-	-	-	proline-rich extensin-like protein EPR1	20201124	-
9606	107984591	LOC107984591	-	-	-	13	13q34	uncharacterized LOC107984591	ncRNA	-	-	-	-	20201124	-
9606	107984593	LOC107984593	-	-	-	13	13q34	uncharacterized LOC107984593	ncRNA	-	-	-	-	20201124	-
9606	107984594	LOC107984594	-	-	-	13	13q14.2	uncharacterized LOC107984594	ncRNA	-	-	-	-	20201124	-
9606	107984596	LOC107984596	-	-	-	13	13q14.12	uncharacterized LOC107984596	ncRNA	-	-	-	-	20201124	-
9606	107984597	LOC107984597	-	-	-	13	13q12.13	uncharacterized LOC107984597	ncRNA	-	-	-	-	20201124	-
9606	107984599	LOC107984599	-	-	-	13	13q12.11	uncharacterized LOC107984599	ncRNA	-	-	-	-	20201124	-
9606	107984601	LOC107984601	-	-	-	13	13q14.11	uncharacterized LOC107984601	ncRNA	-	-	-	-	20201124	-
9606	107984602	LOC107984602	-	-	-	13	13q33.3	uncharacterized LOC107984602	ncRNA	-	-	-	-	20201124	-
9606	107984604	LOC107984604	-	-	-	13	13q13.3	uncharacterized LOC107984604	ncRNA	-	-	-	-	20201124	-
9606	107984606	LOC107984606	-	-	-	13	13q33.2	uncharacterized LOC107984606	ncRNA	-	-	-	-	20201124	-
9606	107984607	LOC107984607	-	-	-	13	13q33.2	uncharacterized LOC107984607	ncRNA	-	-	-	-	20201124	-
9606	107984608	LOC107984608	-	-	-	13	13q33.2	uncharacterized LOC107984608	ncRNA	-	-	-	-	20201124	-
9606	107984609	LOC107984609	-	-	-	13	13q33.2	uncharacterized LOC107984609	ncRNA	-	-	-	-	20201124	-
9606	107984610	LOC107984610	-	-	-	13	13q12.12	uncharacterized LOC107984610	ncRNA	-	-	-	-	20201124	-
9606	107984611	LOC107984611	-	-	-	13	13q14.11	uncharacterized LOC107984611	ncRNA	-	-	-	-	20201124	-
9606	107984613	LOC107984613	-	-	-	13	13q34	uncharacterized LOC107984613	ncRNA	-	-	-	-	20201124	-
9606	107984615	LOC107984615	-	-	-	13	13q33.1	uncharacterized LOC107984615	ncRNA	-	-	-	-	20201124	-
9606	107984616	LOC107984616	-	-	-	13	13q33.1	uncharacterized LOC107984616	ncRNA	-	-	-	-	20201124	-
9606	107984617	LOC107984617	-	-	-	13	13q31.3	uncharacterized LOC107984617	ncRNA	-	-	-	-	20201124	-
9606	107984618	LOC107984618	-	-	-	13	13q34	uncharacterized LOC107984618	ncRNA	-	-	-	-	20201124	-
9606	107984619	LOC107984619	-	-	-	13	13q14.12	uncharacterized LOC107984619	ncRNA	-	-	-	-	20201124	-
9606	107984620	LOC107984620	-	-	-	13	13q22.2	uncharacterized LOC107984620	ncRNA	-	-	-	-	20201124	-
9606	107984621	LOC107984621	-	-	-	13	13q31.3	uncharacterized LOC107984621	ncRNA	-	-	-	-	20201124	-
9606	107984622	LOC107984622	-	-	-	13	13q21.32	uncharacterized LOC107984622	ncRNA	-	-	-	-	20201124	-
9606	107984624	LOC107984624	-	-	-	13	13q33.2	uncharacterized LOC107984624	ncRNA	-	-	-	-	20201124	-
9606	107984625	LOC107984625	-	-	-	13	13q21.2	uncharacterized LOC107984625	ncRNA	-	-	-	-	20201124	-
9606	107984626	LOC107984626	-	-	-	13	13q33.2	uncharacterized LOC107984626	ncRNA	-	-	-	-	20201124	-
9606	107984627	LOC107984627	-	-	-	13	13q33.3	uncharacterized LOC107984627	ncRNA	-	-	-	-	20201124	-
9606	107984628	LOC107984628	-	-	-	14	14q13.1	uncharacterized LOC107984628	ncRNA	-	-	-	-	20201124	-
9606	107984629	LOC107984629	-	-	-	14	14q31.1	uncharacterized LOC107984629	ncRNA	-	-	-	-	20201124	-
9606	107984630	LOC107984630	-	-	-	14	14q31.1	uncharacterized LOC107984630	ncRNA	-	-	-	-	20201124	-
9606	107984634	LOC107984634	-	-	-	14	14q32.33	uncharacterized LOC107984634	ncRNA	-	-	-	-	20201124	-
9606	107984635	LOC107984635	-	-	-	14	14q32.11	uncharacterized LOC107984635	ncRNA	-	-	-	-	20201124	-
9606	107984636	FKBP1BP1	-	-	HGNC:HGNC:52378	14	14q21.1	FKBP prolyl isomerase 1B pseudogene 1	pseudo	FKBP1BP1	FKBP prolyl isomerase 1B pseudogene 1	O	FK506 binding protein 1B pseudogene 1|peptidyl-prolyl cis-trans isomerase FKBP1B pseudogene	20201124	-
9606	107984637	LINC02279	-	-	HGNC:HGNC:53195	14	14q32.13	long intergenic non-protein coding RNA 2279	ncRNA	LINC02279	long intergenic non-protein coding RNA 2279	O	-	20201124	-
9606	107984638	LOC107984638	-	-	-	14	14q24.3	arf-GAP with GTPase, ANK repeat and PH domain-containing protein 2	protein-coding	-	-	-	arf-GAP with GTPase, ANK repeat and PH domain-containing protein 2	20201124	-
9606	107984639	LOC107984639	-	-	-	14	14q32.13	uncharacterized LOC107984639	ncRNA	-	-	-	-	20201124	-
9606	107984640	LBHD2	-	-	HGNC:HGNC:52384|Ensembl:ENSG00000283071	14	14q32.32	LBH domain containing 2	protein-coding	LBHD2	LBH domain containing 2	O	LBH domain-containing protein 2	20201124	-
9606	107984641	LOC107984641	-	-	-	14	14q23.3	uncharacterized LOC107984641	ncRNA	-	-	-	-	20201124	-
9606	107984642	LOC107984642	-	-	-	14	14q23.1	uncharacterized LOC107984642	ncRNA	-	-	-	-	20201124	-
9606	107984643	LOC107984643	-	-	-	14	14q11.2	uncharacterized LOC107984643	ncRNA	-	-	-	-	20201124	-
9606	107984644	LOC107984644	-	-	-	14	14q21.2	uncharacterized LOC107984644	ncRNA	-	-	-	-	20201124	-
9606	107984645	LOC107984645	-	-	-	14	14q31.2	uncharacterized LOC107984645	ncRNA	-	-	-	-	20201124	-
9606	107984646	LOC107984646	-	-	-	14	14q32.13	uncharacterized LOC107984646	ncRNA	-	-	-	-	20201124	-
9606	107984647	LOC107984647	-	-	-	14	14q24.1	uncharacterized LOC107984647	ncRNA	-	-	-	-	20201124	-
9606	107984648	LOC107984648	-	-	-	14	14q32.33	uncharacterized LOC107984648	ncRNA	-	-	-	-	20201124	-
9606	107984649	LOC107984649	-	-	-	14	14q11.2	uncharacterized LOC107984649	ncRNA	-	-	-	-	20201124	-
9606	107984650	LOC107984650	-	-	-	14	14q11.2	uncharacterized LOC107984650	ncRNA	-	-	-	-	20201124	-
9606	107984651	LOC107984651	-	-	-	14	14q11.2	uncharacterized LOC107984651	ncRNA	-	-	-	-	20201124	-
9606	107984652	LOC107984652	-	-	-	14	14q24.3	uncharacterized LOC107984652	ncRNA	-	-	-	-	20201124	-
9606	107984653	LOC107984653	-	-	-	14	14q24.3	uncharacterized LOC107984653	ncRNA	-	-	-	-	20201124	-
9606	107984654	LOC107984654	-	-	-	14	14q24.2	uncharacterized LOC107984654	ncRNA	-	-	-	-	20201124	-
9606	107984655	LOC107984655	-	-	-	14	14q23.3	uncharacterized LOC107984655	ncRNA	-	-	-	-	20201124	-
9606	107984656	LOC107984656	-	-	-	14	14q22.3	uncharacterized LOC107984656	ncRNA	-	-	-	-	20201124	-
9606	107984658	LOC107984658	-	-	-	14	14q32.31	uncharacterized LOC107984658	ncRNA	-	-	-	-	20201124	-
9606	107984659	LOC107984659	-	-	-	14	14q32.31	uncharacterized LOC107984659	ncRNA	-	-	-	-	20201124	-
9606	107984660	LOC107984660	-	-	Ensembl:ENSG00000258457	14	14q11.2	uncharacterized LOC107984660	ncRNA	-	-	-	-	20201124	-
9606	107984661	LOC107984661	-	-	-	14	14q32.31	uncharacterized LOC107984661	ncRNA	-	-	-	-	20201124	-
9606	107984663	LOC107984663	-	-	-	14	14q32.12	uncharacterized LOC107984663	ncRNA	-	-	-	-	20201124	-
9606	107984664	LOC107984664	-	-	-	14	14q22.3	uncharacterized LOC107984664	ncRNA	-	-	-	-	20201124	-
9606	107984665	LOC107984665	-	-	-	14	14q11.2	uncharacterized LOC107984665	ncRNA	-	-	-	-	20201124	-
9606	107984667	LOC107984667	-	-	-	14	14q12	uncharacterized LOC107984667	ncRNA	-	-	-	-	20201124	-
9606	107984668	LOC107984668	-	-	-	14	14q13.3	uncharacterized LOC107984668	ncRNA	-	-	-	-	20201124	-
9606	107984669	LOC107984669	-	-	-	14	14q31.3	uncharacterized LOC107984669	ncRNA	-	-	-	-	20201124	-
9606	107984670	LOC107984670	-	-	-	14	14q32.33	uncharacterized LOC107984670	ncRNA	-	-	-	-	20201124	-
9606	107984671	LOC107984671	-	-	-	14	14q11.2	uncharacterized LOC107984671	ncRNA	-	-	-	-	20201124	-
9606	107984673	LOC107984673	-	-	-	14	14q32.11	uncharacterized LOC107984673	ncRNA	-	-	-	-	20201124	-
9606	107984674	LOC107984674	-	-	-	14	14q21.2	uncharacterized LOC107984674	ncRNA	-	-	-	-	20201124	-
9606	107984676	LOC107984676	-	-	-	14	14q22.2	uncharacterized LOC107984676	ncRNA	-	-	-	-	20201124	-
9606	107984678	LOC107984678	-	-	-	14	-	uncharacterized LOC107984678	protein-coding	-	-	-	-	20200625	-
9606	107984679	LOC107984679	-	-	-	14	14q24.1	uncharacterized LOC107984679	ncRNA	-	-	-	-	20201124	-
9606	107984681	LOC107984681	-	-	-	14	14q13.2	uncharacterized LOC107984681	ncRNA	-	-	-	-	20201124	-
9606	107984682	LOC107984682	-	-	-	14	14q21.3	uncharacterized LOC107984682	ncRNA	-	-	-	-	20201124	-
9606	107984684	LOC107984684	-	-	-	14	14q12	uncharacterized LOC107984684	ncRNA	-	-	-	-	20201124	-
9606	107984685	LOC107984685	-	-	-	14	14q12	uncharacterized LOC107984685	ncRNA	-	-	-	-	20201124	-
9606	107984686	LOC107984686	-	-	-	14	14q24.2	uncharacterized LOC107984686	ncRNA	-	-	-	-	20201124	-
9606	107984689	LOC107984689	-	-	-	14	14q24.3	uncharacterized LOC107984689	ncRNA	-	-	-	-	20201124	-
9606	107984690	LOC107984690	-	-	-	14	14q24.3	uncharacterized LOC107984690	ncRNA	-	-	-	-	20201124	-
9606	107984691	LOC107984691	-	-	-	14	14q31.3	uncharacterized LOC107984691	ncRNA	-	-	-	-	20201124	-
9606	107984692	LOC107984692	-	-	-	14	14q23.1	uncharacterized LOC107984692	ncRNA	-	-	-	-	20201124	-
9606	107984693	LOC107984693	-	-	-	14	14q32.13	uncharacterized LOC107984693	ncRNA	-	-	-	-	20201124	-
9606	107984694	LOC107984694	-	-	-	14	14q23.3	probable ribosome biogenesis protein RLP24 pseudogene	pseudo	-	-	-	-	20201124	-
9606	107984695	LOC107984695	-	-	-	14	14q24.2	uncharacterized LOC107984695	ncRNA	-	-	-	-	20201124	-
9606	107984696	LOC107984696	-	-	-	14	14q32.2	uncharacterized LOC107984696	ncRNA	-	-	-	-	20201124	-
9606	107984697	LOC107984697	-	-	-	14	14q32.31	uncharacterized LOC107984697	ncRNA	-	-	-	-	20201124	-
9606	107984698	LOC107984698	-	-	-	14	14q32.31	uncharacterized LOC107984698	ncRNA	-	-	-	-	20201124	-
9606	107984699	LOC107984699	-	-	-	14	14q31.3	uncharacterized LOC107984699	ncRNA	-	-	-	-	20201124	-
9606	107984700	LINC02306	-	-	HGNC:HGNC:53225	14	14q12	long intergenic non-protein coding RNA 2306	ncRNA	LINC02306	long intergenic non-protein coding RNA 2306	O	-	20201124	-
9606	107984701	LOC107984701	-	-	-	14	14q21.3	uncharacterized LOC107984701	ncRNA	-	-	-	-	20201124	-
9606	107984702	LOC107984702	-	-	-	14	14q13.3	uncharacterized LOC107984702	ncRNA	-	-	-	-	20201124	-
9606	107984703	LOC107984703	-	-	-	14	14q32.13	uncharacterized LOC107984703	ncRNA	-	-	-	-	20201124	-
9606	107984704	LOC107984704	-	-	Ensembl:ENSG00000259035	14	14q31.1	uncharacterized LOC107984704	ncRNA	-	-	-	-	20201124	-
9606	107984705	LOC107984705	-	-	-	14	14q11.2	uncharacterized LOC107984705	ncRNA	-	-	-	-	20201124	-
9606	107984706	LOC107984706	-	-	-	14	14q32.2	uncharacterized LOC107984706	ncRNA	-	-	-	-	20201124	-
9606	107984708	LOC107984708	-	-	-	14	14q22.3	uncharacterized LOC107984708	ncRNA	-	-	-	-	20201124	-
9606	107984709	LOC107984709	-	-	-	14	14q24.1	uncharacterized LOC107984709	ncRNA	-	-	-	-	20201124	-
9606	107984710	LOC107984710	-	-	-	14	14q32.13	uncharacterized LOC107984710	ncRNA	-	-	-	-	20201124	-
9606	107984711	LOC107984711	-	-	-	14	14q24.2	uncharacterized LOC107984711	ncRNA	-	-	-	-	20201124	-
9606	107984713	LOC107984713	-	-	-	15	15q23	uncharacterized LOC107984713	ncRNA	-	-	-	-	20201124	-
9606	107984714	LOC107984714	-	-	-	15	15q23	uncharacterized LOC107984714	ncRNA	-	-	-	-	20201124	-
9606	107984715	LOC107984715	-	-	-	15	15q23	uncharacterized LOC107984715	ncRNA	-	-	-	-	20201124	-
9606	107984716	LOC107984716	-	-	-	15	15q23	uncharacterized LOC107984716	ncRNA	-	-	-	-	20201124	-
9606	107984718	LOC107984718	-	-	-	15	15q23	uncharacterized LOC107984718	ncRNA	-	-	-	-	20201124	-
9606	107984720	LOC107984720	-	-	-	15	15q24.2	small nuclear ribonucleoprotein F-like	pseudo	-	-	-	-	20201124	-
9606	107984723	LOC107984723	-	-	-	15	-	U3 small nucleolar ribonucleoprotein protein MPP10-like	pseudo	-	-	-	-	20201124	-
9606	107984724	LOC107984724	-	-	-	15	15q21.3	uncharacterized LOC107984724	ncRNA	-	-	-	-	20201124	-
9606	107984725	LOC107984725	-	-	-	15	15q14	uncharacterized LOC107984725	ncRNA	-	-	-	-	20201124	-
9606	107984727	LOC107984727	-	-	-	15	15q26.3	uncharacterized LOC107984727	ncRNA	-	-	-	-	20201124	-
9606	107984731	LOC107984731	-	-	-	15	15q24.2	uncharacterized LOC107984731	ncRNA	-	-	-	-	20201124	-
9606	107984732	LOC107984732	-	-	-	15	15q21.1	non-histone chromosomal protein HMG-17 pseudogene	pseudo	-	-	-	-	20201124	-
9606	107984733	LOC107984733	-	-	-	15	15q21.1	uncharacterized LOC107984733	ncRNA	-	-	-	-	20201124	-
9606	107984734	LOC107984734	-	-	-	15	15q23	uncharacterized LOC107984734	ncRNA	-	-	-	-	20201124	-
9606	107984735	LOC107984735	-	-	-	15	15q25.3	uncharacterized LOC107984735	ncRNA	-	-	-	-	20201124	-
9606	107984736	LOC107984736	-	-	-	15	15q22.31	uncharacterized LOC107984736	ncRNA	-	-	-	-	20201124	-
9606	107984737	LOC107984737	-	-	-	15	15q22.31	uncharacterized LOC107984737	ncRNA	-	-	-	-	20201124	-
9606	107984739	LOC107984739	-	-	-	15	15q14	uncharacterized LOC107984739	ncRNA	-	-	-	-	20201124	-
9606	107984740	LOC107984740	-	-	-	15	15q26.3	uncharacterized LOC107984740	ncRNA	-	-	-	-	20201124	-
9606	107984741	LOC107984741	-	-	-	15	15q21.2	uncharacterized LOC107984741	ncRNA	-	-	-	-	20201124	-
9606	107984743	LOC107984743	-	-	-	15	15q11.2	uncharacterized LOC107984743	ncRNA	-	-	-	-	20201124	-
9606	107984746	LOC107984746	-	-	-	15	15q13.1	uncharacterized LOC107984746	ncRNA	-	-	-	-	20201124	-
9606	107984747	LOC107984747	-	-	-	15	15q26.1	uncharacterized LOC107984747	ncRNA	-	-	-	-	20201124	-
9606	107984748	LOC107984748	-	-	-	15	15q14	uncharacterized LOC107984748	ncRNA	-	-	-	-	20201124	-
9606	107984749	LOC107984749	-	-	-	15	15q25.1	uncharacterized LOC107984749	ncRNA	-	-	-	-	20201124	-
9606	107984750	LOC107984750	-	-	-	15	15q25.1	uncharacterized LOC107984750	ncRNA	-	-	-	-	20201124	-
9606	107984754	LOC107984754	-	-	-	15	15q22.31	uncharacterized LOC107984754	ncRNA	-	-	-	-	20201124	-
9606	107984755	LOC107984755	-	-	-	15	15q21.1	uncharacterized LOC107984755	ncRNA	-	-	-	-	20201124	-
9606	107984756	LOC107984756	-	-	-	15	15q21.1	uncharacterized LOC107984756	ncRNA	-	-	-	-	20201124	-
9606	107984757	LOC107984757	-	-	-	15	15q21.1	uncharacterized LOC107984757	ncRNA	-	-	-	-	20201124	-
9606	107984758	LOC107984758	-	-	-	15	15q21.1	uncharacterized LOC107984758	ncRNA	-	-	-	-	20201124	-
9606	107984759	LOC107984759	-	-	-	15	15q21.3	2-iminobutanoate/2-iminopropanoate deaminase pseudogene	pseudo	-	-	-	-	20201124	-
9606	107984760	LOC107984760	-	-	-	15	15q14	uncharacterized LOC107984760	ncRNA	-	-	-	-	20201124	-
9606	107984761	LOC107984761	-	-	Ensembl:ENSG00000259392	15	15q13.3	microtubule-associated proteins 1A/1B light chain 3 beta 2-like	pseudo	-	-	-	-	20201124	-
9606	107984763	LOC107984763	-	-	-	15	15q15.1	uncharacterized LOC107984763	ncRNA	-	-	-	-	20201124	-
9606	107984764	LINC02253	-	-	HGNC:HGNC:53151	15	15q26.2	long intergenic non-protein coding RNA 2253	ncRNA	LINC02253	long intergenic non-protein coding RNA 2253	O	-	20201124	-
9606	107984766	LOC107984766	-	-	-	15	15q12	uncharacterized LOC107984766	ncRNA	-	-	-	-	20201124	-
9606	107984770	LOC107984770	-	-	-	15	15q12	uncharacterized LOC107984770	ncRNA	-	-	-	-	20201124	-
9606	107984772	LOC107984772	-	-	-	15	15q24.2	uncharacterized LOC107984772	ncRNA	-	-	-	-	20201124	-
9606	107984773	LINC01852	-	-	HGNC:HGNC:52668|Ensembl:ENSG00000236914	15	15q14	long intergenic non-protein coding RNA 1852	ncRNA	LINC01852	long intergenic non-protein coding RNA 1852	O	-	20201124	-
9606	107984774	LOC107984774	-	-	-	15	15q14	uncharacterized LOC107984774	ncRNA	-	-	-	-	20201124	-
9606	107984776	LOC107984776	-	-	-	15	15q14	uncharacterized LOC107984776	ncRNA	-	-	-	-	20201124	-
9606	107984777	LOC107984777	-	-	-	15	15q26.1	uncharacterized LOC107984777	ncRNA	-	-	-	-	20201124	-
9606	107984778	LOC107984778	-	-	-	15	15q26.1	uncharacterized LOC107984778	ncRNA	-	-	-	-	20201124	-
9606	107984779	LOC107984779	-	-	-	15	-	uncharacterized LOC107984779	ncRNA	-	-	-	-	20201124	-
9606	107984780	LINC02248	-	-	HGNC:HGNC:53147|Ensembl:ENSG00000235160	15	15q12	long intergenic non-protein coding RNA 2248	ncRNA	LINC02248	long intergenic non-protein coding RNA 2248	O	-	20201124	-
9606	107984781	LOC107984781	-	-	-	15	15q23	uncharacterized LOC107984781	ncRNA	-	-	-	-	20201124	-
9606	107984782	LOC107984782	-	-	-	15	15q22.2	uncharacterized LOC107984782	ncRNA	-	-	-	-	20201124	-
9606	107984783	LOC107984783	-	-	-	15	15q22.2	uncharacterized LOC107984783	ncRNA	-	-	-	-	20201124	-
9606	107984784	LOC107984784	-	-	Ensembl:ENSG00000259697	15	15q22.2	uncharacterized LOC107984784	ncRNA	-	-	-	-	20201124	-
9606	107984785	LOC107984785	-	-	-	15	15q11.2	uncharacterized LOC107984785	ncRNA	-	-	-	-	20201124	-
9606	107984787	LOC107984787	-	-	-	15	15q11.2	uncharacterized LOC107984787	ncRNA	-	-	-	-	20201124	-
9606	107984788	LOC107984788	-	-	-	15	15q23	uncharacterized LOC107984788	ncRNA	-	-	-	-	20201124	-
9606	107984789	LOC107984789	-	-	-	15	15q12	uncharacterized LOC107984789	ncRNA	-	-	-	-	20201124	-
9606	107984790	LOC107984790	-	-	-	15	15q26.3	uncharacterized LOC107984790	ncRNA	-	-	-	-	20201124	-
9606	107984791	LOC107984791	-	-	-	15	15q23	uncharacterized LOC107984791	ncRNA	-	-	-	-	20201124	-
9606	107984792	LOC107984792	-	-	-	15	15q21.1	uncharacterized LOC107984792	ncRNA	-	-	-	-	20201124	-
9606	107984793	LOC107984793	-	-	-	15	15q11.2	uncharacterized LOC107984793	ncRNA	-	-	-	-	20201124	-
9606	107984794	LOC107984794	-	-	-	15	15q21.1	uncharacterized LOC107984794	ncRNA	-	-	-	-	20201124	-
9606	107984798	LOC107984798	-	-	-	15	15q22.2	uncharacterized LOC107984798	ncRNA	-	-	-	-	20201124	-
9606	107984800	LOC107984800	-	-	-	15	15q26.2	uncharacterized LOC107984800	ncRNA	-	-	-	-	20201124	-
9606	107984801	LOC107984801	-	-	-	15	15q24.1	uncharacterized LOC107984801	ncRNA	-	-	-	-	20201124	-
9606	107984802	LOC107984802	-	-	-	15	15q22.2	uncharacterized LOC107984802	ncRNA	-	-	-	-	20201124	-
9606	107984803	LOC107984803	-	-	-	15	15q22.2	uncharacterized LOC107984803	ncRNA	-	-	-	-	20201124	-
9606	107984805	LOC107984805	-	-	-	15	15q22.2	uncharacterized LOC107984805	ncRNA	-	-	-	-	20201124	-
9606	107984806	LOC107984806	-	-	-	16	16q23.1	uncharacterized LOC107984806	ncRNA	-	-	-	-	20201124	-
9606	107984807	LOC107984807	-	-	-	16	16q21	nuclear envelope phosphatase-regulatory subunit 1 pseudogene	pseudo	-	-	-	-	20201124	-
9606	107984809	LOC107984809	-	-	-	16	16p11.2	uncharacterized LOC107984809	pseudo	-	-	-	-	20201124	-
9606	107984811	LINC02132	-	-	HGNC:HGNC:52992	16	16q24.1	long intergenic non-protein coding RNA 2132	ncRNA	LINC02132	long intergenic non-protein coding RNA 2132	O	-	20201124	-
9606	107984812	LOC107984812	-	-	-	16	16q21	uncharacterized LOC107984812	ncRNA	-	-	-	-	20201124	-
9606	107984813	LOC107984813	-	-	Ensembl:ENSG00000259804	16	16q22.1	uncharacterized LOC107984813	ncRNA	-	-	-	CTD-2012K14.6|CTD-2012K14.7	20201124	-
9606	107984814	LOC107984814	-	-	-	16	16q22.2	uncharacterized LOC107984814	protein-coding	-	-	-	uncharacterized protein LOC107984814	20201124	-
9606	107984815	LOC107984815	-	-	-	16	16q13	uncharacterized LOC107984815	ncRNA	-	-	-	-	20201124	-
9606	107984816	LOC107984816	-	-	-	16	16q24.2	small EDRK-rich factor 1 pseudogene	pseudo	-	-	-	-	20201124	-
9606	107984817	LOC107984817	-	-	-	16	16q24.3	uncharacterized LOC107984817	protein-coding	-	-	-	uncharacterized protein LOC107984817	20201124	-
9606	107984819	LOC107984819	-	-	-	16	16q24.1	uncharacterized LOC107984819	ncRNA	-	-	-	-	20201124	-
9606	107984821	LOC107984821	-	-	-	16	16q22.1	uncharacterized LOC107984821	ncRNA	-	-	-	-	20201124	-
9606	107984822	LOC107984822	-	-	-	16	16q21	uncharacterized LOC107984822	ncRNA	-	-	-	-	20201124	-
9606	107984823	LOC107984823	-	-	-	16	16q21	uncharacterized LOC107984823	ncRNA	-	-	-	-	20201124	-
9606	107984824	LOC107984824	-	-	-	16	16q21	uncharacterized LOC107984824	ncRNA	-	-	-	-	20201124	-
9606	107984825	LOC107984825	-	-	-	16	16p12.1	uncharacterized LOC107984825	ncRNA	-	-	-	-	20201124	-
9606	107984826	LOC107984826	-	-	-	16	16p12.1	uncharacterized LOC107984826	ncRNA	-	-	-	-	20201124	-
9606	107984827	LOC107984827	-	-	Ensembl:ENSG00000261170	16	16q23.1	uncharacterized LOC107984827	ncRNA	-	-	-	-	20201124	-
9606	107984828	LOC107984828	-	-	-	16	16p13.3	uncharacterized LOC107984828	ncRNA	-	-	-	-	20201124	-
9606	107984829	LOC107984829	-	-	-	16	16p12.1	acyl-CoA-binding domain-containing protein 7-like	pseudo	-	-	-	-	20201124	-
9606	107984830	LOC107984830	-	-	-	16	16q24.1	uncharacterized LOC107984830	ncRNA	-	-	-	-	20201124	-
9606	107984831	LOC107984831	-	-	-	16	16p12.3	uncharacterized LOC107984831	ncRNA	-	-	-	-	20201124	-
9606	107984832	LOC107984832	-	-	-	16	16p11.2	uncharacterized LOC107984832	protein-coding	-	-	-	uncharacterized protein LOC107984832	20201124	-
9606	107984833	LOC107984833	-	-	-	16	16p11.2	translation initiation factor IF-2-like	protein-coding	-	-	-	uncharacterized protein LOC107984833	20201124	-
9606	107984834	CORO1A-AS1	-	-	HGNC:HGNC:55367	16	16p11.2	CORO1A antisense RNA 1	ncRNA	CORO1A-AS1	CORO1A antisense RNA 1	O	-	20201124	-
9606	107984835	LOC107984835	-	-	-	16	16p11.2	uncharacterized LOC107984835	ncRNA	-	-	-	-	20201124	-
9606	107984836	LOC107984836	-	-	-	16	16p11.2	uncharacterized LOC107984836	ncRNA	-	-	-	-	20201124	-
9606	107984837	LOC107984837	-	-	-	16	16p11.2	uncharacterized LOC107984837	ncRNA	-	-	-	-	20201124	-
9606	107984839	LOC107984839	-	-	-	16	16p13.3	uncharacterized LOC107984839	ncRNA	-	-	-	-	20201124	-
9606	107984840	LOC107984840	-	-	-	16	16p13.2	uncharacterized LOC107984840	ncRNA	-	-	-	-	20201124	-
9606	107984842	LOC107984842	-	-	-	16	16q24.3	uncharacterized LOC107984842	ncRNA	-	-	-	-	20201124	-
9606	107984844	LOC107984844	-	-	-	16	16p12.3	uncharacterized LOC107984844	ncRNA	-	-	-	-	20201124	-
9606	107984850	LOC107984850	-	-	Ensembl:ENSG00000288531	1	1p36.33	uncharacterized LOC107984850	ncRNA	-	-	-	-	20201124	-
9606	107984851	LOC107984851	-	-	-	16	16p12.2	uncharacterized LOC107984851	protein-coding	-	-	-	uncharacterized protein LOC107984851	20201124	-
9606	107984852	LOC107984852	-	-	-	16	16q21	uncharacterized LOC107984852	ncRNA	-	-	-	-	20201124	-
9606	107984855	LOC107984855	-	-	-	16	16p11.2	uncharacterized LOC107984855	ncRNA	-	-	-	-	20201124	-
9606	107984856	LOC107984856	-	-	-	16	16q22.3	uncharacterized LOC107984856	ncRNA	-	-	-	-	20201124	-
9606	107984858	CENPN-AS1	-	-	HGNC:HGNC:55106	16	16q23.2	CENPN antisense RNA 1	ncRNA	CENPN-AS1	CENPN antisense RNA 1	O	-	20201124	-
9606	107984859	LOC107984859	-	-	-	16	16p13.13	uncharacterized LOC107984859	protein-coding	-	-	-	uncharacterized protein LOC107984859	20201124	-
9606	107984861	LOC107984861	-	-	-	16	16p13.3	uncharacterized LOC107984861	ncRNA	-	-	-	-	20201124	-
9606	107984862	LOC107984862	-	-	-	16	16q24.2	uncharacterized LOC107984862	protein-coding	-	-	-	uncharacterized protein LOC107984862	20201124	-
9606	107984865	LOC107984865	-	-	-	16	16p13.12	uncharacterized LOC107984865	ncRNA	-	-	-	-	20201124	-
9606	107984867	LOC107984867	-	-	-	16	16q21	uncharacterized LOC107984867	ncRNA	-	-	-	-	20201124	-
9606	107984868	LOC107984868	-	-	-	1	1p36.33	uncharacterized LOC107984868	ncRNA	-	-	-	-	20201124	-
9606	107984869	LOC107984869	-	-	-	16	16p13.11	uncharacterized LOC107984869	ncRNA	-	-	-	-	20201124	-
9606	107984870	LOC107984870	-	-	-	16	-	uncharacterized LOC107984870	ncRNA	-	-	-	-	20201124	-
9606	107984871	LOC107984871	-	-	-	16	16q24.3	uncharacterized LOC107984871	ncRNA	-	-	-	-	20201124	-
9606	107984872	LOC107984872	-	-	-	1	1p36.33	uncharacterized LOC107984872	ncRNA	-	-	-	-	20201124	-
9606	107984874	LOC107984874	-	-	-	16	16p12.1	uncharacterized LOC107984874	ncRNA	-	-	-	-	20201124	-
9606	107984875	LOC107984875	-	-	Ensembl:ENSG00000235560	16	16p11.2	uncharacterized LOC107984875	ncRNA	-	-	-	-	20201124	-
9606	107984876	LOC107984876	-	LA16c-306A4.2	-	16	16p13.3	uncharacterized LOC107984876	protein-coding	-	-	-	uncharacterized protein LOC107984876	20201124	-
9606	107984877	LOC107984877	-	-	-	16	16p13.13	uncharacterized LOC107984877	ncRNA	-	-	-	-	20201124	-
9606	107984878	LOC107984878	-	-	-	16	16q23.1	uncharacterized LOC107984878	ncRNA	-	-	-	-	20201124	-
9606	107984880	LOC107984880	-	-	-	16	16p13.13	uncharacterized LOC107984880	ncRNA	-	-	-	-	20201124	-
9606	107984881	LOC107984881	-	-	-	16	16q22.1	uncharacterized LOC107984881	ncRNA	-	-	-	-	20201124	-
9606	107984884	MMP2-AS1	-	-	HGNC:HGNC:53142	16	16q12.2	MMP2 antisense RNA 1	ncRNA	MMP2-AS1	MMP2 antisense RNA 1	O	-	20201124	-
9606	107984886	LOC107984886	-	-	-	16	16q12.1	uncharacterized LOC107984886	ncRNA	-	-	-	-	20201124	-
9606	107984887	LOC107984887	-	-	-	16	16q12.1	uncharacterized LOC107984887	ncRNA	-	-	-	-	20201124	-
9606	107984888	LOC107984888	-	-	-	16	16p12.3	uncharacterized LOC107984888	ncRNA	-	-	-	-	20201124	-
9606	107984889	LOC107984889	-	-	-	16	16q21	uncharacterized LOC107984889	ncRNA	-	-	-	-	20201124	-
9606	107984890	LOC107984890	-	-	-	16	16q24.2	uncharacterized LOC107984890	ncRNA	-	-	-	-	20201124	-
9606	107984891	LOC107984891	-	-	-	16	16p13.3	40S ribosomal protein S24 pseudogene	pseudo	-	-	-	-	20201124	-
9606	107984892	LOC107984892	-	-	-	16	16q12.1	uncharacterized LOC107984892	ncRNA	-	-	-	-	20201124	-
9606	107984893	LOC107984893	-	-	Ensembl:ENSG00000259929	16	16p12.3	uncharacterized LOC107984893	ncRNA	-	-	-	-	20201124	-
9606	107984894	LOC107984894	-	-	-	16	16q21	uncharacterized LOC107984894	ncRNA	-	-	-	-	20201124	-
9606	107984895	LOC107984895	-	-	-	16	16p13.3	uncharacterized LOC107984895	ncRNA	-	-	-	-	20201124	-
9606	107984896	LOC107984896	-	-	-	16	16p13.3	uncharacterized LOC107984896	pseudo	-	-	-	-	20201124	-
9606	107984897	LOC107984897	-	-	-	16	16q23.1	uncharacterized LOC107984897	ncRNA	-	-	-	-	20201124	-
9606	107984898	LOC107984898	-	-	-	16	16p13.3	uncharacterized LOC107984898	ncRNA	-	-	-	-	20201124	-
9606	107984900	LOC107984900	-	-	-	16	16p13.2	uncharacterized LOC107984900	ncRNA	-	-	-	-	20201124	-
9606	107984901	LOC107984901	-	-	-	16	16q12.1	uncharacterized LOC107984901	ncRNA	-	-	-	-	20201124	-
9606	107984902	LOC107984902	-	-	-	16	16p11.2	sal-like protein 3	protein-coding	-	-	-	sal-like protein 3	20201124	-
9606	107984903	LOC107984903	-	-	-	16	16q12.1	uncharacterized LOC107984903	ncRNA	-	-	-	-	20201124	-
9606	107984904	LOC107984904	-	-	-	1	1p36.32	uncharacterized LOC107984904	ncRNA	-	-	-	-	20201124	-
9606	107984905	LOC107984905	-	-	-	16	16q24.2	uncharacterized LOC107984905	ncRNA	-	-	-	-	20201124	-
9606	107984906	LOC107984906	-	-	-	16	16p13.3	uncharacterized LOC107984906	ncRNA	-	-	-	-	20201124	-
9606	107984909	LOC107984909	-	-	-	1	1p36.32	uncharacterized LOC107984909	ncRNA	-	-	-	-	20201124	-
9606	107984910	LOC107984910	-	-	-	1	1p36.32	uncharacterized LOC107984910	ncRNA	-	-	-	-	20201124	-
9606	107984911	LOC107984911	-	-	-	1	1p36.31	uncharacterized LOC107984911	ncRNA	-	-	-	-	20201124	-
9606	107984912	LOC107984912	-	-	-	1	1p36.31	uncharacterized LOC107984912	ncRNA	-	-	-	-	20201124	-
9606	107984913	LOC107984913	-	-	-	1	1p36.31	uncharacterized LOC107984913	ncRNA	-	-	-	-	20201124	-
9606	107984915	LOC107984915	-	-	-	1	1p36.23	uncharacterized LOC107984915	ncRNA	-	-	-	-	20201124	-
9606	107984917	LOC107984917	-	-	-	1	1p36.22	uncharacterized LOC107984917	ncRNA	-	-	-	-	20201124	-
9606	107984918	LOC107984918	-	-	-	1	1p36.21	uncharacterized LOC107984918	ncRNA	-	-	-	-	20201124	-
9606	107984919	LOC107984919	-	-	-	1	1p36.21	uncharacterized LOC107984919	ncRNA	-	-	-	-	20201124	-
9606	107984921	LINC01772	-	-	HGNC:HGNC:52562|Ensembl:ENSG00000226029	1	1p36.13	long intergenic non-protein coding RNA 1772	ncRNA	LINC01772	long intergenic non-protein coding RNA 1772	O	-	20201124	-
9606	107984928	LOC107984928	-	-	-	1	1p36.12-p36.11	uncharacterized LOC107984928	ncRNA	-	-	-	-	20201124	-
9606	107984929	LOC107984929	-	-	-	1	1p36.11	uncharacterized LOC107984929	ncRNA	-	-	-	-	20201124	-
9606	107984931	LOC107984931	-	-	-	1	1p36.11	uncharacterized LOC107984931	ncRNA	-	-	-	-	20201124	-
9606	107984932	LOC107984932	-	-	-	1	1p36.11	uncharacterized LOC107984932	ncRNA	-	-	-	-	20201124	-
9606	107984933	LOC107984933	-	-	-	1	1p35.3	uncharacterized LOC107984933	ncRNA	-	-	-	-	20201124	-
9606	107984934	LOC107984934	-	-	-	1	1p35.3	uncharacterized LOC107984934	ncRNA	-	-	-	-	20201124	-
9606	107984935	LOC107984935	-	-	-	1	1p35.2	uncharacterized LOC107984935	ncRNA	-	-	-	-	20201124	-
9606	107984936	LOC107984936	-	-	-	1	1p35.1	metallothionein-1E pseudogene	pseudo	-	-	-	-	20201124	-
9606	107984940	LOC107984940	-	-	-	1	1p34.3	uncharacterized LOC107984940	ncRNA	-	-	-	-	20201124	-
9606	107984941	LOC107984941	-	-	-	1	1p34.3	uncharacterized LOC107984941	ncRNA	-	-	-	-	20201124	-
9606	107984942	LOC107984942	-	-	-	1	1p34.3	uncharacterized LOC107984942	ncRNA	-	-	-	-	20201124	-
9606	107984943	LOC107984943	-	-	-	1	1p34.3	uncharacterized LOC107984943	ncRNA	-	-	-	-	20201124	-
9606	107984945	LOC107984945	-	-	-	1	1p34.2	uncharacterized LOC107984945	ncRNA	-	-	-	-	20201124	-
9606	107984946	LOC107984946	-	-	-	1	1p34.2	uncharacterized LOC107984946	ncRNA	-	-	-	-	20201124	-
9606	107984947	MED8-AS1	-	-	HGNC:HGNC:40908	1	1p34.2	MED8 antisense RNA 1	ncRNA	MED8-AS1	MED8 antisense RNA 1	O	-	20201124	-
9606	107984948	LOC107984948	-	-	-	1	1p34.1	uncharacterized LOC107984948	ncRNA	-	-	-	-	20201124	-
9606	107984950	LOC107984950	-	-	-	1	1p34.1	uncharacterized LOC107984950	ncRNA	-	-	-	-	20201124	-
9606	107984951	LOC107984951	-	-	-	1	1p34.1	uncharacterized LOC107984951	ncRNA	-	-	-	-	20201124	-
9606	107984952	LOC107984952	-	-	-	1	1p34.1	uncharacterized LOC107984952	ncRNA	-	-	-	-	20201124	-
9606	107984953	LINC01738	-	-	HGNC:HGNC:52526|Ensembl:ENSG00000227947	1	1p33	long intergenic non-protein coding RNA 1738	ncRNA	LINC01738	long intergenic non-protein coding RNA 1738	O	-	20201124	-
9606	107984954	LOC107984954	-	-	-	1	1p33	uncharacterized LOC107984954	ncRNA	-	-	-	-	20201124	-
9606	107984955	ELAVL4-AS1	-	-	HGNC:HGNC:40210	1	1p33	ELAVL4 antisense RNA 1	ncRNA	ELAVL4-AS1	ELAVL4 antisense RNA 1	O	-	20201124	-
9606	107984956	LOC107984956	-	-	-	1	1p32.3	uncharacterized LOC107984956	ncRNA	-	-	-	-	20201124	-
9606	107984957	LINC02812	-	-	HGNC:HGNC:54344	1	1p32.3	long intergenic non-protein coding RNA 2812	ncRNA	LINC02812	long intergenic non-protein coding RNA 2812	O	-	20201124	-
9606	107984958	DHCR24-DT	-	-	HGNC:HGNC:53969	1	1p32.3	DHCR24 divergent transcript	ncRNA	DHCR24-DT	DHCR24 divergent transcript	O	-	20201124	-
9606	107984960	LOC107984960	-	-	-	1	1p32.2	uncharacterized LOC107984960	ncRNA	-	-	-	-	20201124	-
9606	107984961	LOC107984961	-	-	-	1	1p32.1	uncharacterized LOC107984961	ncRNA	-	-	-	-	20201124	-
9606	107984962	LOC107984962	-	-	-	1	1p32.1	uncharacterized LOC107984962	ncRNA	-	-	-	-	20201124	-
9606	107984963	LOC107984963	-	-	-	1	1p32.1	uncharacterized LOC107984963	ncRNA	-	-	-	-	20201124	-
9606	107984964	LOC107984964	-	-	-	1	1p31.3	uncharacterized LOC107984964	ncRNA	-	-	-	-	20201124	-
9606	107984965	LOC107984965	-	-	-	1	1p31.3	uncharacterized LOC107984965	ncRNA	-	-	-	-	20201124	-
9606	107984966	LOC107984966	-	-	-	1	1p31.3	uncharacterized LOC107984966	ncRNA	-	-	-	-	20201124	-
9606	107984967	LOC107984967	-	-	-	1	1p31.2	uncharacterized LOC107984967	ncRNA	-	-	-	-	20201124	-
9606	107984969	LOC107984969	-	-	Ensembl:ENSG00000235530	17	17p11.2	uncharacterized LOC107984969	ncRNA	-	-	-	-	20201124	-
9606	107984970	LOC107984970	-	-	-	17	17q23.2	splicing factor 3B subunit 6 pseudogene	pseudo	-	-	-	-	20201124	-
9606	107984971	LOC107984971	-	-	-	17	17q24.1	dynactin subunit 6 pseudogene	pseudo	-	-	-	-	20201124	-
9606	107984972	LOC107984972	-	-	-	17	17q24.1	nuclear transport factor 2 pseudogene	pseudo	-	-	-	-	20201124	-
9606	107984973	LOC107984973	-	-	-	17	17p13.2	atherin-like	protein-coding	-	-	-	-	20190810	-
9606	107984974	LOC107984974	-	-	Ensembl:ENSG00000266865	17	17q11.2	SMAD specific E3 ubiquitin protein ligase 2 (SMURF2) pseudogene	pseudo	-	-	-	uncharacterized protein LOC107984974	20201218	-
9606	107984976	LOC107984976	-	-	-	17	17p12	uncharacterized LOC107984976	ncRNA	-	-	-	-	20201124	-
9606	107984977	LINC02096	-	-	HGNC:HGNC:52947|Ensembl:ENSG00000238212	17	17p12	long intergenic non-protein coding RNA 2096	ncRNA	LINC02096	long intergenic non-protein coding RNA 2096	O	-	20201124	-
9606	107984979	LOC107984979	-	-	-	17	17q21.31	uncharacterized LOC107984979	ncRNA	-	-	-	-	20201124	-
9606	107984980	LOC107984980	-	-	-	17	17p13.3	uncharacterized LOC107984980	ncRNA	-	-	-	-	20201124	-
9606	107984982	LOC107984982	-	-	-	17	17q22	uncharacterized LOC107984982	ncRNA	-	-	-	-	20201124	-
9606	107984983	LOC107984983	-	-	-	17	17q22	uncharacterized LOC107984983	ncRNA	-	-	-	-	20201124	-
9606	107984984	LOC107984984	-	-	-	17	17q23.3	uncharacterized LOC107984984	ncRNA	-	-	-	-	20201124	-
9606	107984986	LOC107984986	-	-	-	17	17q23.3	uncharacterized LOC107984986	ncRNA	-	-	-	-	20201124	-
9606	107984988	LOC107984988	-	-	-	17	17p13.3	uncharacterized LOC107984988	ncRNA	-	-	-	-	20201124	-
9606	107984989	LOC107984989	-	-	-	17	17p11.2	uncharacterized LOC107984989	ncRNA	-	-	-	-	20201124	-
9606	107984990	LOC107984990	-	-	-	17	17q11.2	uncharacterized LOC107984990	ncRNA	-	-	-	-	20201124	-
9606	107984991	LOC107984991	-	-	-	17	17q11.2	uncharacterized LOC107984991	pseudo	-	-	-	-	20201124	-
9606	107984992	LOC107984992	-	-	-	17	17q23.2	uncharacterized LOC107984992	ncRNA	-	-	-	-	20201124	-
9606	107984993	LOC107984993	-	-	-	17	17q22	uncharacterized LOC107984993	ncRNA	-	-	-	-	20201124	-
9606	107984995	LINC02094	-	-	HGNC:HGNC:52945	17	17p11.2	long intergenic non-protein coding RNA 2094	ncRNA	LINC02094	long intergenic non-protein coding RNA 2094	O	-	20201124	-
9606	107984996	LOC107984996	-	-	-	17	17p12	uncharacterized LOC107984996	ncRNA	-	-	-	-	20201124	-
9606	107984997	LOC107984997	-	-	-	1	1p31.1	uncharacterized LOC107984997	ncRNA	-	-	-	-	20201124	-
9606	107984998	LOC107984998	-	-	-	1	1p31.1	uncharacterized LOC107984998	ncRNA	-	-	-	-	20201124	-
9606	107984999	LOC107984999	-	-	-	17	17q21.33	uncharacterized LOC107984999	ncRNA	-	-	-	-	20201124	-
9606	107985000	LOC107985000	-	-	-	17	17q24.1	uncharacterized LOC107985000	ncRNA	-	-	-	-	20201124	-
9606	107985001	LOC107985001	-	-	-	17	17q22	uncharacterized LOC107985001	ncRNA	-	-	-	-	20201124	-
9606	107985002	LOC107985002	-	-	-	17	17q22	uncharacterized LOC107985002	ncRNA	-	-	-	-	20201124	-
9606	107985004	LOC107985004	-	-	-	17	17p13.1	uncharacterized LOC107985004	ncRNA	-	-	-	-	20201124	-
9606	107985005	LOC107985005	-	-	-	17	17q24.3	uncharacterized LOC107985005	ncRNA	-	-	-	-	20201124	-
9606	107985006	LOC107985006	-	-	-	17	17q24.3	uncharacterized LOC107985006	ncRNA	-	-	-	-	20201124	-
9606	107985007	LOC107985007	-	-	-	17	17q21.31	uncharacterized LOC107985007	ncRNA	-	-	-	-	20201124	-
9606	107985009	LOC107985009	-	-	-	17	17q12	uncharacterized LOC107985009	ncRNA	-	-	-	-	20201124	-
9606	107985010	LOC107985010	-	-	-	17	17q25.3	uncharacterized LOC107985010	ncRNA	-	-	-	-	20201124	-
9606	107985011	LOC107985011	-	-	-	17	17p13.1	uncharacterized LOC107985011	ncRNA	-	-	-	-	20201124	-
9606	107985012	LOC107985012	-	-	-	17	17q11.2	uncharacterized LOC107985012	ncRNA	-	-	-	-	20201124	-
9606	107985013	LOC107985013	-	-	-	17	17q25.1	uncharacterized LOC107985013	ncRNA	-	-	-	-	20201124	-
9606	107985014	LOC107985014	-	-	-	17	17p12	uncharacterized LOC107985014	ncRNA	-	-	-	-	20201124	-
9606	107985015	LOC107985015	-	-	-	17	17q24.3	uncharacterized LOC107985015	ncRNA	-	-	-	-	20201124	-
9606	107985017	LOC107985017	-	-	-	17	17p13.2	uncharacterized LOC107985017	ncRNA	-	-	-	-	20201124	-
9606	107985018	LOC107985018	-	-	-	1	1p31.1	uncharacterized LOC107985018	ncRNA	-	-	-	-	20201124	-
9606	107985019	LOC107985019	-	-	-	17	17q25.1	uncharacterized LOC107985019	ncRNA	-	-	-	-	20201124	-
9606	107985020	LOC107985020	-	-	-	17	17q23.2	uncharacterized LOC107985020	ncRNA	-	-	-	-	20201124	-
9606	107985021	LOC107985021	-	-	-	17	17q25.3	flocculation protein FLO11-like	protein-coding	-	-	-	flocculation protein FLO11-like	20201124	-
9606	107985022	LOC107985022	-	-	-	17	17q25.3	uncharacterized LOC107985022	protein-coding	-	-	-	uncharacterized protein LOC107985022	20201124	-
9606	107985023	LOC107985023	-	-	-	17	17q25.1	uncharacterized LOC107985023	ncRNA	-	-	-	-	20201124	-
9606	107985026	LOC107985026	-	-	-	17	17q21.31	vesicle-associated membrane protein 5-like	pseudo	-	-	-	-	20201124	-
9606	107985027	LOC107985027	-	-	-	17	17q21.31	uncharacterized LOC107985027	ncRNA	-	-	-	-	20201124	-
9606	107985028	LOC107985028	-	-	-	17	17q21.31	uncharacterized LOC107985028	ncRNA	-	-	-	-	20201124	-
9606	107985029	LOC107985029	-	-	-	17	17q21.32	uncharacterized LOC107985029	ncRNA	-	-	-	-	20201124	-
9606	107985031	LOC107985031	-	-	-	17	17q12	uncharacterized LOC107985031	ncRNA	-	-	-	-	20201124	-
9606	107985032	LOC107985032	-	-	-	17	17q12	uncharacterized LOC107985032	ncRNA	-	-	-	-	20201124	-
9606	107985033	LOC107985033	-	-	-	17	17q12	uncharacterized LOC107985033	ncRNA	-	-	-	-	20201124	-
9606	107985034	LOC107985034	-	-	-	17	17q25.1	uncharacterized LOC107985034	ncRNA	-	-	-	-	20201124	-
9606	107985035	LOC107985035	-	-	-	17	17q12	uncharacterized LOC107985035	ncRNA	-	-	-	-	20201124	-
9606	107985036	LOC107985036	-	-	-	17	17q12	uncharacterized LOC107985036	ncRNA	-	-	-	-	20201124	-
9606	107985037	LOC107985037	-	-	-	1	1p31.1	uncharacterized LOC107985037	ncRNA	-	-	-	-	20201124	-
9606	107985038	LOC107985038	-	-	-	17	17q12	uncharacterized LOC107985038	ncRNA	-	-	-	-	20201124	-
9606	107985039	LOC107985039	-	-	-	17	17q12	uncharacterized LOC107985039	ncRNA	-	-	-	-	20201124	-
9606	107985040	LOC107985040	-	-	Ensembl:ENSG00000233175	17	17q21.31	uncharacterized LOC107985040	ncRNA	-	-	-	-	20201124	-
9606	107985041	LOC107985041	-	-	-	1	1p31.1	uncharacterized LOC107985041	ncRNA	-	-	-	-	20201124	-
9606	107985043	LOC107985043	-	-	-	1	1p31.1	uncharacterized LOC107985043	ncRNA	-	-	-	-	20201124	-
9606	107985044	LOC107985044	-	-	-	17	17q21.31	uncharacterized LOC107985044	ncRNA	-	-	-	-	20201124	-
9606	107985046	LOC107985046	-	-	-	1	1p31.1	uncharacterized LOC107985046	ncRNA	-	-	-	-	20201124	-
9606	107985047	LOC107985047	-	-	-	17	17q25.3	uncharacterized LOC107985047	ncRNA	-	-	-	-	20201124	-
9606	107985048	LOC107985048	-	-	-	17	17q22	uncharacterized LOC107985048	ncRNA	-	-	-	-	20201124	-
9606	107985049	LOC107985049	-	-	-	17	17q12	probable ribosome biogenesis protein RLP24	pseudo	-	-	-	-	20201124	-
9606	107985050	LOC107985050	-	-	-	17	17q25.3	uncharacterized LOC107985050	ncRNA	-	-	-	-	20201124	-
9606	107985051	LOC107985051	-	-	-	17	17p11.2	uncharacterized LOC107985051	ncRNA	-	-	-	-	20201124	-
9606	107985052	LOC107985052	-	-	-	1	1p22.3	protein GVQW1-like	pseudo	-	-	-	-	20201124	-
9606	107985053	LOC107985053	-	-	-	17	17p13.2	uncharacterized LOC107985053	ncRNA	-	-	-	-	20201124	-
9606	107985054	LOC107985054	-	-	-	1	1p22.3	uncharacterized LOC107985054	ncRNA	-	-	-	-	20201124	-
9606	107985055	LOC107985055	-	-	-	17	17q12	uncharacterized LOC107985055	ncRNA	-	-	-	-	20201124	-
9606	107985056	LOC107985056	-	-	-	17	17q12	uncharacterized LOC107985056	ncRNA	-	-	-	-	20201124	-
9606	107985057	LOC107985057	-	-	-	1	1p22.3	uncharacterized LOC107985057	ncRNA	-	-	-	-	20201124	-
9606	107985059	LOC107985059	-	-	-	17	17q25.3	uncharacterized LOC107985059	ncRNA	-	-	-	-	20201124	-
9606	107985061	LOC107985061	-	-	-	1	1p22.3	uncharacterized LOC107985061	pseudo	-	-	-	-	20201124	-
9606	107985063	LOC107985063	-	-	-	17	17p13.1	uncharacterized LOC107985063	ncRNA	-	-	-	-	20201124	-
9606	107985064	LOC107985064	-	-	-	17	17q21.2	uncharacterized LOC107985064	ncRNA	-	-	-	-	20201124	-
9606	107985065	LOC107985065	-	-	-	17	17q22	uncharacterized LOC107985065	ncRNA	-	-	-	-	20201124	-
9606	107985067	LOC107985067	-	-	-	17	17q12	uncharacterized LOC107985067	ncRNA	-	-	-	-	20201124	-
9606	107985068	LOC107985068	-	-	-	17	17q12	uncharacterized LOC107985068	ncRNA	-	-	-	-	20201124	-
9606	107985071	LOC107985071	-	-	-	17	17p13.1	uncharacterized LOC107985071	ncRNA	-	-	-	-	20201124	-
9606	107985072	LOC107985072	-	-	-	17	17q21.2	uncharacterized LOC107985072	ncRNA	-	-	-	-	20201124	-
9606	107985073	LOC107985073	-	-	-	17	17q24.3	uncharacterized LOC107985073	ncRNA	-	-	-	-	20201124	-
9606	107985074	LOC107985074	-	-	-	17	17q25.1	uncharacterized LOC107985074	ncRNA	-	-	-	-	20201124	-
9606	107985075	LOC107985075	-	-	Ensembl:ENSG00000214999	17	17p13.1	uncharacterized LOC107985075	ncRNA	-	-	-	-	20201124	-
9606	107985076	LOC107985076	-	-	-	1	1p22.2	uncharacterized LOC107985076	ncRNA	-	-	-	-	20201124	-
9606	107985077	LOC107985077	-	-	-	17	17q21.31	uncharacterized LOC107985077	ncRNA	-	-	-	-	20201124	-
9606	107985078	LOC107985078	-	-	-	17	17q25.1	uncharacterized LOC107985078	ncRNA	-	-	-	-	20201124	-
9606	107985079	LOC107985079	-	-	-	17	17q25.3	uncharacterized LOC107985079	ncRNA	-	-	-	-	20201124	-
9606	107985080	LOC107985080	-	-	-	17	17p12	uncharacterized LOC107985080	ncRNA	-	-	-	-	20201124	-
9606	107985081	LOC107985081	-	-	-	17	17q25.1	uncharacterized LOC107985081	ncRNA	-	-	-	-	20201124	-
9606	107985082	LOC107985082	-	-	-	17	17q11.2	leucine-rich repeat-containing protein 37A3-like	protein-coding	-	-	-	leucine-rich repeat-containing protein 37A3-like	20201124	-
9606	107985085	LOC107985085	-	-	-	17	17q21.31	uncharacterized LOC107985085	ncRNA	-	-	-	-	20201124	-
9606	107985086	LOC107985086	-	-	-	17	17q21.31	uncharacterized LOC107985086	ncRNA	-	-	-	-	20201124	-
9606	107985087	LOC107985087	-	-	-	17	17q25.3	uncharacterized LOC107985087	ncRNA	-	-	-	-	20201124	-
9606	107985088	LOC107985088	-	-	-	1	1p22.2	uncharacterized LOC107985088	ncRNA	-	-	-	-	20201124	-
9606	107985089	LOC107985089	-	-	-	17	17q25.2	uncharacterized LOC107985089	ncRNA	-	-	-	-	20201124	-
9606	107985090	LOC107985090	-	-	-	17	17q21.2	uncharacterized LOC107985090	ncRNA	-	-	-	-	20201124	-
9606	107985091	LOC107985091	-	-	-	17	17q25.1	uncharacterized LOC107985091	ncRNA	-	-	-	-	20201124	-
9606	107985092	ARHGAP29-AS1	-	-	HGNC:HGNC:54311|Ensembl:ENSG00000226835	1	1p22.1-p21.3	ARHGAP29 antisense RNA 1	ncRNA	ARHGAP29-AS1	ARHGAP29 antisense RNA 1	O	-	20201124	-
9606	107985093	LOC107985093	-	-	-	1	1p21.2	uncharacterized LOC107985093	ncRNA	-	-	-	-	20201124	-
9606	107985094	LOC107985094	-	-	-	1	1p21.2	uncharacterized LOC107985094	ncRNA	-	-	-	-	20201124	-
9606	107985095	LOC107985095	-	-	-	1	1p21.1	uncharacterized LOC107985095	ncRNA	-	-	-	-	20201124	-
9606	107985096	LOC107985096	-	-	-	1	1p21.1	uncharacterized LOC107985096	ncRNA	-	-	-	-	20201124	-
9606	107985097	LOC107985097	-	-	Ensembl:ENSG00000232768	1	1p35.2	40S ribosomal protein S29 pseudogene	pseudo	-	-	-	-	20201124	-
9606	107985098	LOC107985098	-	-	-	1	1q41	prefoldin subunit 5 pseudogene	pseudo	-	-	-	-	20201124	-
9606	107985099	DNAJB6P6	-	-	HGNC:HGNC:54759	1	1q42.12	DNAJB6 pseudogene 6	pseudo	DNAJB6P6	DNAJB6 pseudogene 6	O	-	20201124	-
9606	107985100	LOC107985100	-	-	-	1	1q44	suppressyn-like	pseudo	-	-	-	-	20201124	-
9606	107985101	LOC107985101	-	-	-	1	1p36.13	uncharacterized LOC107985101	pseudo	-	-	-	-	20201124	-
9606	107985102	MPHOSPH6P1	-	-	HGNC:HGNC:54549	1	1p36.12	MPHOSPH6 pseudogene 1	pseudo	MPHOSPH6P1	MPHOSPH6 pseudogene 1	O	M-phase phosphoprotein 6 pseudogene	20201124	-
9606	107985104	LOC107985104	-	-	-	1	1p22.3	40S ribosomal protein S27-like pseudogene	pseudo	-	-	-	-	20201124	-
9606	107985106	LOC107985106	-	-	-	1	1p11.2	uncharacterized LOC107985106	pseudo	-	-	-	-	20201124	-
9606	107985107	LOC107985107	-	-	-	1	1p11.2	glycine-rich cell wall structural protein 1.0-like	pseudo	-	-	-	-	20201124	-
9606	107985108	LOC107985108	-	-	-	1	1q21.1	uncharacterized LOC107985108	protein-coding	-	-	-	-	20190115	-
9606	107985110	LOC107985110	-	-	-	1	1q21.1	uncharacterized LOC107985110	pseudo	-	-	-	-	20201124	-
9606	107985113	LOC107985113	-	-	Ensembl:ENSG00000231984	1	1q32.1	2-iminobutanoate/2-iminopropanoate deaminase pseudogene	pseudo	-	-	-	-	20201124	-
9606	107985114	LOC107985114	-	-	-	1	1q32.1	cytochrome c oxidase subunit NDUFA4 pseudogene	pseudo	-	-	-	-	20201124	-
9606	107985115	LOC107985115	-	-	-	1	1q44	LOC107985115	ncRNA	-	-	-	-	20201124	-
9606	107985116	LOC107985116	-	-	-	1	1p21.1	uncharacterized LOC107985116	ncRNA	-	-	-	-	20201124	-
9606	107985118	LOC107985118	-	-	-	18	18q12.2	uncharacterized LOC107985118	ncRNA	-	-	-	-	20201124	-
9606	107985119	LOC107985119	-	-	-	18	18p11.23	uncharacterized LOC107985119	ncRNA	-	-	-	-	20201124	-
9606	107985120	LOC107985120	-	-	-	18	18p11.21	uncharacterized LOC107985120	ncRNA	-	-	-	-	20201124	-
9606	107985122	LOC107985122	-	-	Ensembl:ENSG00000212712	18	18p11.21	kinesin-like protein KIF1C pseudogene	pseudo	-	-	-	-	20201124	-
9606	107985124	LINC02785	-	-	HGNC:HGNC:54305	1	1p13.3	long intergenic non-protein coding RNA 2785	ncRNA	LINC02785	long intergenic non-protein coding RNA 2785	O	-	20201124	-
9606	107985125	LOC107985125	-	-	-	18	18q21.2	uncharacterized LOC107985125	ncRNA	-	-	-	-	20201124	-
9606	107985126	LOC107985126	-	-	-	18	18q12.1	uncharacterized LOC107985126	ncRNA	-	-	-	-	20201124	-
9606	107985128	LINC01916	-	-	HGNC:HGNC:52735|Ensembl:ENSG00000264232	18	18q22.1	long intergenic non-protein coding RNA 1916	ncRNA	LINC01916	long intergenic non-protein coding RNA 1916	O	-	20201124	-
9606	107985129	LOC107985129	-	-	-	18	18q23	uncharacterized LOC107985129	ncRNA	-	-	-	-	20201124	-
9606	107985130	LOC107985130	-	-	-	18	18q22.3	uncharacterized LOC107985130	ncRNA	-	-	-	-	20201124	-
9606	107985131	LOC107985131	-	-	Ensembl:ENSG00000267800	18	18q21.1	small ubiquitin-related modifier 2 pseudogene	pseudo	-	-	-	-	20201124	-
9606	107985132	LOC107985132	-	-	-	18	18q12.3	uncharacterized LOC107985132	ncRNA	-	-	-	-	20201124	-
9606	107985134	LOC107985134	-	-	-	18	18q22.2	uncharacterized LOC107985134	ncRNA	-	-	-	-	20201124	-
9606	107985135	LOC107985135	-	-	-	18	18q22.2	uncharacterized LOC107985135	ncRNA	-	-	-	-	20201124	-
9606	107985136	LOC107985136	-	-	-	18	18q22.2	uncharacterized LOC107985136	ncRNA	-	-	-	-	20201124	-
9606	107985137	LOC107985137	-	-	-	18	18p11.31	uncharacterized LOC107985137	ncRNA	-	-	-	-	20201124	-
9606	107985138	LOC107985138	-	-	-	18	18q22.2	uncharacterized LOC107985138	ncRNA	-	-	-	-	20201124	-
9606	107985139	LOC107985139	-	-	-	18	18q12.2	uncharacterized LOC107985139	ncRNA	-	-	-	-	20201124	-
9606	107985140	WDR7-OT1	-	WDR7-UA1|WDR7-UT1	HGNC:HGNC:45131	18	18q21.31	WDR7 overlapping transcript 1	ncRNA	WDR7-OT1	WDR7 overlapping transcript 1	O	WDR7 3'UTR-associated RNA 1|WDR7 overlapping transcript 1 (non-protein coding)	20201124	-
9606	107985141	LOC107985141	-	-	-	18	18q11.2	uncharacterized LOC107985141	ncRNA	-	-	-	-	20201124	-
9606	107985142	LOC107985142	-	-	-	18	18q11.2	uncharacterized LOC107985142	ncRNA	-	-	-	-	20201124	-
9606	107985143	LOC107985143	-	-	-	18	18q11.2	uncharacterized LOC107985143	ncRNA	-	-	-	-	20201124	-
9606	107985144	LOC107985144	-	-	-	18	18p11.31	uncharacterized LOC107985144	ncRNA	-	-	-	-	20201124	-
9606	107985145	LOC107985145	-	-	-	18	18p11.31	uncharacterized LOC107985145	ncRNA	-	-	-	-	20201124	-
9606	107985146	LINC01897	-	-	HGNC:HGNC:52716	18	18q21.31	long intergenic non-protein coding RNA 1897	ncRNA	LINC01897	long intergenic non-protein coding RNA 1897	O	-	20180331	-
9606	107985147	LOC107985147	-	-	-	18	18q21.1	uncharacterized LOC107985147	ncRNA	-	-	-	-	20201124	-
9606	107985149	LOC107985149	-	-	-	18	18q23	histidine-rich protein PFHRP-II-like	protein-coding	-	-	-	histidine-rich protein PFHRP-II-like	20201124	-
9606	107985151	LOC107985151	-	-	-	18	18q23	uncharacterized LOC107985151	ncRNA	-	-	-	-	20201124	-
9606	107985152	LOC107985152	-	-	-	18	18q21.2	uncharacterized LOC107985152	ncRNA	-	-	-	-	20201124	-
9606	107985153	LOC107985153	-	-	-	18	18q12.3	uncharacterized LOC107985153	ncRNA	-	-	-	-	20201124	-
9606	107985154	LOC107985154	-	-	-	18	18p11.21	uncharacterized LOC107985154	ncRNA	-	-	-	-	20201124	-
9606	107985155	LOC107985155	-	-	-	18	18p11.32	uncharacterized LOC107985155	ncRNA	-	-	-	-	20201124	-
9606	107985156	LOC107985156	-	-	-	18	18q21.32	uncharacterized LOC107985156	ncRNA	-	-	-	-	20201124	-
9606	107985157	LOC107985157	-	-	-	18	18q12.1	uncharacterized LOC107985157	ncRNA	-	-	-	-	20201124	-
9606	107985158	LOC107985158	-	-	-	18	18q22.2	uncharacterized LOC107985158	ncRNA	-	-	-	-	20201124	-
9606	107985159	LOC107985159	-	-	-	1	1p13.3	uncharacterized LOC107985159	ncRNA	-	-	-	-	20201124	-
9606	107985160	LOC107985160	-	-	-	1	1p13.3	NADH dehydrogenase [ubiquinone] 1 beta subcomplex subunit 3 pseudogene	pseudo	-	-	-	-	20201124	-
9606	107985161	LOC107985161	-	-	-	18	18q11.1	uncharacterized LOC107985161	ncRNA	-	-	-	-	20201124	-
9606	107985162	LOC107985162	-	-	-	18	18q23	uncharacterized LOC107985162	ncRNA	-	-	-	-	20201124	-
9606	107985163	LOC107985163	-	-	-	18	18q23	uncharacterized LOC107985163	ncRNA	-	-	-	-	20201124	-
9606	107985164	LOC107985164	-	-	Ensembl:ENSG00000267327	18	18q21.2	uncharacterized LOC107985164	ncRNA	-	-	-	-	20201124	-
9606	107985165	LOC107985165	-	-	-	18	18p11.32	uncharacterized LOC107985165	ncRNA	-	-	-	-	20201124	-
9606	107985166	LOC107985166	-	-	-	18	18q22.2	uncharacterized LOC107985166	ncRNA	-	-	-	-	20201124	-
9606	107985167	LINC01768	-	-	HGNC:HGNC:52558	1	1p13.3	long intergenic non-protein coding RNA 1768	ncRNA	LINC01768	long intergenic non-protein coding RNA 1768	O	-	20201124	-
9606	107985168	LOC107985168	-	-	-	18	18q12.3	uncharacterized LOC107985168	ncRNA	-	-	-	-	20201124	-
9606	107985171	LOC107985171	-	-	-	18	18q23	uncharacterized LOC107985171	ncRNA	-	-	-	-	20201124	-
9606	107985172	LOC107985172	-	-	-	18	18q23	uncharacterized LOC107985172	ncRNA	-	-	-	-	20201124	-
9606	107985173	LOC107985173	-	-	-	18	18p11.21	uncharacterized LOC107985173	ncRNA	-	-	-	-	20201124	-
9606	107985174	LOC107985174	-	-	-	1	1p13.3	uncharacterized LOC107985174	ncRNA	-	-	-	-	20201124	-
9606	107985176	LOC107985176	-	-	-	18	18p11.31	uncharacterized LOC107985176	ncRNA	-	-	-	-	20201124	-
9606	107985177	LOC107985177	-	-	Ensembl:ENSG00000287281	18	18q23	uncharacterized LOC107985177	ncRNA	-	-	-	-	20201124	-
9606	107985178	LOC107985178	-	-	-	18	18q22.1	uncharacterized LOC107985178	ncRNA	-	-	-	-	20201124	-
9606	107985179	LOC107985179	-	-	-	18	18q22.3	uncharacterized LOC107985179	ncRNA	-	-	-	-	20201124	-
9606	107985180	LOC107985180	-	-	-	1	1p13.2	uncharacterized LOC107985180	ncRNA	-	-	-	-	20201124	-
9606	107985181	LOC107985181	-	-	-	18	18q11.2	uncharacterized LOC107985181	ncRNA	-	-	-	-	20201124	-
9606	107985183	LOC107985183	-	-	-	18	18q21.2	uncharacterized LOC107985183	ncRNA	-	-	-	-	20201124	-
9606	107985184	LOC107985184	-	-	-	1	1p13.2	uncharacterized LOC107985184	ncRNA	-	-	-	-	20201124	-
9606	107985185	LOC107985185	-	-	-	18	18q22.2	uncharacterized LOC107985185	ncRNA	-	-	-	-	20201124	-
9606	107985186	LOC107985186	-	-	-	18	18q12.1	uncharacterized LOC107985186	ncRNA	-	-	-	-	20201124	-
9606	107985188	LOC107985188	-	-	-	18	18p11.22	uncharacterized LOC107985188	ncRNA	-	-	-	-	20201124	-
9606	107985189	LOC107985189	-	-	-	1	1p13.2	uncharacterized LOC107985189	ncRNA	-	-	-	-	20201124	-
9606	107985190	LINC01779	-	-	HGNC:HGNC:52569	1	1p13.1	long intergenic non-protein coding RNA 1779	ncRNA	LINC01779	long intergenic non-protein coding RNA 1779	O	-	20201124	-
9606	107985191	LOC107985191	-	-	-	1	1p12	uncharacterized LOC107985191	ncRNA	-	-	-	-	20201124	-
9606	107985192	LOC107985192	-	-	-	1	1p12	uncharacterized LOC107985192	ncRNA	-	-	-	-	20201124	-
9606	107985193	LOC107985193	-	-	-	1	1p11.2	uncharacterized LOC107985193	ncRNA	-	-	-	-	20201124	-
9606	107985194	LINC02798	-	-	HGNC:HGNC:54323|Ensembl:ENSG00000227082	1	1p11.2	long intergenic non-protein coding RNA 2798	ncRNA	LINC02798	long intergenic non-protein coding RNA 2798	O	-	20201124	-
9606	107985195	LINC01691	-	-	HGNC:HGNC:52479	1	1p11.2	long intergenic non-protein coding RNA 1691	ncRNA	LINC01691	long intergenic non-protein coding RNA 1691	O	-	20201124	-
9606	107985200	LOC107985200	-	-	-	1	1q21.1	uncharacterized LOC107985200	ncRNA	-	-	-	-	20201124	-
9606	107985201	LOC107985201	-	-	-	1	1q21.1	uncharacterized LOC107985201	ncRNA	-	-	-	-	20201124	-
9606	107985203	LOC107985203	-	-	-	1	1q21.2-q21.3	uncharacterized LOC107985203	ncRNA	-	-	-	-	20201124	-
9606	107985204	LOC107985204	-	-	-	1	1q21.3	uncharacterized LOC107985204	ncRNA	-	-	-	-	20201124	-
9606	107985206	LOC107985206	-	-	Ensembl:ENSG00000286391	1	1q21.3	uncharacterized LOC107985206	ncRNA	-	-	-	-	20201124	-
9606	107985207	LOC107985207	-	-	-	1	1q22	uncharacterized LOC107985207	ncRNA	-	-	-	-	20201124	-
9606	107985208	LOC107985208	-	-	-	1	1q22	uncharacterized LOC107985208	ncRNA	-	-	-	-	20201124	-
9606	107985209	ARHGEF2-AS2	-	-	HGNC:HGNC:55175	1	1q22	ARHGEF2 antisense RNA 2	ncRNA	ARHGEF2-AS2	ARHGEF2 antisense RNA 2	O	-	20201124	-
9606	107985210	ARHGEF2-AS1	-	-	HGNC:HGNC:40082|Ensembl:ENSG00000224276	1	1q22	ARHGEF2 antisense RNA 1	ncRNA	ARHGEF2-AS1	ARHGEF2 antisense RNA 1	O	-	20201124	-
9606	107985211	LOC107985211	-	-	-	1	1q23.1	uncharacterized LOC107985211	ncRNA	-	-	-	-	20201124	-
9606	107985212	LOC107985212	-	-	-	1	1q23.1	uncharacterized LOC107985212	ncRNA	-	-	-	-	20201124	-
9606	107985213	LOC107985213	-	-	-	1	1q23.1	uncharacterized LOC107985213	ncRNA	-	-	-	-	20201124	-
9606	107985215	LOC107985215	-	-	-	1	1q23.2	uncharacterized LOC107985215	ncRNA	-	-	-	-	20201124	-
9606	107985216	LOC107985216	-	-	-	1	1q23.2	uncharacterized LOC107985216	ncRNA	-	-	-	-	20201124	-
9606	107985217	LOC107985217	-	-	-	1	1q23.2	uncharacterized LOC107985217	ncRNA	-	-	-	-	20201124	-
9606	107985219	LOC107985219	-	-	-	1	1q23.2	uncharacterized LOC107985219	ncRNA	-	-	-	-	20201124	-
9606	107985220	LOC107985220	-	-	-	1	1q23.3	uncharacterized LOC107985220	ncRNA	-	-	-	-	20201124	-
9606	107985221	LOC107985221	-	-	-	1	1q23.3	uncharacterized LOC107985221	ncRNA	-	-	-	-	20201124	-
9606	107985222	LOC107985222	-	-	Ensembl:ENSG00000227667	1	1q23.3	cytochrome c oxidase subunit 7B, mitochondrial pseudogene	pseudo	-	-	-	-	20201124	-
9606	107985223	LOC107985223	-	-	-	1	1q23.3	uncharacterized LOC107985223	ncRNA	-	-	-	-	20201124	-
9606	107985224	LOC107985224	-	-	-	1	1q24.2	uncharacterized LOC107985224	ncRNA	-	-	-	-	20201124	-
9606	107985225	LOC107985225	-	-	-	1	1q24.3	uncharacterized LOC107985225	ncRNA	-	-	-	-	20201124	-
9606	107985227	LOC107985227	-	-	-	1	1q25.1	uncharacterized LOC107985227	ncRNA	-	-	-	-	20201124	-
9606	107985228	LINC02803	-	-	HGNC:HGNC:54328	1	1q25.1	long intergenic non-protein coding RNA 2803	ncRNA	LINC02803	long intergenic non-protein coding RNA 2803	O	-	20201124	-
9606	107985229	LINC02818	-	-	HGNC:HGNC:54349	1	1q25.2	long intergenic non-protein coding RNA 2818	ncRNA	LINC02818	long intergenic non-protein coding RNA 2818	O	-	20201124	-
9606	107985230	LOC107985230	-	-	-	1	1q25.3	uncharacterized LOC107985230	ncRNA	-	-	-	-	20201124	-
9606	107985231	LOC107985231	-	-	-	1	1q25.3	uncharacterized LOC107985231	ncRNA	-	-	-	-	20201124	-
9606	107985232	LOC107985232	-	-	-	1	1q25.3	uncharacterized LOC107985232	ncRNA	-	-	-	-	20201124	-
9606	107985233	LOC107985233	-	-	-	1	1q25.3	uncharacterized LOC107985233	ncRNA	-	-	-	-	20201124	-
9606	107985235	LOC107985235	-	-	-	1	1q25.3	uncharacterized LOC107985235	ncRNA	-	-	-	-	20201124	-
9606	107985236	LOC107985236	-	-	-	1	1q25.3	uncharacterized LOC107985236	ncRNA	-	-	-	-	20201124	-
9606	107985238	LOC107985238	-	-	-	1	1q25.3	uncharacterized LOC107985238	ncRNA	-	-	-	-	20201124	-
9606	107985239	LOC107985239	-	-	-	1	1q25.3	uncharacterized LOC107985239	ncRNA	-	-	-	-	20201124	-
9606	107985241	LOC107985241	-	-	-	1	1q31.2	uncharacterized LOC107985241	ncRNA	-	-	-	-	20201124	-
9606	107985242	LOC107985242	-	-	-	1	1q31.3	uncharacterized LOC107985242	ncRNA	-	-	-	-	20201124	-
9606	107985243	LOC107985243	-	-	-	1	1q32.1	uncharacterized LOC107985243	ncRNA	-	-	-	-	20201124	-
9606	107985244	LOC107985244	-	-	-	1	1q32.1	uncharacterized LOC107985244	ncRNA	-	-	-	-	20201124	-
9606	107985245	LOC107985245	-	-	-	1	1q32.1	uncharacterized LOC107985245	ncRNA	-	-	-	-	20201124	-
9606	107985246	LOC107985246	-	-	Ensembl:ENSG00000224536	1	1q32.1	uncharacterized LOC107985246	ncRNA	-	-	-	-	20201124	-
9606	107985249	BMNCR	-	-	MIM:618553|HGNC:HGNC:54188	1	1q32.1	bone marrow associated non-coding RNA	ncRNA	BMNCR	bone marrow associated non-coding RNA	O	-	20201213	-
9606	107985250	LOC107985250	-	-	-	1	1q32.1	uncharacterized LOC107985250	ncRNA	-	-	-	-	20201124	-
9606	107985251	LOC107985251	-	-	-	1	1q32.2	uncharacterized LOC107985251	ncRNA	-	-	-	-	20201124	-
9606	107985253	LOC107985253	-	-	-	1	1q32.2	uncharacterized LOC107985253	ncRNA	-	-	-	-	20201124	-
9606	107985254	LINC01735	-	-	HGNC:HGNC:52523	1	1q32.2	long intergenic non-protein coding RNA 1735	ncRNA	LINC01735	long intergenic non-protein coding RNA 1735	O	-	20201124	-
9606	107985255	LOC107985255	-	-	-	1	1q32.2	uncharacterized LOC107985255	ncRNA	-	-	-	-	20201124	-
9606	107985256	LOC107985256	-	-	-	1	1q32.2	uncharacterized LOC107985256	ncRNA	-	-	-	-	20201124	-
9606	107985257	LINC02602	-	-	HGNC:HGNC:53968	1	1q32.2	long intergenic non-protein coding RNA 2602	ncRNA	LINC02602	long intergenic non-protein coding RNA 2602	O	TCONS_00001798	20201124	-
9606	107985258	LOC107985258	-	-	-	1	1q32.3	uncharacterized LOC107985258	ncRNA	-	-	-	-	20201124	-
9606	107985259	LOC107985259	-	-	-	1	1q32.3	uncharacterized LOC107985259	ncRNA	-	-	-	-	20201124	-
9606	107985260	LOC107985260	-	-	-	1	1q32.3	uncharacterized LOC107985260	ncRNA	-	-	-	-	20201124	-
9606	107985261	LOC107985261	-	-	-	1	1q32.3	uncharacterized LOC107985261	ncRNA	-	-	-	-	20201124	-
9606	107985262	LOC107985262	-	-	-	1	1q32.3	uncharacterized LOC107985262	ncRNA	-	-	-	-	20201124	-
9606	107985263	LOC107985263	-	-	-	1	1q32.3	uncharacterized LOC107985263	ncRNA	-	-	-	-	20201124	-
9606	107985264	LOC107985264	-	-	-	19	19p13.3	60S ribosomal protein L35a-like	pseudo	-	-	-	-	20201124	-
9606	107985265	LOC107985265	-	-	-	19	19p12	cytochrome c oxidase assembly protein COX16 homolog, mitochondrial pseudogene	pseudo	-	-	-	-	20201124	-
9606	107985268	LOC107985268	-	-	-	19	19p13.11	uncharacterized LOC107985268	ncRNA	-	-	-	-	20201124	-
9606	107985269	LOC107985269	-	-	-	19	19q12	uncharacterized LOC107985269	ncRNA	-	-	-	-	20201124	-
9606	107985270	LOC107985270	-	-	-	19	19q13.11	uncharacterized LOC107985270	ncRNA	-	-	-	-	20201124	-
9606	107985271	LOC107985271	-	-	-	19	19q12	uncharacterized LOC107985271	ncRNA	-	-	-	-	20201124	-
9606	107985272	LOC107985272	-	-	-	1	1q41	uncharacterized LOC107985272	ncRNA	-	-	-	-	20201124	-
9606	107985273	LOC107985273	-	-	-	19	19q13.32	uncharacterized LOC107985273	ncRNA	-	-	-	-	20201124	-
9606	107985274	RPS27AP19	-	-	HGNC:HGNC:52298	19	19p13.2	RPS27A pseudogene 19	pseudo	RPS27AP19	RPS27A pseudogene 19	O	ribosomal protein S27a pseudogene 19	20201124	-
9606	107985276	LOC107985276	-	-	-	19	19p13.2	zinc finger protein 440-like	pseudo	-	-	-	-	20201124	-
9606	107985278	LOC107985278	-	-	-	19	19p13.3	uncharacterized LOC107985278	ncRNA	-	-	-	-	20201124	-
9606	107985279	LOC107985279	-	-	-	19	19q13.42	uncharacterized LOC107985279	ncRNA	-	-	-	-	20201124	-
9606	107985280	LINC01834	-	-	HGNC:HGNC:52648|Ensembl:ENSG00000261316	19	19q12	long intergenic non-protein coding RNA 1834	ncRNA	LINC01834	long intergenic non-protein coding RNA 1834	O	-	20201124	-
9606	107985281	LOC107985281	-	-	-	1	1q41	uncharacterized LOC107985281	ncRNA	-	-	-	-	20201124	-
9606	107985282	LOC107985282	-	-	-	19	19p13.2	uncharacterized LOC107985282	ncRNA	-	-	-	-	20201124	-
9606	107985284	LOC107985284	-	-	-	19	19p13.2	uncharacterized LOC107985284	ncRNA	-	-	-	-	20201124	-
9606	107985285	LOC107985285	-	-	-	19	19p12	uncharacterized LOC107985285	ncRNA	-	-	-	-	20201124	-
9606	107985286	LOC107985286	-	-	-	19	19p13.13	uncharacterized LOC107985286	ncRNA	-	-	-	-	20201124	-
9606	107985287	LOC107985287	-	-	-	19	19p13.13	uncharacterized LOC107985287	ncRNA	-	-	-	-	20201124	-
9606	107985288	LOC107985288	-	-	-	19	19p13.13	uncharacterized LOC107985288	ncRNA	-	-	-	-	20201124	-
9606	107985289	LOC107985289	-	-	-	19	19q13.2	uncharacterized LOC107985289	ncRNA	-	-	-	-	20201124	-
9606	107985290	LOC107985290	-	-	-	19	19q13.2	uncharacterized LOC107985290	ncRNA	-	-	-	-	20201124	-
9606	107985291	LOC107985291	-	-	-	19	19q13.2	uncharacterized LOC107985291	ncRNA	-	-	-	-	20201124	-
9606	107985293	LOC107985293	-	-	-	19	19q13.33	uncharacterized LOC107985293	ncRNA	-	-	-	-	20201124	-
9606	107985295	LOC107985295	-	-	-	19	19p13.3	uncharacterized LOC107985295	ncRNA	-	-	-	-	20201124	-
9606	107985296	LOC107985296	-	-	-	1	1q41	uncharacterized LOC107985296	ncRNA	-	-	-	-	20201124	-
9606	107985297	LOC107985297	-	-	-	19	19p13.3	uncharacterized LOC107985297	ncRNA	-	-	-	-	20201124	-
9606	107985299	LOC107985299	-	-	-	19	19q13.2	uncharacterized LOC107985299	ncRNA	-	-	-	-	20201124	-
9606	107985300	LOC107985300	-	-	-	1	1q41	uncharacterized LOC107985300	ncRNA	-	-	-	-	20201124	-
9606	107985301	LOC107985301	-	-	-	19	19q13.13	uncharacterized LOC107985301	ncRNA	-	-	-	-	20201124	-
9606	107985302	LOC107985302	-	-	-	19	19p13.3	uncharacterized LOC107985302	ncRNA	-	-	-	-	20201124	-
9606	107985303	LOC107985303	-	-	-	19	19p13.3	uncharacterized LOC107985303	ncRNA	-	-	-	-	20201124	-
9606	107985304	LOC107985304	-	-	-	19	19q13.12	uncharacterized LOC107985304	ncRNA	-	-	-	-	20201124	-
9606	107985305	CEACAM16-AS1	-	-	HGNC:HGNC:55317	19	19q13.31-q13.32	CEACAM16, CEACAM19 and PVR antisense RNA 1	ncRNA	CEACAM16-AS1	CEACAM16, CEACAM19 and PVR antisense RNA 1	O	-	20201124	-
9606	107985306	LOC107985306	-	-	-	19	19q13.31	uncharacterized LOC107985306	ncRNA	-	-	-	-	20201124	-
9606	107985307	LINC01705	-	-	HGNC:HGNC:52493	1	1q41	long intergenic non-protein coding RNA 1705	ncRNA	LINC01705	long intergenic non-protein coding RNA 1705	O	RP11-400N13.3	20201124	-
9606	107985308	LOC107985308	-	-	-	19	19p13.12	uncharacterized LOC107985308	ncRNA	-	-	-	-	20201124	-
9606	107985309	LOC107985309	-	-	-	19	19p13.12	uncharacterized LOC107985309	protein-coding	-	-	-	-	20201124	-
9606	107985311	TSHZ3-AS1	-	-	HGNC:HGNC:55288	19	19q12	TSHZ3 antisense RNA 1	ncRNA	TSHZ3-AS1	TSHZ3 antisense RNA 1	O	-	20201124	-
9606	107985312	LINC01791	-	-	HGNC:HGNC:52581|Ensembl:ENSG00000267777	19	19q12	long intergenic non-protein coding RNA 1791	ncRNA	LINC01791	long intergenic non-protein coding RNA 1791	O	-	20201124	-
9606	107985314	LOC107985314	-	-	-	19	19q13.32	uncharacterized LOC107985314	ncRNA	-	-	-	-	20201124	-
9606	107985315	LOC107985315	-	-	-	19	19q13.32	uncharacterized LOC107985315	ncRNA	-	-	-	-	20201124	-
9606	107985317	LOC107985317	-	-	Ensembl:ENSG00000161270	19	19q13.12	uncharacterized LOC107985317	ncRNA	-	-	-	-	20201124	-
9606	107985318	LOC107985318	-	-	-	1	1q41	uncharacterized LOC107985318	ncRNA	-	-	-	-	20201124	-
9606	107985320	LOC107985320	-	-	-	19	19p13.3	uncharacterized LOC107985320	protein-coding	-	-	-	uncharacterized protein LOC107985320	20201124	-
9606	107985321	LOC107985321	-	-	-	19	19p13.11	uncharacterized LOC107985321	ncRNA	-	-	-	-	20201124	-
9606	107985322	LOC107985322	-	-	-	19	19q13.42	uncharacterized LOC107985322	ncRNA	-	-	-	-	20201124	-
9606	107985323	LOC107985323	-	-	Ensembl:ENSG00000287338	1	1q41	uncharacterized LOC107985323	ncRNA	-	-	-	-	20201124	-
9606	107985324	LOC107985324	-	-	-	19	19p12	uncharacterized LOC107985324	ncRNA	-	-	-	-	20201124	-
9606	107985325	GP6-AS1	-	-	HGNC:HGNC:55305	19	19q13.42	GP6 antisense RNA 1	ncRNA	GP6-AS1	GP6 antisense RNA 1	O	-	20201124	-
9606	107985326	LOC107985326	-	-	-	19	19q13.41	uncharacterized LOC107985326	ncRNA	-	-	-	-	20201124	-
9606	107985327	LOC107985327	-	-	-	19	19q13.41	uncharacterized LOC107985327	ncRNA	-	-	-	-	20201124	-
9606	107985329	LOC107985329	-	-	-	19	19q13.2	uncharacterized LOC107985329	ncRNA	-	-	-	-	20201124	-
9606	107985332	ERVFRD-2	-	-	HGNC:HGNC:35201	19	19q13.41	endogenous retrovirus group FRD member 2	other	ERVFRD-2	endogenous retrovirus group FRD member 2	O	CTD-2620I22.3	20190914	-
9606	107985334	LOC107985334	-	-	-	19	19p13.12	uncharacterized LOC107985334	ncRNA	-	-	-	-	20201124	-
9606	107985335	LOC107985335	-	-	-	19	19q12	uncharacterized LOC107985335	ncRNA	-	-	-	-	20201124	-
9606	107985336	LOC107985336	-	-	-	19	19q12	uncharacterized LOC107985336	ncRNA	-	-	-	-	20201124	-
9606	107985337	LOC107985337	-	-	-	19	19p13.3	uncharacterized LOC107985337	ncRNA	-	-	-	-	20201124	-
9606	107985338	LINC02813	-	-	HGNC:HGNC:54345	1	1q42.12	long intergenic non-protein coding RNA 2813	ncRNA	LINC02813	long intergenic non-protein coding RNA 2813	O	-	20201124	-
9606	107985340	LOC107985340	-	-	-	19	19q13.33	uncharacterized LOC107985340	ncRNA	-	-	-	-	20201124	-
9606	107985341	LOC107985341	-	-	-	19	19q13.41	uncharacterized LOC107985341	ncRNA	-	-	-	-	20201124	-
9606	107985342	LOC107985342	-	-	-	19	19q13.42	uncharacterized LOC107985342	ncRNA	-	-	-	-	20201124	-
9606	107985343	LINC01836	-	-	HGNC:HGNC:52652|Ensembl:ENSG00000267530	19	19p13.3	long intergenic non-protein coding RNA 1836	ncRNA	LINC01836	long intergenic non-protein coding RNA 1836	O	-	20201124	-
9606	107985345	LOC107985345	-	-	-	19	19q12	uncharacterized LOC107985345	ncRNA	-	-	-	-	20201124	-
9606	107985346	LOC107985346	-	-	-	19	19q13.42	uncharacterized LOC107985346	ncRNA	-	-	-	-	20201124	-
9606	107985347	LOC107985347	-	-	-	19	19q13.42	uncharacterized LOC107985347	ncRNA	-	-	-	-	20201124	-
9606	107985349	LOC107985349	-	-	-	19	19q13.31	uncharacterized LOC107985349	ncRNA	-	-	-	-	20201124	-
9606	107985352	LOC107985352	-	-	-	1	1q42.12	uncharacterized LOC107985352	ncRNA	-	-	-	-	20201124	-
9606	107985353	ACBD3-AS1	-	-	HGNC:HGNC:40701|Ensembl:ENSG00000234478	1	1q42.12	ACBD3 antisense RNA 1	ncRNA	ACBD3-AS1	ACBD3 antisense RNA 1	O	RP11-275I14.4	20201124	-
9606	107985354	LOC107985354	-	-	-	1	1q42.13	uncharacterized LOC107985354	ncRNA	-	-	-	-	20201124	-
9606	107985355	LOC107985355	-	-	-	1	1q42.13	uncharacterized LOC107985355	ncRNA	-	-	-	-	20201124	-
9606	107985357	LOC107985357	-	-	-	1	1q42.2	uncharacterized LOC107985357	ncRNA	-	-	-	-	20201124	-
9606	107985358	LOC107985358	-	-	-	1	1q42.2	uncharacterized LOC107985358	ncRNA	-	-	-	-	20201124	-
9606	107985359	LOC107985359	-	-	-	1	1q42.2	uncharacterized LOC107985359	ncRNA	-	-	-	-	20201124	-
9606	107985360	LOC107985360	-	-	-	1	1q42.2	uncharacterized LOC107985360	ncRNA	-	-	-	-	20201124	-
9606	107985361	LOC107985361	-	-	-	1	1q42.2	uncharacterized LOC107985361	ncRNA	-	-	-	-	20201124	-
9606	107985362	LOC107985362	-	-	-	1	1q42.2	uncharacterized LOC107985362	ncRNA	-	-	-	-	20201124	-
9606	107985363	LOC107985363	-	-	-	1	1q42.2	uncharacterized LOC107985363	ncRNA	-	-	-	-	20201124	-
9606	107985364	LOC107985364	-	-	-	1	1q42.3	uncharacterized LOC107985364	ncRNA	-	-	-	-	20201124	-
9606	107985365	LOC107985365	-	-	-	1	1q42.3	uncharacterized LOC107985365	ncRNA	-	-	-	-	20201124	-
9606	107985366	LOC107985366	-	-	-	1	1q42.3	uncharacterized LOC107985366	ncRNA	-	-	-	-	20201124	-
9606	107985367	LOC107985367	-	-	-	1	1q43	uncharacterized LOC107985367	ncRNA	-	-	-	-	20201124	-
9606	107985368	LOC107985368	-	-	-	1	1q43	uncharacterized LOC107985368	ncRNA	-	-	-	-	20201124	-
9606	107985369	LOC107985369	-	-	-	1	1q43	uncharacterized LOC107985369	ncRNA	-	-	-	-	20201124	-
9606	107985371	LOC107985371	-	-	-	1	1q44	uncharacterized LOC107985371	ncRNA	-	-	-	-	20201124	-
9606	107985372	LOC107985372	-	-	-	1	1q44	uncharacterized LOC107985372	ncRNA	-	-	-	-	20201124	-
9606	107985373	LOC107985373	-	-	-	1	1q44	uncharacterized LOC107985373	ncRNA	-	-	-	-	20201124	-
9606	107985375	LOC107985375	-	-	-	1	1q44	uncharacterized LOC107985375	ncRNA	-	-	-	-	20201124	-
9606	107985376	LOC107985376	-	-	-	1	1p36.32	uncharacterized LOC107985376	ncRNA	-	-	-	-	20201124	-
9606	107985377	LOC107985377	-	-	-	1	1p36.12	uncharacterized LOC107985377	ncRNA	-	-	-	-	20201124	-
9606	107985379	LOC107985379	-	-	-	1	1p32.1	uncharacterized LOC107985379	ncRNA	-	-	-	-	20201124	-
9606	107985380	LOC107985380	-	-	-	20	20q13.12	transmembrane protein 14C pseudogene	pseudo	-	-	-	-	20201124	-
9606	107985381	LOC107985381	-	-	-	20	20q11.22	uncharacterized LOC107985381	protein-coding	-	-	-	uncharacterized protein LOC107985381	20201124	-
9606	107985382	LOC107985382	-	-	-	20	20q13.32	uncharacterized LOC107985382	ncRNA	-	-	-	-	20201124	-
9606	107985383	LOC107985383	-	-	-	20	20p11.21	uncharacterized LOC107985383	ncRNA	-	-	-	-	20201124	-
9606	107985384	LOC107985384	-	-	-	20	20p12.2	uncharacterized LOC107985384	ncRNA	-	-	-	-	20201124	-
9606	107985385	LOC107985385	-	-	-	20	20q13.2	uncharacterized LOC107985385	ncRNA	-	-	-	-	20201124	-
9606	107985386	LOC107985386	-	-	-	20	20q13.13	uncharacterized LOC107985386	ncRNA	-	-	-	-	20201124	-
9606	107985387	LOC107985387	-	-	-	20	20p13	uncharacterized LOC107985387	ncRNA	-	-	-	-	20201124	-
9606	107985388	LOC107985388	-	-	-	20	20q13.12	pre-mRNA-splicing factor cwc22-like	protein-coding	-	-	-	pre-mRNA-splicing factor cwc22-like	20201124	-
9606	107985389	LOC107985389	-	-	-	20	20q13.32	uncharacterized LOC107985389	ncRNA	-	-	-	-	20201124	-
9606	107985391	LOC107985391	-	-	-	1	1p31.1	uncharacterized LOC107985391	ncRNA	-	-	-	-	20201124	-
9606	107985392	LOC107985392	-	-	-	20	20p13	uncharacterized LOC107985392	ncRNA	-	-	-	-	20201124	-
9606	107985393	LOC107985393	-	-	-	20	20q11.22	uncharacterized LOC107985393	ncRNA	-	-	-	-	20201124	-
9606	107985394	LOC107985394	-	-	-	20	20p12.1	uncharacterized LOC107985394	ncRNA	-	-	-	-	20201124	-
9606	107985395	PANK2-AS1	-	-	HGNC:HGNC:40732	20	20p13	PANK2 antisense RNA 1	ncRNA	PANK2-AS1	PANK2 antisense RNA 1	O	-	20201124	-
9606	107985396	LOC107985396	-	-	-	1	1p31.1	uncharacterized LOC107985396	ncRNA	-	-	-	-	20201124	-
9606	107985397	LOC107985397	-	-	-	20	20q11.23	uncharacterized LOC107985397	ncRNA	-	-	-	-	20201124	-
9606	107985398	LOC107985398	-	-	-	20	20p12.2	uncharacterized LOC107985398	ncRNA	-	-	-	-	20201124	-
9606	107985399	LOC107985399	-	-	-	20	20p11.23	uncharacterized LOC107985399	ncRNA	-	-	-	-	20201124	-
9606	107985400	LOC107985400	-	-	-	20	20p11.21-p11.1	uncharacterized LOC107985400	ncRNA	-	-	-	-	20201124	-
9606	107985401	LOC107985401	-	-	-	20	20q13.12	uncharacterized LOC107985401	ncRNA	-	-	-	-	20201124	-
9606	107985402	LOC107985402	-	-	-	20	20p11.21	uncharacterized LOC107985402	ncRNA	-	-	-	-	20201124	-
9606	107985403	LOC107985403	-	-	-	20	20q11.21	uncharacterized LOC107985403	ncRNA	-	-	-	-	20201124	-
9606	107985404	LOC107985404	-	-	-	20	20q13.12	uncharacterized LOC107985404	ncRNA	-	-	-	-	20201124	-
9606	107985405	LOC107985405	-	-	-	20	20q13.12	uncharacterized LOC107985405	ncRNA	-	-	-	-	20201124	-
9606	107985406	LOC107985406	-	-	-	20	20p12.1	uncharacterized LOC107985406	ncRNA	-	-	-	-	20201124	-
9606	107985407	LOC107985407	-	-	-	20	20p12.1	uncharacterized LOC107985407	ncRNA	-	-	-	-	20201124	-
9606	107985408	LOC107985408	-	-	-	1	1p22.3	uncharacterized LOC107985408	ncRNA	-	-	-	-	20201124	-
9606	107985409	LOC107985409	-	-	-	20	20p13	uncharacterized LOC107985409	ncRNA	-	-	-	-	20201124	-
9606	107985410	LOC107985410	-	-	-	20	20q13.32	uncharacterized LOC107985410	protein-coding	-	-	-	uncharacterized protein LOC107985410	20201124	-
9606	107985411	LOC107985411	-	-	-	20	20p12.3	uncharacterized LOC107985411	ncRNA	-	-	-	-	20201124	-
9606	107985412	LOC107985412	-	-	-	1	1p22.2	uncharacterized LOC107985412	ncRNA	-	-	-	-	20201124	-
9606	107985413	LOC107985413	-	-	-	20	20p11.23	uncharacterized LOC107985413	ncRNA	-	-	-	-	20201124	-
9606	107985414	LOC107985414	-	-	-	20	20p13	uncharacterized LOC107985414	ncRNA	-	-	-	-	20201124	-
9606	107985416	LOC107985416	-	-	-	20	20q11.21	translation initiation factor IF-2-like	protein-coding	-	-	-	uncharacterized protein LOC107985416	20201124	-
9606	107985417	LOC107985417	-	-	-	1	1p22.2	uncharacterized LOC107985417	ncRNA	-	-	-	-	20201124	-
9606	107985418	LOC107985418	-	-	-	20	20p11.23	uncharacterized LOC107985418	ncRNA	-	-	-	-	20201124	-
9606	107985420	LOC107985420	-	-	-	1	1p21.3	uncharacterized LOC107985420	ncRNA	-	-	-	-	20201124	-
9606	107985421	LOC107985421	-	-	-	1	1p21.2	UPF0587 protein C1orf123 homolog pseudogene	pseudo	-	-	-	-	20201124	-
9606	107985423	LOC107985423	-	-	-	20	20p13	uncharacterized LOC107985423	ncRNA	-	-	-	-	20201124	-
9606	107985427	LOC107985427	-	-	-	20	20q13.2	uncharacterized LOC107985427	ncRNA	-	-	-	-	20201124	-
9606	107985428	LOC107985428	-	-	-	20	20q13.33	uncharacterized LOC107985428	ncRNA	-	-	-	-	20201124	-
9606	107985429	LOC107985429	-	-	-	20	20q13.33	uncharacterized LOC107985429	ncRNA	-	-	-	-	20201124	-
9606	107985430	LOC107985430	-	-	-	20	20q13.32	uncharacterized LOC107985430	ncRNA	-	-	-	-	20201124	-
9606	107985432	LOC107985432	-	-	Ensembl:ENSG00000230908	20	20p11.21	uncharacterized LOC107985432	ncRNA	-	-	-	-	20201124	-
9606	107985433	LOC107985433	-	-	-	20	20q11.1	putative uncharacterized protein LOC401522	protein-coding	-	-	-	putative uncharacterized protein LOC401522	20201124	-
9606	107985434	LOC107985434	-	-	-	20	20q13.32	uncharacterized LOC107985434	ncRNA	-	-	-	-	20201124	-
9606	107985435	LOC107985435	-	-	-	20	20q12	uncharacterized LOC107985435	ncRNA	-	-	-	-	20201124	-
9606	107985436	LOC107985436	-	-	-	20	20q13.13	uncharacterized LOC107985436	ncRNA	-	-	-	-	20201124	-
9606	107985437	LOC107985437	-	-	-	20	20q13.13	uncharacterized LOC107985437	ncRNA	-	-	-	-	20201124	-
9606	107985438	LOC107985438	-	-	-	20	20p11.21	uncharacterized LOC107985438	ncRNA	-	-	-	-	20201124	-
9606	107985439	LOC107985439	-	-	-	20	20q13.13	uncharacterized LOC107985439	ncRNA	-	-	-	-	20201124	-
9606	107985440	LOC107985440	-	-	-	20	20p12.1	uncharacterized LOC107985440	ncRNA	-	-	-	-	20201124	-
9606	107985441	LOC107985441	-	-	-	20	20q13.12	uncharacterized LOC107985441	ncRNA	-	-	-	-	20201124	-
9606	107985442	LOC107985442	-	-	-	20	20p11.23	uncharacterized LOC107985442	ncRNA	-	-	-	-	20201124	-
9606	107985443	LOC107985443	-	-	-	1	1p13.2	uncharacterized LOC107985443	ncRNA	-	-	-	-	20201124	-
9606	107985446	LOC107985446	-	-	-	20	20q12	uncharacterized LOC107985446	ncRNA	-	-	-	-	20201124	-
9606	107985447	LOC107985447	-	-	-	1	1p12	uncharacterized LOC107985447	ncRNA	-	-	-	-	20201124	-
9606	107985448	LOC107985448	-	-	-	20	20q12	uncharacterized LOC107985448	ncRNA	-	-	-	-	20201124	-
9606	107985449	LOC107985449	-	-	-	20	20p11.21	uncharacterized LOC107985449	ncRNA	-	-	-	-	20201124	-
9606	107985451	LOC107985451	-	-	-	1	1q23.3	uncharacterized LOC107985451	ncRNA	-	-	-	-	20201124	-
9606	107985452	LOC107985452	-	-	-	1	1q23.3	uncharacterized LOC107985452	ncRNA	-	-	-	-	20201124	-
9606	107985453	LOC107985453	-	-	Ensembl:ENSG00000237131	1	1q24.2	cytochrome c oxidase subunit NDUFA4 pseudogene	pseudo	-	-	-	-	20201124	-
9606	107985454	LOC107985454	-	-	-	1	1q25.3	uncharacterized LOC107985454	ncRNA	-	-	-	-	20201124	-
9606	107985455	LOC107985455	-	-	-	1	1q25.3	uncharacterized LOC107985455	ncRNA	-	-	-	-	20201124	-
9606	107985456	LINC01701	-	-	HGNC:HGNC:52489|Ensembl:ENSG00000232212	1	1q31.1	long intergenic non-protein coding RNA 1701	ncRNA	LINC01701	long intergenic non-protein coding RNA 1701	O	-	20201124	-
9606	107985457	LINC02770	-	-	HGNC:HGNC:54290	1	1q31.2	long intergenic non-protein coding RNA 2770	ncRNA	LINC02770	long intergenic non-protein coding RNA 2770	O	-	20201124	-
9606	107985458	LOC107985458	-	-	-	1	1q31.3	uncharacterized LOC107985458	ncRNA	-	-	-	-	20201124	-
9606	107985459	LOC107985459	-	-	-	1	1q32.1	uncharacterized LOC107985459	ncRNA	-	-	-	-	20201124	-
9606	107985460	LOC107985460	-	-	-	1	1q32.2	uncharacterized LOC107985460	ncRNA	-	-	-	-	20201124	-
9606	107985461	LOC107985461	-	-	-	1	1q41	uncharacterized LOC107985461	ncRNA	-	-	-	-	20201124	-
9606	107985462	LOC107985462	-	-	-	1	1q41	uncharacterized LOC107985462	ncRNA	-	-	-	-	20201124	-
9606	107985463	LINC01641	-	-	HGNC:HGNC:52428	1	1q42.13	long intergenic non-protein coding RNA 1641	ncRNA	LINC01641	long intergenic non-protein coding RNA 1641	O	-	20201124	-
9606	107985464	LOC107985464	-	-	-	1	1q42.13	uncharacterized LOC107985464	ncRNA	-	-	-	-	20201124	-
9606	107985465	LOC107985465	-	-	-	1	1q42.2	uncharacterized LOC107985465	ncRNA	-	-	-	-	20201124	-
9606	107985466	LOC107985466	-	-	-	1	1q43	uncharacterized LOC107985466	ncRNA	-	-	-	-	20201124	-
9606	107985467	LOC107985467	-	-	-	1	1p36.21	uncharacterized LOC107985467	ncRNA	-	-	-	-	20201124	-
9606	107985468	LOC107985468	-	-	-	1	1p36.21	uncharacterized LOC107985468	ncRNA	-	-	-	-	20201124	-
9606	107985469	LOC107985469	-	-	-	1	1p36.21	uncharacterized LOC107985469	ncRNA	-	-	-	-	20201124	-
9606	107985470	LOC107985470	-	-	-	1	1p35.2	uncharacterized LOC107985470	ncRNA	-	-	-	-	20201124	-
9606	107985471	PEF1-AS1	-	-	HGNC:HGNC:40154	1	1p35.2	PEF1 and COL16A1 antisense RNA 1	ncRNA	PEF1-AS1	PEF1 and COL16A1 antisense RNA 1	O	-	20201124	-
9606	107985472	LOC107985472	-	-	-	1	1p32.3	mitochondrial import receptor subunit TOM5 homolog pseudogene	pseudo	-	-	-	-	20201124	-
9606	107985474	LOC107985474	-	-	-	21	21q21.3	uncharacterized LOC107985474	ncRNA	-	-	-	-	20201124	-
9606	107985475	LOC107985475	-	-	-	21	21p11.2	translation initiation factor IF-2-like	pseudo	-	-	-	-	20201124	-
9606	107985478	LOC107985478	-	-	-	21	21q22.3	uncharacterized LOC107985478	ncRNA	-	-	-	-	20201124	-
9606	107985479	LOC107985479	-	-	-	21	21q22.3	uncharacterized LOC107985479	ncRNA	-	-	-	-	20201124	-
9606	107985480	LOC107985480	-	-	-	21	21q22.2	uncharacterized LOC107985480	ncRNA	-	-	-	-	20201124	-
9606	107985481	LOC107985481	-	-	-	21	21q22.11	uncharacterized LOC107985481	ncRNA	-	-	-	-	20201124	-
9606	107985482	LOC107985482	-	-	-	21	21q11.2	uncharacterized LOC107985482	ncRNA	-	-	-	-	20201124	-
9606	107985483	LOC107985483	-	-	-	21	21q21.1	uncharacterized LOC107985483	ncRNA	-	-	-	-	20201124	-
9606	107985484	LOC107985484	-	-	-	21	21q22.2	uncharacterized LOC107985484	ncRNA	-	-	-	-	20201124	-
9606	107985485	LOC107985485	-	-	-	21	21q22.3	uncharacterized LOC107985485	ncRNA	-	-	-	-	20201124	-
9606	107985486	LOC107985486	-	-	-	21	21q21.3	uncharacterized LOC107985486	ncRNA	-	-	-	-	20201124	-
9606	107985487	LOC107985487	-	-	-	21	21q22.11	uncharacterized LOC107985487	ncRNA	-	-	-	-	20201124	-
9606	107985488	LOC107985488	-	-	-	21	21q22.11	uncharacterized LOC107985488	ncRNA	-	-	-	-	20201124	-
9606	107985490	LOC107985490	-	-	-	21	21q21.1	uncharacterized LOC107985490	ncRNA	-	-	-	-	20201124	-
9606	107985492	LOC107985492	-	-	-	21	21q22.13	uncharacterized LOC107985492	ncRNA	-	-	-	-	20201124	-
9606	107985494	LOC107985494	-	-	-	21	21q21.1	uncharacterized LOC107985494	ncRNA	-	-	-	-	20201124	-
9606	107985495	LOC107985495	-	-	-	21	21q22.2	uncharacterized LOC107985495	ncRNA	-	-	-	-	20201124	-
9606	107985497	LOC107985497	-	-	-	21	21q22.3	uncharacterized LOC107985497	ncRNA	-	-	-	-	20201124	-
9606	107985499	LOC107985499	-	-	-	21	21q22.2	uncharacterized LOC107985499	ncRNA	-	-	-	-	20201124	-
9606	107985500	LOC107985500	-	-	-	21	21q22.2	uncharacterized LOC107985500	ncRNA	-	-	-	-	20201124	-
9606	107985501	LOC107985501	-	-	-	21	21p12	39S ribosomal protein L51, mitochondrial pseudogene	pseudo	-	-	-	-	20201124	-
9606	107985502	LOC107985502	-	-	-	21	21q22.3	uncharacterized LOC107985502	ncRNA	-	-	-	-	20201124	-
9606	107985504	LOC107985504	-	-	-	21	21q22.3	uncharacterized LOC107985504	ncRNA	-	-	-	-	20201124	-
9606	107985505	LOC107985505	-	-	-	21	21q22.11	uncharacterized LOC107985505	ncRNA	-	-	-	-	20201124	-
9606	107985506	LOC107985506	-	-	-	21	21p12	uncharacterized LOC107985506	ncRNA	-	-	-	-	20201124	-
9606	107985507	LOC107985507	-	-	-	21	21q22.13	uncharacterized LOC107985507	ncRNA	-	-	-	-	20201124	-
9606	107985508	LOC107985508	-	-	-	21	21q21.1	uncharacterized LOC107985508	ncRNA	-	-	-	-	20201124	-
9606	107985509	LOC107985509	-	-	-	21	21q21.1	uncharacterized LOC107985509	ncRNA	-	-	-	-	20201124	-
9606	107985511	LOC107985511	-	-	-	21	21q21.1	uncharacterized LOC107985511	ncRNA	-	-	-	-	20201124	-
9606	107985512	LOC107985512	-	-	-	21	21q21.2	uncharacterized LOC107985512	ncRNA	-	-	-	-	20201124	-
9606	107985513	LOC107985513	-	-	-	21	21q22.2	uncharacterized LOC107985513	ncRNA	-	-	-	-	20201124	-
9606	107985515	LOC107985515	-	-	-	21	21q22.12	uncharacterized LOC107985515	ncRNA	-	-	-	-	20201124	-
9606	107985516	LOC107985516	-	-	-	21	21q21.2	uncharacterized LOC107985516	ncRNA	-	-	-	-	20201124	-
9606	107985517	LOC107985517	-	-	-	1	1p31.1	uncharacterized LOC107985517	ncRNA	-	-	-	-	20201124	-
9606	107985518	LOC107985518	-	-	-	1	1p22.3	uncharacterized LOC107985518	ncRNA	-	-	-	-	20201124	-
9606	107985519	LINC01773	-	-	HGNC:HGNC:52563	1	1p22.3-p22.2	long intergenic non-protein coding RNA 1773	ncRNA	LINC01773	long intergenic non-protein coding RNA 1773	O	-	20201124	-
9606	107985521	LOC107985521	-	-	-	1	1p22.1	uncharacterized LOC107985521	ncRNA	-	-	-	-	20201124	-
9606	107985522	LOC107985522	-	-	-	1	1p12	uncharacterized LOC107985522	ncRNA	-	-	-	-	20201124	-
9606	107985523	LOC107985523	-	-	-	1	1p11.2	uncharacterized LOC107985523	ncRNA	-	-	-	-	20201124	-
9606	107985524	LOC107985524	-	-	-	1	1p11.2	uncharacterized LOC107985524	ncRNA	-	-	-	-	20201124	-
9606	107985528	LOC107985528	-	-	-	1	1q21.1	immunoglobulin kappa variable 1-39-like	other	-	-	-	-	20201124	-
9606	107985529	LOC107985529	-	-	-	22	22q12.1	uncharacterized LOC107985529	ncRNA	-	-	-	-	20201124	-
9606	107985530	LOC107985530	-	-	-	22	22q12.3	transcription and mRNA export factor ENY2 pseudogene	pseudo	-	-	-	-	20201124	-
9606	107985532	LOC107985532	-	-	-	22	22q11.21	uncharacterized LOC107985532	pseudo	-	-	-	-	20201124	-
9606	107985533	LOC107985533	-	-	-	22	22q12.2	small nuclear ribonucleoprotein-associated protein N pseudogene	pseudo	-	-	-	-	20201124	-
9606	107985534	LOC107985534	-	-	-	22	22q12.1	uncharacterized LOC107985534	ncRNA	-	-	-	-	20201124	-
9606	107985535	LOC107985535	-	WI2-85898F10.1	-	22	22q13.31	uncharacterized LOC107985535	protein-coding	-	-	-	uncharacterized protein LOC107985535	20201124	-
9606	107985536	LOC107985536	-	-	-	22	22q13.31-q13.32	uncharacterized LOC107985536	ncRNA	-	-	-	-	20201124	-
9606	107985537	LOC107985537	-	-	-	22	22q13.31	uncharacterized LOC107985537	ncRNA	-	-	-	-	20201124	-
9606	107985538	SGSM3-AS1	-	-	HGNC:HGNC:41088	22	22q13.1	SGSM3 antisense RNA 1	ncRNA	SGSM3-AS1	SGSM3 antisense RNA 1	O	-	20201124	-
9606	107985541	LOC107985541	-	-	-	22	22q12.2	uncharacterized LOC107985541	ncRNA	-	-	-	-	20201124	-
9606	107985542	LOC107985542	-	-	-	22	22q11.22	uncharacterized LOC107985542	ncRNA	-	-	-	-	20201124	-
9606	107985543	LOC107985543	-	-	-	22	22q11.22	uncharacterized LOC107985543	ncRNA	-	-	-	-	20201124	-
9606	107985544	LOC107985544	-	-	-	22	22q12.2	uncharacterized LOC107985544	ncRNA	-	-	-	-	20201124	-
9606	107985545	LOC107985545	-	-	-	22	22q12.3	uncharacterized LOC107985545	ncRNA	-	-	-	-	20201124	-
9606	107985549	LOC107985549	-	-	-	22	22q12.1	uncharacterized LOC107985549	ncRNA	-	-	-	-	20201124	-
9606	107985550	LOC107985550	-	-	-	22	22q13.2	uncharacterized LOC107985550	ncRNA	-	-	-	-	20201124	-
9606	107985551	LOC107985551	-	-	-	22	22q13.2	uncharacterized LOC107985551	ncRNA	-	-	-	-	20201124	-
9606	107985553	LOC107985553	-	-	-	22	22q13.33	uncharacterized LOC107985553	ncRNA	-	-	-	-	20201124	-
9606	107985554	LOC107985554	-	-	-	22	22q11.23	uncharacterized LOC107985554	ncRNA	-	-	-	-	20201124	-
9606	107985555	LOC107985555	-	-	-	22	22q11.23	coiled-coil domain-containing protein 188-like	protein-coding	-	-	-	coiled-coil domain-containing protein 188-like|uncharacterized protein LOC107985555	20201124	-
9606	107985556	LOC107985556	-	-	-	22	22q13.33	vegetative cell wall protein gp1-like	protein-coding	-	-	-	vegetative cell wall protein gp1-like	20201124	-
9606	107985557	LOC107985557	-	-	Ensembl:ENSG00000230634	22	22q13.31	family with sequence similarity 136 member A pseudogene	pseudo	-	-	-	-	20201124	-
9606	107985558	LOC107985558	-	-	-	22	22q11.23	uncharacterized LOC107985558	ncRNA	-	-	-	-	20201124	-
9606	107985561	LOC107985561	-	-	-	22	22q12.3	uncharacterized LOC107985561	ncRNA	-	-	-	-	20201124	-
9606	107985562	LOC107985562	-	-	-	22	22q13.1	uncharacterized LOC107985562	ncRNA	-	-	-	-	20201124	-
9606	107985563	LOC107985563	-	-	-	22	22q13.1	uncharacterized LOC107985563	ncRNA	-	-	-	-	20201124	-
9606	107985564	EFCAB6-DT	-	-	HGNC:HGNC:55371	22	22q13.31	EFCAB6 divergent transcript	ncRNA	EFCAB6-DT	EFCAB6 divergent transcript	O	-	20201124	-
9606	107985565	LARGE1-AS1	-	-	HGNC:HGNC:55162	22	22q12.3	LARGE1 antisense RNA 1	ncRNA	LARGE1-AS1	LARGE1 antisense RNA 1	O	-	20201124	-
9606	107985566	LOC107985566	-	-	-	22	22q13.31	uncharacterized LOC107985566	ncRNA	-	-	-	-	20201124	-
9606	107985567	LOC107985567	-	-	-	22	22q13.2	protein LLP homolog pseudogene	pseudo	-	-	-	-	20201124	-
9606	107985568	LOC107985568	-	-	-	22	22q13.33	uncharacterized LOC107985568	ncRNA	-	-	-	-	20201124	-
9606	107985570	LOC107985570	-	-	-	22	22q13.31	uncharacterized LOC107985570	ncRNA	-	-	-	-	20201124	-
9606	107985571	LOC107985571	-	-	-	22	22q13.31	uncharacterized LOC107985571	ncRNA	-	-	-	-	20201124	-
9606	107985573	LOC107985573	-	-	-	22	22q11.1	uncharacterized LOC107985573	ncRNA	-	-	-	-	20201124	-
9606	107985576	LOC107985576	-	-	-	22	22q13.1	uncharacterized LOC107985576	ncRNA	-	-	-	-	20201124	-
9606	107985577	LOC107985577	-	-	-	22	22q11.23	uncharacterized LOC107985577	ncRNA	-	-	-	-	20201124	-
9606	107985578	NCF4-AS1	-	-	HGNC:HGNC:40393|Ensembl:ENSG00000183822	22	22q12.3	NCF4 antisense RNA 1	ncRNA	NCF4-AS1	NCF4 antisense RNA 1	O	-	20201124	-
9606	107985579	LOC107985579	-	-	Ensembl:ENSG00000181123	22	22q12.2	uncharacterized LOC107985579	ncRNA	-	-	-	-	20201124	-
9606	107985580	LOC107985580	-	-	-	22	22q11.23	uncharacterized LOC107985580	ncRNA	-	-	-	-	20201124	-
9606	107985581	LOC107985581	-	-	-	22	22q13.32	uncharacterized LOC107985581	ncRNA	-	-	-	-	20201124	-
9606	107985582	LOC107985582	-	-	-	22	22q12.1	uncharacterized LOC107985582	ncRNA	-	-	-	-	20201124	-
9606	107985584	LOC107985584	-	-	-	22	22q11.21	uncharacterized LOC107985584	ncRNA	-	-	-	-	20201124	-
9606	107985588	LOC107985588	-	-	-	22	22q11.21	uncharacterized LOC107985588	ncRNA	-	-	-	-	20201124	-
9606	107985590	LOC107985590	-	-	-	22	22q12.3	uncharacterized LOC107985590	ncRNA	-	-	-	-	20201124	-
9606	107985591	LOC107985591	-	-	-	1	1q21.1	uncharacterized LOC107985591	ncRNA	-	-	-	-	20201124	-
9606	107985593	LOC107985593	-	-	-	1	1q21.1	uncharacterized LOC107985593	ncRNA	-	-	-	-	20201124	-
9606	107985594	LOC107985594	-	-	-	1	1q21.1	uncharacterized LOC107985594	ncRNA	-	-	-	-	20201124	-
9606	107985595	LOC107985595	-	-	-	1	1q21.1	uncharacterized LOC107985595	ncRNA	-	-	-	-	20201124	-
9606	107985596	LOC107985596	-	-	-	1	1q41	uncharacterized LOC107985596	ncRNA	-	-	-	-	20201124	-
9606	107985599	LOC107985599	-	-	-	1	1q44	uncharacterized LOC107985599	ncRNA	-	-	-	-	20201124	-
9606	107985614	TRNAV-CAC	-	-	-	1	1q21.1	transfer RNA valine (anticodon CAC)	tRNA	-	-	-	-	20201124	-
9606	107985615	TRNAV-CAC	-	-	-	1	1q21.1	transfer RNA valine (anticodon CAC)	tRNA	-	-	-	-	20201124	-
9606	107985627	LOC107985627	-	-	-	X	Xp22.2	uncharacterized LOC107985627	ncRNA	-	-	-	-	20201124	-
9606	107985628	S100A11P5	-	-	HGNC:HGNC:54954|Ensembl:ENSG00000238032	X	Xp11.23	S100A11 pseudogene 5	pseudo	S100A11P5	S100A11 pseudogene 5	O	protein S100-A11 pseudogene	20201124	-
9606	107985629	LOC107985629	-	-	Ensembl:ENSG00000232042	X	Xq24	prefoldin subunit 4-like	pseudo	-	-	-	-	20201124	-
9606	107985630	LOC107985630	-	-	-	X	Xp22.13	family with sequence similarity 136 member A pseudogene	pseudo	-	-	-	-	20201124	-
9606	107985631	SMIM15P1	-	-	HGNC:HGNC:54940	X	Xp11.3	SMIM15 pseudogene 1	pseudo	SMIM15P1	SMIM15 pseudogene 1	O	-	20201124	-
9606	107985632	LOC107985632	-	-	-	X	Xp21.2	uncharacterized LOC107985632	ncRNA	-	-	-	-	20201124	-
9606	107985634	LOC107985634	-	-	-	X	Xp22.31	uncharacterized LOC107985634	ncRNA	-	-	-	-	20201124	-
9606	107985635	LOC107985635	-	-	-	X	Xq21.1	uncharacterized LOC107985635	ncRNA	-	-	-	-	20201124	-
9606	107985637	LOC107985637	-	-	-	X|Y	X;Y	uncharacterized LOC107985637	ncRNA	-	-	-	-	20201124	-
9606	107985638	MAGEA6-DT	-	-	HGNC:HGNC:55139|Ensembl:ENSG00000286051	X	Xq28	MAGEA6 divergent transcript	ncRNA	MAGEA6-DT	MAGEA6 divergent transcript	O	-	20201124	-
9606	107985639	S100A11P7	-	-	HGNC:HGNC:54956	X	Xp11.23	S100A11 pseudogene 7	pseudo	S100A11P7	S100A11 pseudogene 7	O	protein S100-A11 pseudogene	20201124	-
9606	107985640	LOC107985640	-	-	Ensembl:ENSG00000227058	X	Xp11.22	X antigen family member 5-like	pseudo	-	-	-	-	20201124	-
9606	107985641	LOC107985641	-	-	-	X	Xp11.22	X antigen family member 3-like	pseudo	-	-	-	-	20201124	-
9606	107985642	LOC107985642	-	-	-	X	Xp11.21	X antigen family member 3-like	pseudo	-	-	-	-	20201124	-
9606	107985643	LOC107985643	-	-	Ensembl:ENSG00000236413	X	Xq21.31	TSC22 domain family protein 3 pseudogene	pseudo	-	-	-	-	20201124	-
9606	107985644	NUDT19P6	-	-	HGNC:HGNC:55061|Ensembl:ENSG00000270625	X	Xq24	NUDT19 pseudogene 6	pseudo	NUDT19P6	NUDT19 pseudogene 6	O	-	20201124	-
9606	107985645	LOC107985645	-	-	-	X	Xq25	cytochrome c oxidase subunit NDUFA4 pseudogene	pseudo	-	-	-	-	20201124	-
9606	107985646	LOC107985646	-	-	-	X	Xq13.1	uncharacterized LOC107985646	ncRNA	-	-	-	-	20201124	-
9606	107985647	LOC107985647	-	-	-	X	Xq21.33	uncharacterized LOC107985647	ncRNA	-	-	-	-	20201124	-
9606	107985648	LOC107985648	-	-	-	X	Xq25	uncharacterized LOC107985648	ncRNA	-	-	-	-	20201124	-
9606	107985650	LOC107985650	-	-	-	X	Xq25	uncharacterized LOC107985650	ncRNA	-	-	-	-	20201124	-
9606	107985651	LOC107985651	-	-	-	X	Xq23	uncharacterized LOC107985651	ncRNA	-	-	-	-	20201124	-
9606	107985652	LOC107985652	-	-	-	X	Xp21.3	uncharacterized LOC107985652	ncRNA	-	-	-	-	20201124	-
9606	107985653	LOC107985653	-	-	-	X	Xq21.31	uncharacterized LOC107985653	ncRNA	-	-	-	-	20201124	-
9606	107985655	S100A11P9	-	-	HGNC:HGNC:54958|Ensembl:ENSG00000270747	X	Xp11.23	S100A11 pseudogene 9	pseudo	S100A11P9	S100A11 pseudogene 9	O	protein S100-A11 pseudogene	20201124	-
9606	107985656	LOC107985656	-	-	-	X	Xp22.2	uncharacterized LOC107985656	ncRNA	-	-	-	-	20201124	-
9606	107985657	LOC107985657	-	-	-	X	Xp22.2	uncharacterized LOC107985657	protein-coding	-	-	-	uncharacterized protein LOC107985657	20201124	-
9606	107985658	LOC107985658	-	-	-	X	Xp22.2	uncharacterized LOC107985658	ncRNA	-	-	-	-	20201124	-
9606	107985659	LOC107985659	-	-	Ensembl:ENSG00000228771	X	Xp11.22	X antigen family member 5-like	pseudo	-	-	-	-	20201124	-
9606	107985660	S100A11P8	-	-	HGNC:HGNC:54957	X	Xp11.22	S100A11 pseudogene 8	pseudo	S100A11P8	S100A11 pseudogene 8	O	protein S100-A11 pseudogene	20201124	-
9606	107985661	LOC107985661	-	-	-	X	Xq22.2	uncharacterized LOC107985661	ncRNA	-	-	-	-	20201124	-
9606	107985662	LOC107985662	-	-	-	X	Xq22.2	uncharacterized LOC107985662	ncRNA	-	-	-	-	20201124	-
9606	107985664	LOC107985664	-	-	-	X	Xq13.3	uncharacterized LOC107985664	ncRNA	-	-	-	-	20201124	-
9606	107985665	LOC107985665	-	-	-	X	Xq13.3	uncharacterized LOC107985665	ncRNA	-	-	-	-	20201124	-
9606	107985666	LOC107985666	-	-	-	X	Xq25	uncharacterized LOC107985666	ncRNA	-	-	-	-	20201124	-
9606	107985667	LOC107985667	-	-	-	X	Xq28	uncharacterized LOC107985667	ncRNA	-	-	-	-	20201124	-
9606	107985669	LOC107985669	-	-	-	X	Xq21.1	uncharacterized LOC107985669	ncRNA	-	-	-	-	20201124	-
9606	107985670	LOC107985670	-	-	-	X	Xq21.1	uncharacterized LOC107985670	ncRNA	-	-	-	-	20201124	-
9606	107985674	LOC107985674	-	-	-	X	Xp21.1	uncharacterized LOC107985674	ncRNA	-	-	-	-	20201124	-
9606	107985675	LOC107985675	-	-	-	X	Xp22.31	uncharacterized LOC107985675	ncRNA	-	-	-	-	20201124	-
9606	107985676	LOC107985676	-	-	-	X	Xp22.31	uncharacterized LOC107985676	ncRNA	-	-	-	-	20201124	-
9606	107985677	LOC107985677	-	-	-	X|Y	X;Y	uncharacterized LOC107985677	ncRNA	-	-	-	-	20201124	-
9606	107985678	LOC107985678	-	-	-	X	Xp11.4	uncharacterized LOC107985678	protein-coding	-	-	-	uncharacterized protein LOC107985678	20201124	-
9606	107985679	LOC107985679	-	-	-	X	Xq12	uncharacterized LOC107985679	ncRNA	-	-	-	-	20201124	-
9606	107985680	LOC107985680	-	-	-	X	Xq22.3	uncharacterized LOC107985680	ncRNA	-	-	-	-	20201124	-
9606	107985681	LOC107985681	-	-	-	X	Xq23	uncharacterized LOC107985681	ncRNA	-	-	-	-	20201124	-
9606	107985682	LOC107985682	-	-	-	X	Xq23	PHD finger-like domain-containing protein 5A pseudogene	pseudo	-	-	-	-	20201124	-
9606	107985683	LOC107985683	-	-	-	X	Xq13.1	uncharacterized LOC107985683	ncRNA	-	-	-	-	20201124	-
9606	107985684	LOC107985684	-	-	-	X	Xq25	uncharacterized LOC107985684	ncRNA	-	-	-	-	20201124	-
9606	107985686	LOC107985686	-	-	-	X	Xp22.2	uncharacterized LOC107985686	ncRNA	-	-	-	-	20201124	-
9606	107985687	LOC107985687	-	-	-	X	Xp11.4	translation initiation factor IF-2-like	protein-coding	-	-	-	uncharacterized protein LOC107985687	20201124	-
9606	107985688	LOC107985688	-	-	Ensembl:ENSG00000228427	X	Xq13.1	uncharacterized LOC107985688	ncRNA	-	-	-	-	20201124	-
9606	107985691	NAA20P1	-	-	HGNC:HGNC:55133	X	Xq26.2	NAA20 pseudogene 1	pseudo	NAA20P1	NAA20 pseudogene 1	O	N-alpha-acetyltransferase 20 pseudogene	20201124	-
9606	107985692	LOC107985692	-	-	-	X	Xq24	A-kinase anchor protein 17B-like	protein-coding	-	-	-	A-kinase anchor protein 17B-like	20201124	-
9606	107985693	LOC107985693	-	-	Ensembl:ENSG00000287918	X	Xq28	uncharacterized LOC107985693	ncRNA	-	-	-	-	20201124	-
9606	107985694	LOC107985694	-	-	-	X	Xq24	uncharacterized LOC107985694	ncRNA	-	-	-	-	20201124	-
9606	107985695	LOC107985695	-	-	-	X	Xp11.23	uncharacterized LOC107985695	ncRNA	-	-	-	-	20201124	-
9606	107985697	LOC107985697	-	-	-	X|Y	X;Y	uncharacterized LOC107985697	ncRNA	-	-	-	-	20201124	-
9606	107985698	LOC107985698	-	-	-	X	Xq25	uncharacterized LOC107985698	ncRNA	-	-	-	-	20201124	-
9606	107985699	LOC107985699	-	-	-	X	Xq25	uncharacterized LOC107985699	ncRNA	-	-	-	-	20201124	-
9606	107985700	LOC107985700	-	-	-	X	Xq21.31	uncharacterized LOC107985700	ncRNA	-	-	-	-	20201124	-
9606	107985701	LOC107985701	-	-	-	X	Xp22.2	uncharacterized LOC107985701	ncRNA	-	-	-	-	20201124	-
9606	107985703	LOC107985703	-	-	-	X	Xq27.3	uncharacterized LOC107985703	ncRNA	-	-	-	-	20201124	-
9606	107985704	LOC107985704	-	-	-	X	Xq21.33	uncharacterized LOC107985704	ncRNA	-	-	-	-	20201124	-
9606	107985705	LOC107985705	-	-	-	X	Xq26.2	uncharacterized LOC107985705	ncRNA	-	-	-	-	20201124	-
9606	107985706	LOC107985706	-	-	-	X|Y	X;Y	uncharacterized LOC107985706	ncRNA	-	-	-	-	20201124	-
9606	107985707	LOC107985707	-	-	-	X	Xp21.3	uncharacterized LOC107985707	ncRNA	-	-	-	-	20201124	-
9606	107985708	LOC107985708	-	-	-	X	Xp11.21	uncharacterized LOC107985708	ncRNA	-	-	-	-	20201124	-
9606	107985709	LOC107985709	-	-	-	X	Xq25	uncharacterized LOC107985709	ncRNA	-	-	-	-	20201124	-
9606	107985710	LOC107985710	-	-	-	X	Xq21.33	uncharacterized LOC107985710	ncRNA	-	-	-	-	20201124	-
9606	107985711	LINC01283	-	-	HGNC:HGNC:50339	X	Xp11.4	long intergenic non-protein coding RNA 1283	ncRNA	LINC01283	long intergenic non-protein coding RNA 1283	O	-	20201124	-
9606	107985712	LOC107985712	-	-	-	X	Xp11.22	uncharacterized LOC107985712	ncRNA	-	-	-	-	20201124	-
9606	107985713	LOC107985713	-	-	-	X	Xq21.31	uncharacterized LOC107985713	ncRNA	-	-	-	-	20201124	-
9606	107985714	LOC107985714	-	-	-	X	Xq21.33	uncharacterized LOC107985714	ncRNA	-	-	-	-	20201124	-
9606	107985715	LOC107985715	-	-	-	X	Xp22.31	uncharacterized LOC107985715	ncRNA	-	-	-	-	20201124	-
9606	107985716	LOC107985716	-	-	-	X	Xp22.31	uncharacterized LOC107985716	ncRNA	-	-	-	-	20201124	-
9606	107985717	LOC107985717	-	-	-	X	Xp11.3	uncharacterized LOC107985717	ncRNA	-	-	-	-	20201124	-
9606	107985718	S100A11P6	-	-	HGNC:HGNC:54955	X	Xp11.23	S100A11 pseudogene 6	pseudo	S100A11P6	S100A11 pseudogene 6	O	protein S100-A11 pseudogene	20201124	-
9606	107985719	LOC107985719	-	-	-	X	Xq24	uncharacterized LOC107985719	ncRNA	-	-	-	-	20201124	-
9606	107985720	LOC107985720	-	-	-	X	Xp11.3	uncharacterized LOC107985720	ncRNA	-	-	-	-	20201124	-
9606	107985721	LOC107985721	-	-	-	1	1p36.33	uncharacterized LOC107985721	ncRNA	-	-	-	-	20201124	-
9606	107985725	LOC107985725	-	-	-	1	1q44	uncharacterized LOC107985725	ncRNA	-	-	-	-	20201124	-
9606	107985726	LOC107985726	-	-	-	1	1q44	uncharacterized LOC107985726	ncRNA	-	-	-	-	20201124	-
9606	107985727	LOC107985727	-	-	-	1	1p22.1	succinate dehydrogenase assembly factor 3, mitochondrial pseudogene	pseudo	-	-	-	-	20201124	-
9606	107985728	LOC107985728	-	-	-	1	1p36.33	collagen alpha-1(III) chain-like	ncRNA	-	-	-	-	20201124	-
9606	107985729	LOC107985729	-	-	-	1	1p36.33	uncharacterized LOC107985729	protein-coding	-	-	-	uncharacterized protein LOC107985729	20201124	-
9606	107985730	MIR1302-2HG	-	-	HGNC:HGNC:52482	1	1p36.33	MIR1302-2 host gene	ncRNA	MIR1302-2HG	MIR1302-2 host gene	O	-	20201124	-
9606	107985732	LOC107985732	-	-	-	1	1p36.32	uncharacterized LOC107985732	ncRNA	-	-	-	-	20201124	-
9606	107985733	LOC107985733	-	-	-	1	1p36.31	uncharacterized LOC107985733	ncRNA	-	-	-	-	20201124	-
9606	107985736	LOC107985736	-	-	-	1	1p36.13	uncharacterized LOC107985736	ncRNA	-	-	-	-	20201124	-
9606	107985737	MYOM3-AS1	-	-	HGNC:HGNC:41158	1	1p36.11	MYOM3 antisense RNA 1	ncRNA	MYOM3-AS1	MYOM3 antisense RNA 1	O	-	20201124	-
9606	107985740	LINC02811	-	-	HGNC:HGNC:54343	1	1p34.2	long intergenic non-protein coding RNA 2811	ncRNA	LINC02811	long intergenic non-protein coding RNA 2811	O	-	20201124	-
9606	107985743	LOC107985743	-	-	-	1	1p22.2	uncharacterized LOC107985743	ncRNA	-	-	-	-	20201124	-
9606	107985744	LOC107985744	-	-	-	1	1p22.2	uncharacterized LOC107985744	ncRNA	-	-	-	-	20201124	-
9606	107985745	LOC107985745	-	-	-	1	1q24.2	uncharacterized LOC107985745	ncRNA	-	-	-	-	20201124	-
9606	107985746	LOC107985746	-	-	-	1	1q42.3	uncharacterized LOC107985746	ncRNA	-	-	-	-	20201124	-
9606	107985747	LOC107985747	-	-	-	1	1q44	uncharacterized LOC107985747	ncRNA	-	-	-	-	20201124	-
9606	107985748	TRG-CCC6-1	-	TRNAG-CCC|TRNAG34P	HGNC:HGNC:35073	1	1p11.2	tRNA-Gly (CCC) 6-1	tRNA	TRG-CCC6-1	tRNA-Gly (CCC) 6-1	O	transfer RNA glycine (anticodon CCC)|transfer RNA glycine 34 (anticodon CCC) pseudogene|transfer RNA-Gly (CCC) 6-1	20201124	-
9606	107985749	TRV-CAC5-1	-	TRNAV-CAC|TRNAV22	HGNC:HGNC:34791	1	1p11.2	tRNA-Val (anticodon CAC) 5-1	tRNA	TRV-CAC5-1	tRNA-Val (anticodon CAC) 5-1	O	tRNA-Val-CAC-5-1|transfer RNA valine (anticodon CAC)|transfer RNA valine 22 (anticodon CAC)|transfer RNA-Val (CAC) 5-1	20201124	-
9606	107985750	TRN-GTT27-1	-	-	HGNC:HGNC:54719	1	1p11.2	tRNA-Asn (anticodon GTT) 27-1	tRNA	TRN-GTT27-1	tRNA-Asn (anticodon GTT) 27-1	O	tRNA-Asn-GTT-27-1	20201124	-
9606	107985751	TRN-GTT9-1	-	TRNAN-GUU|TRNAN25	HGNC:HGNC:34870	1	1q21.1	tRNA-Asn (anticodon GTT) 9-1	tRNA	TRN-GTT9-1	tRNA-Asn (anticodon GTT) 9-1	O	tRNA-Asn (GTT) 9-1|transfer RNA asparagine (anticodon GUU)|transfer RNA asparagine 25 (anticodon GUU)|transfer RNA-Asn (GTT) 9-1	20201124	-
9606	107985752	TRN-GTT25-1	-	-	HGNC:HGNC:54717	1	1q21.2	tRNA-Asn (anticodon GTT) 25-1	tRNA	TRN-GTT25-1	tRNA-Asn (anticodon GTT) 25-1	O	tRNA-Asn-GTT-25-1	20201124	-
9606	107985753	TRNAV-CAC	-	-	-	1	1q21.2	transfer RNA valine (anticodon CAC)	tRNA	-	-	-	-	20201124	-
9606	107985754	TRN-GTT10-1	-	TRNAN-GUU|TRNAN35|TRNAN35P	HGNC:HGNC:35092	1	1q21.1	tRNA-Asn (anticodon GTT) 10-1	tRNA	TRN-GTT10-1	tRNA-Asn (anticodon GTT) 10-1	O	tRNA-Asn (GTT) 10-1|transfer RNA asparagine (anticodon GUU)|transfer RNA asparagine 35 (anticodon GUU) pseudogene|transfer RNA-Asn (GTT) 10-1	20201124	-
9606	107985755	TRQ-CTG3-1	-	TRNAQ-CUG|TRNAQ29	HGNC:HGNC:34954	1	1q21.1	tRNA-Gln (anticodon CTG) 3-1	tRNA	TRQ-CTG3-1	tRNA-Gln (anticodon CTG) 3-1	O	tRNA-Gln-CTG-3-1|transfer RNA glutamine (anticodon CUG)|transfer RNA glutamine 29 (anticodon CUG)|transfer RNA-Gln (CTG) 3-1	20201124	-
9606	107985756	TRN-GTT24-1	-	-	HGNC:HGNC:54716	1	1q21.1	tRNA-Asn (anticodon GTT) 24-1	tRNA	TRN-GTT24-1	tRNA-Asn (anticodon GTT) 24-1	O	tRNA-Asn-GTT-24-1	20201124	-
9606	107985757	TRN-GTT5-1	-	TRNAN-GUU|TRNAN37	HGNC:HGNC:38582	1	1p36.13	tRNA-Asn (anticodon GTT) 5-1	tRNA	TRN-GTT5-1	tRNA-Asn (anticodon GTT) 5-1	O	tRNA-Asn (GTT) 5-1|transfer RNA asparagine (anticodon GUU)|transfer RNA asparagine 37 (anticodon GUU)|transfer RNA-Asn (GTT) 5-1	20201124	-
9606	107985758	TRE-TTC4-1	-	TRNAE-UUC|TRNAE44	HGNC:HGNC:38581	1	1p36.13	tRNA-Glu (anticodon TTC) 4-1	tRNA	TRE-TTC4-1	tRNA-Glu (anticodon TTC) 4-1	O	tRNA-Glu (TTC) 4-1|transfer RNA glutamic acid (anticodon UUC)|transfer RNA glutamic acid 44 (anticodon UUC)|transfer RNA-Glu (TTC) 4-1	20201124	-
9606	107985759	TRG-CCC4-1	-	TRNAG36|TRNAV35P	HGNC:HGNC:35059	1	1p36.13	tRNA-Gly (CCC) 4-1	tRNA	TRG-CCC4-1	tRNA-Gly (CCC) 4-1	O	transfer RNA glycine 36 (anticodon CCC)|transfer RNA valine 35 (anticodon CAC) pseudogene|transfer RNA-Gly (CCC) 4-1	20201124	-
9606	107985760	TRK-CTT7-1	-	TRNAK-CUU|TRNAL48|TRNAQ49P	HGNC:HGNC:35098	1	1p32.3	tRNA-Lys (anticodon CTT) 7-1	tRNA	TRK-CTT7-1	tRNA-Lys (anticodon CTT) 7-1	O	tRNA-Lys-CTT-7-1|transfer RNA glutamine 49 (anticodon CUG) pseudogene|transfer RNA lysine (anticodon CUU)|transfer RNA-Lys (CTT) 7-1	20201124	-
9606	107985761	TRC-GCA7-1	-	TRNAC-GCA|TRNAC33	HGNC:HGNC:38575	1	1p22.1	tRNA-Cys (anticodon GCA) 7-1	tRNA	TRC-GCA7-1	tRNA-Cys (anticodon GCA) 7-1	O	tRNA-Cys (GCA) 7-1|transfer RNA cysteine (anticodon GCA)|transfer RNA cysteine 33 (anticodon GCA)|transfer RNA-Cys (GCA) 7-1	20201124	-
9606	107985762	TRN-GTT7-1	-	TRNAN-GUU|TRNAN5	HGNC:HGNC:34562	1	1p11.2	tRNA-Asn (anticodon GTT) 7-1	tRNA	TRN-GTT7-1	tRNA-Asn (anticodon GTT) 7-1	O	tRNA-Asn-GTT-7-1|transfer RNA asparagine (anticodon GUU)|transfer RNA asparagine 5 (anticodon GUU)|transfer RNA-Asn (GTT) 7-1	20201124	-
9606	107985763	TRN-GTT11-1	-	TRNAN-GUU|TRNAN13	HGNC:HGNC:34669	1	1p11.2	tRNA-Asn (anticodon GTT) 11-1	tRNA	TRN-GTT11-1	tRNA-Asn (anticodon GTT) 11-1	O	tRNA-Asn (GTT) 11-1|transfer RNA asparagine (anticodon GUU)|transfer RNA asparagine 13 (anticodon GUU)|transfer RNA-Asn (GTT) 11-1	20201124	-
9606	107985766	LOC107985766	-	-	-	2	2p16.3	uncharacterized LOC107985766	ncRNA	-	-	-	-	20201124	-
9606	107985767	LOC107985767	-	-	-	2	2p15	uncharacterized LOC107985767	ncRNA	-	-	-	-	20201124	-
9606	107985768	LOC107985768	-	-	-	2	2p15	uncharacterized LOC107985768	ncRNA	-	-	-	-	20201124	-
9606	107985769	LOC107985769	-	-	-	2	2p15	uncharacterized LOC107985769	ncRNA	-	-	-	-	20201124	-
9606	107985770	LOC107985770	-	-	-	2	2p13.3	MANTIS	ncRNA	-	-	-	lncRNA n342419	20201124	-
9606	107985771	LOC107985771	-	-	-	2	2p11.2	uncharacterized LOC107985771	ncRNA	-	-	-	-	20201124	-
9606	107985772	LOC107985772	-	-	Ensembl:ENSG00000287931	2	2p11.2	uncharacterized LOC107985772	ncRNA	-	-	-	-	20201124	-
9606	107985773	LOC107985773	-	-	-	2	2q13	uncharacterized LOC107985773	protein-coding	-	-	-	uncharacterized protein LOC107985773	20201124	-
9606	107985774	LOC107985774	-	-	-	2	2q13	uncharacterized LOC107985774	ncRNA	-	-	-	-	20201124	-
9606	107985775	LOC107985775	-	-	-	2	2q13	uncharacterized LOC107985775	ncRNA	-	-	-	-	20201124	-
9606	107985776	LOC107985776	-	-	-	2	2q13	uncharacterized LOC107985776	ncRNA	-	-	-	-	20201124	-
9606	107985778	LOC107985778	-	-	-	2	2q21.1	serine protease 40-like	protein-coding	-	-	-	serine protease 40-like	20201124	-
9606	107985779	LOC107985779	-	-	-	2	2q22.2	uncharacterized LOC107985779	ncRNA	-	-	-	-	20201124	-
9606	107985780	LOC107985780	-	-	-	2	2q24.1	uncharacterized LOC107985780	ncRNA	-	-	-	-	20201124	-
9606	107985781	FSIP2-AS1	-	-	HGNC:HGNC:40978|Ensembl:ENSG00000231646	2	2q32.1	FSIP2 antisense RNA 1	ncRNA	FSIP2-AS1	FSIP2 antisense RNA 1	O	-	20201124	-
9606	107985782	LOC107985782	-	-	-	2	2q32.1	uncharacterized LOC107985782	ncRNA	-	-	-	-	20201124	-
9606	107985783	LOC107985783	-	-	-	2	2q32.1	uncharacterized LOC107985783	ncRNA	-	-	-	-	20201124	-
9606	107985784	LOC107985784	-	-	-	2	2q32.1	uncharacterized LOC107985784	ncRNA	-	-	-	-	20201124	-
9606	107985785	LOC107985785	-	-	-	2	2q32.2	uncharacterized LOC107985785	ncRNA	-	-	-	-	20201124	-
9606	107985786	LOC107985786	-	-	-	2	2q33.1	uncharacterized LOC107985786	ncRNA	-	-	-	-	20201124	-
9606	107985787	LOC107985787	-	-	-	2	2q37.3	uncharacterized LOC107985787	ncRNA	-	-	-	-	20201124	-
9606	107985788	LOC107985788	-	-	-	2	2q37.3	uncharacterized LOC107985788	ncRNA	-	-	-	-	20201124	-
9606	107985789	LOC107985789	-	-	-	2	2q11.2	succinate dehydrogenase [ubiquinone] cytochrome b small subunit, mitochondrial pseudogene	pseudo	-	-	-	-	20201124	-
9606	107985790	SRSF3P6	-	-	HGNC:HGNC:54695|Ensembl:ENSG00000233307	2	2q13	SRSF3 pseudogene 6	pseudo	SRSF3P6	SRSF3 pseudogene 6	O	serine/arginine-rich splicing factor 3 pseudogene	20201124	-
9606	107985791	PPIAP60	-	-	HGNC:HGNC:53684|Ensembl:ENSG00000226961	2	2p25.1	peptidylprolyl isomerase A pseudogene 60	pseudo	PPIAP60	peptidylprolyl isomerase A pseudogene 60	O	-	20201124	-
9606	107985792	LOC107985792	-	-	-	2	2p24.1	uncharacterized LOC107985792	protein-coding	-	-	-	uncharacterized protein LOC107985792	20201124	-
9606	107985793	ARL14EPP1	-	-	HGNC:HGNC:54676|Ensembl:ENSG00000224891	2	2p22.2	ARL14EP pseudogene 1	pseudo	ARL14EPP1	ARL14EP pseudogene 1	O	ARL14 effector protein pseudogene	20201124	-
9606	107985795	LOC107985795	-	-	-	2	2p16.1	uncharacterized LOC107985795	protein-coding	-	-	-	uncharacterized protein LOC107985795	20201124	-
9606	107985797	LOC107985797	-	-	-	2	2p11.2	MAPK-interacting and spindle-stabilizing protein-like	pseudo	-	-	-	-	20201124	-
9606	107985798	LOC107985798	-	-	-	2	2p11.2	histone-lysine N-methyltransferase 2C-like	protein-coding	-	-	-	histone-lysine N-methyltransferase 2C-like	20201124	-
9606	107985801	LOC107985801	-	-	Ensembl:ENSG00000237308	2	2q11.1	tripartite motif-containing protein 51-like	pseudo	-	-	-	-	20201124	-
9606	107985802	LOC107985802	-	-	-	2	2q12.3	cytochrome c oxidase subunit 7B, mitochondrial pseudogene	pseudo	-	-	-	-	20201124	-
9606	107985803	LOC107985803	-	-	-	2	2q14.3	uncharacterized LOC107985803	pseudo	-	-	-	-	20201124	-
9606	107985804	LOC107985804	-	-	-	2	2q21.2	uncharacterized LOC107985804	pseudo	-	-	-	-	20201124	-
9606	107985805	LOC107985805	-	-	-	2	2q31.1	sine oculis-binding protein homolog	protein-coding	-	-	-	sine oculis-binding protein homolog	20201124	-
9606	107985806	LINC01866	-	-	HGNC:HGNC:52685	2	2p24.2	long intergenic non-protein coding RNA 1866	ncRNA	LINC01866	long intergenic non-protein coding RNA 1866	O	-	20201124	-
9606	107985807	LOC107985807	-	-	-	2	2p24.1	uncharacterized LOC107985807	ncRNA	-	-	-	-	20201124	-
9606	107985808	LOC107985808	-	-	-	2	2p22.3	uncharacterized LOC107985808	ncRNA	-	-	-	-	20201124	-
9606	107985809	LOC107985809	-	-	-	2	2p21	uncharacterized LOC107985809	ncRNA	-	-	-	-	20201124	-
9606	107985810	LOC107985810	-	-	-	2	2p16.3	uncharacterized LOC107985810	ncRNA	-	-	-	-	20201124	-
9606	107985811	LOC107985811	-	-	-	2	2p16.1	uncharacterized LOC107985811	ncRNA	-	-	-	-	20201124	-
9606	107985812	LOC107985812	-	-	-	2	2p14	uncharacterized LOC107985812	ncRNA	-	-	-	-	20201124	-
9606	107985813	RPL38P6	-	-	HGNC:HGNC:54608	2	2p11.2	RPL38 pseudogene 6	pseudo	RPL38P6	RPL38 pseudogene 6	O	-	20201124	-
9606	107985814	LOC107985814	-	-	-	2	2q11.2	uncharacterized LOC107985814	ncRNA	-	-	-	-	20201124	-
9606	107985815	LOC107985815	-	-	-	2	2q14.2	uncharacterized LOC107985815	ncRNA	-	-	-	-	20201124	-
9606	107985816	LINC01956	-	-	HGNC:HGNC:52777	2	2q14.2	long intergenic non-protein coding RNA 1956	ncRNA	LINC01956	long intergenic non-protein coding RNA 1956	O	-	20180408	-
9606	107985817	LOC107985817	-	-	-	2	2q14.2	uncharacterized LOC107985817	ncRNA	-	-	-	-	20201124	-
9606	107985818	LINC01826	-	lnc-MKI67IP-3	HGNC:HGNC:52632|Ensembl:ENSG00000232740	2	2q14.3	long intergenic non-protein coding RNA 1826	ncRNA	LINC01826	long intergenic non-protein coding RNA 1826	O	-	20201124	-
9606	107985819	LOC107985819	-	-	-	2	2q14.3	uncharacterized LOC107985819	ncRNA	-	-	-	-	20201124	-
9606	107985820	LOC107985820	-	-	Ensembl:ENSG00000228400	2	2q14.3	uncharacterized LOC107985820	ncRNA	-	-	-	-	20201124	-
9606	107985821	LOC107985821	-	-	-	2	2q22.1	uncharacterized LOC107985821	ncRNA	-	-	-	-	20201124	-
9606	107985822	LOC107985822	-	-	-	2	2q22.1	uncharacterized LOC107985822	ncRNA	-	-	-	-	20201124	-
9606	107985823	LOC107985823	-	-	-	2	2q22.2	uncharacterized LOC107985823	ncRNA	-	-	-	-	20201124	-
9606	107985824	LOC107985824	-	-	-	2	2q22.3	uncharacterized LOC107985824	ncRNA	-	-	-	-	20201124	-
9606	107985825	LOC107985825	-	-	-	2	2q23.3	uncharacterized LOC107985825	ncRNA	-	-	-	-	20201124	-
9606	107985826	LOC107985826	-	-	-	2	2q23.3	uncharacterized LOC107985826	ncRNA	-	-	-	-	20201124	-
9606	107985827	LOC107985827	-	-	-	2	2q23.3	uncharacterized LOC107985827	ncRNA	-	-	-	-	20201124	-
9606	107985828	LOC107985828	-	-	-	2	2q24.1	uncharacterized LOC107985828	ncRNA	-	-	-	-	20201124	-
9606	107985829	LOC107985829	-	-	-	2	2q24.3	uncharacterized LOC107985829	ncRNA	-	-	-	-	20201124	-
9606	107985830	LOC107985830	-	-	-	2	2q31.1	uncharacterized LOC107985830	ncRNA	-	-	-	-	20201124	-
9606	107985831	LOC107985831	-	-	-	2	2q31.3	uncharacterized LOC107985831	ncRNA	-	-	-	-	20201124	-
9606	107985832	LOC107985832	-	-	-	2	2q32.1	uncharacterized LOC107985832	ncRNA	-	-	-	-	20201124	-
9606	107985833	LOC107985833	-	-	-	2	2q32.3	uncharacterized LOC107985833	ncRNA	-	-	-	-	20201124	-
9606	107985834	SEC61GP1	-	-	HGNC:HGNC:54783	2	2q32.3	SEC61G pseudogene 1	pseudo	SEC61GP1	SEC61G pseudogene 1	O	-	20201124	-
9606	107985835	LOC107985835	-	-	-	2	2q35	uncharacterized LOC107985835	ncRNA	-	-	-	-	20201124	-
9606	107985836	LOC107985836	-	-	-	2	2q37.3	uncharacterized LOC107985836	ncRNA	-	-	-	-	20201124	-
9606	107985838	LOC107985838	-	-	-	2	2p25.3	uncharacterized LOC107985838	ncRNA	-	-	-	-	20201124	-
9606	107985839	LOC107985839	-	-	-	2	2p25.3	uncharacterized LOC107985839	ncRNA	-	-	-	-	20201124	-
9606	107985840	LOC107985840	-	-	-	2	2p25.3	uncharacterized LOC107985840	ncRNA	-	-	-	-	20201124	-
9606	107985841	LOC107985841	-	-	-	2	2p25.3	uncharacterized LOC107985841	ncRNA	-	-	-	-	20201124	-
9606	107985842	LOC107985842	-	-	-	2	2p25.2	uncharacterized LOC107985842	ncRNA	-	-	-	-	20201124	-
9606	107985843	LOC107985843	-	-	-	2	2p25.2	uncharacterized LOC107985843	ncRNA	-	-	-	-	20201124	-
9606	107985844	LINC01824	-	-	HGNC:HGNC:52630	2	2p25.2	long intergenic non-protein coding RNA 1824	ncRNA	LINC01824	long intergenic non-protein coding RNA 1824	O	-	20201124	-
9606	107985845	LOC107985845	-	-	-	2	2p25.2	uncharacterized LOC107985845	ncRNA	-	-	-	-	20201124	-
9606	107985846	LOC107985846	-	-	-	2	2p25.1	cyclin-dependent kinase 2-associated protein 1 pseudogene	pseudo	-	-	-	-	20201124	-
9606	107985847	LOC107985847	-	-	-	2	2p25.1	uncharacterized LOC107985847	ncRNA	-	-	-	-	20201124	-
9606	107985848	LOC107985848	-	-	-	2	2p25.1	uncharacterized LOC107985848	ncRNA	-	-	-	-	20201124	-
9606	107985849	LOC107985849	-	-	-	2	2p25.1	uncharacterized LOC107985849	ncRNA	-	-	-	-	20201124	-
9606	107985850	LOC107985850	-	-	-	2	2p25.1	uncharacterized LOC107985850	ncRNA	-	-	-	-	20201124	-
9606	107985851	LOC107985851	-	-	-	2	2p25.1	uncharacterized LOC107985851	ncRNA	-	-	-	-	20201124	-
9606	107985852	LOC107985852	-	-	-	2	2p25.1	uncharacterized LOC107985852	ncRNA	-	-	-	-	20201124	-
9606	107985853	LOC107985853	-	-	-	2	2p24.3	uncharacterized LOC107985853	ncRNA	-	-	-	-	20201124	-
9606	107985854	LOC107985854	-	-	-	2	2p24.3	uncharacterized LOC107985854	ncRNA	-	-	-	-	20201124	-
9606	107985855	LOC107985855	-	-	-	2	2p24.3	uncharacterized LOC107985855	ncRNA	-	-	-	-	20201124	-
9606	107985856	LOC107985856	-	-	-	2	2p24.1	uncharacterized LOC107985856	ncRNA	-	-	-	-	20201124	-
9606	107985857	LOC107985857	-	-	-	2	2p24.1	uncharacterized LOC107985857	ncRNA	-	-	-	-	20201124	-
9606	107985858	LOC107985858	-	-	-	2	2p24.1	uncharacterized LOC107985858	ncRNA	-	-	-	-	20201124	-
9606	107985859	LOC107985859	-	-	-	2	2p24.1	uncharacterized LOC107985859	ncRNA	-	-	-	-	20201124	-
9606	107985861	LOC107985861	-	-	-	2	2p23.1	uncharacterized LOC107985861	ncRNA	-	-	-	-	20201124	-
9606	107985862	LOC107985862	-	-	-	2	2p23.1	uncharacterized LOC107985862	ncRNA	-	-	-	-	20201124	-
9606	107985863	LOC107985863	-	-	-	2	2p23.1	uncharacterized LOC107985863	ncRNA	-	-	-	-	20201124	-
9606	107985864	LOC107985864	-	-	-	2	2p22.3	uncharacterized LOC107985864	ncRNA	-	-	-	-	20201124	-
9606	107985865	LOC107985865	-	-	-	2	2p22.3	uncharacterized LOC107985865	ncRNA	-	-	-	-	20201124	-
9606	107985866	LOC107985866	-	-	-	2	2p22.3	uncharacterized LOC107985866	ncRNA	-	-	-	-	20201124	-
9606	107985868	LOC107985868	-	-	-	2	2p22.2	uncharacterized LOC107985868	ncRNA	-	-	-	-	20201124	-
9606	107985869	LOC107985869	-	-	-	2	2p22.2	uncharacterized LOC107985869	ncRNA	-	-	-	-	20201124	-
9606	107985870	LOC107985870	-	-	-	2	2p22.2	uncharacterized LOC107985870	ncRNA	-	-	-	-	20201124	-
9606	107985871	LOC107985871	-	-	-	2	2p22.2	uncharacterized LOC107985871	ncRNA	-	-	-	-	20201124	-
9606	107985872	LOC107985872	-	-	-	2	2p22.2	uncharacterized LOC107985872	ncRNA	-	-	-	-	20201124	-
9606	107985873	LOC107985873	-	-	-	2	2p21	uncharacterized LOC107985873	ncRNA	-	-	-	-	20201124	-
9606	107985874	LOC107985874	-	-	-	2	2p21	uncharacterized LOC107985874	ncRNA	-	-	-	-	20201124	-
9606	107985875	LOC107985875	-	-	-	2	2p21	uncharacterized LOC107985875	ncRNA	-	-	-	-	20201124	-
9606	107985876	LOC107985876	-	-	-	2	2p21	uncharacterized LOC107985876	protein-coding	-	-	-	uncharacterized protein LOC107985876	20201124	-
9606	107985877	LOC107985877	-	-	-	2	2p21	uncharacterized LOC107985877	ncRNA	-	-	-	-	20201124	-
9606	107985878	LOC107985878	-	-	-	2	2p21	uncharacterized LOC107985878	ncRNA	-	-	-	-	20201124	-
9606	107985879	LINC01833	-	K21.1|RP11-89	HGNC:HGNC:52644|Ensembl:ENSG00000259439	2	2p21	long intergenic non-protein coding RNA 1833	ncRNA	LINC01833	long intergenic non-protein coding RNA 1833	O	-	20201124	-
9606	107985880	LOC107985880	-	-	-	2	2p21	uncharacterized LOC107985880	ncRNA	-	-	-	-	20201124	-
9606	107985882	LOC107985882	-	-	-	2	2p21	uncharacterized LOC107985882	ncRNA	-	-	-	-	20201124	-
9606	107985883	LOC107985883	-	-	-	2	2p16.2	uncharacterized LOC107985883	ncRNA	-	-	-	-	20201124	-
9606	107985885	PPP4R3B-DT	-	-	HGNC:HGNC:55209	2	2p16.1	PPP4R3B divergent transcript	ncRNA	PPP4R3B-DT	PPP4R3B divergent transcript	O	-	20201124	-
9606	107985886	LOC107985886	-	-	-	2	2p16.1	uncharacterized LOC107985886	ncRNA	-	-	-	-	20201124	-
9606	107985888	LOC107985888	-	-	-	2	2p14	uncharacterized LOC107985888	ncRNA	-	-	-	-	20201124	-
9606	107985889	LOC107985889	-	-	-	2	2p14	uncharacterized LOC107985889	ncRNA	-	-	-	-	20201124	-
9606	107985890	LOC107985890	-	-	-	2	2p14	uncharacterized LOC107985890	ncRNA	-	-	-	-	20201124	-
9606	107985891	LOC107985891	-	-	-	2	2p14	uncharacterized LOC107985891	ncRNA	-	-	-	-	20201124	-
9606	107985892	LOC107985892	-	-	-	2	2p14	uncharacterized LOC107985892	ncRNA	-	-	-	-	20201124	-
9606	107985893	LINC01888	-	-	HGNC:HGNC:52707	2	2p13.3	long intergenic non-protein coding RNA 1888	ncRNA	LINC01888	long intergenic non-protein coding RNA 1888	O	-	20201124	-
9606	107985894	LOC107985894	-	-	-	2	2p13.3	uncharacterized LOC107985894	ncRNA	-	-	-	-	20201124	-
9606	107985895	LOC107985895	-	-	-	2	2p13.3	uncharacterized LOC107985895	ncRNA	-	-	-	-	20201124	-
9606	107985896	LOC107985896	-	-	-	2	2p13.2	uncharacterized LOC107985896	protein-coding	-	-	-	uncharacterized protein LOC107985896	20201124	-
9606	107985897	LOC107985897	-	-	-	2	2p13.2	uncharacterized LOC107985897	ncRNA	-	-	-	-	20201124	-
9606	107985898	LOC107985898	-	-	-	2	2p13.1	uncharacterized LOC107985898	ncRNA	-	-	-	-	20201124	-
9606	107985900	LOC107985900	-	-	-	2	2p12	uncharacterized LOC107985900	ncRNA	-	-	-	-	20201124	-
9606	107985902	LOC107985902	-	-	-	2	2p12	uncharacterized LOC107985902	ncRNA	-	-	-	-	20201124	-
9606	107985903	LOC107985903	-	-	-	2	2p12	uncharacterized LOC107985903	ncRNA	-	-	-	-	20201124	-
9606	107985904	LOC107985904	-	-	-	2	2p12	uncharacterized LOC107985904	ncRNA	-	-	-	-	20201124	-
9606	107985905	LOC107985905	-	-	-	2	2p11.2	uncharacterized LOC107985905	ncRNA	-	-	-	-	20201124	-
9606	107985906	LOC107985906	-	-	-	2	2p11.2	uncharacterized LOC107985906	ncRNA	-	-	-	-	20201124	-
9606	107985907	SNRPEP11	-	-	HGNC:HGNC:54746	2	2p11.2	SNRPE pseudogene 11	pseudo	SNRPEP11	SNRPE pseudogene 11	O	small nuclear ribonucleoprotein E pseudogene	20201124	-
9606	107985908	LOC107985908	-	-	-	2	2p11.2	uncharacterized LOC107985908	ncRNA	-	-	-	-	20201124	-
9606	107985909	LOC107985909	-	-	-	2	2p11.2	uncharacterized LOC107985909	ncRNA	-	-	-	-	20201124	-
9606	107985910	LOC107985910	-	-	-	2	2p11.2	uncharacterized LOC107985910	ncRNA	-	-	-	-	20201124	-
9606	107985911	LOC107985911	-	-	Ensembl:ENSG00000283196	2	2p11.2	lymphocyte specific protein 1 pseudogene	pseudo	-	-	-	-	20201124	-
9606	107985915	LOC107985915	-	-	-	2	2q11.1	uncharacterized LOC107985915	ncRNA	-	-	-	-	20201124	-
9606	107985916	LOC107985916	-	-	-	2	2q11.1	uncharacterized LOC107985916	ncRNA	-	-	-	-	20201124	-
9606	107985917	LOC107985917	-	-	-	2	2q11.1	tripartite motif-containing protein 51 pseudogene	pseudo	-	-	-	-	20201124	-
9606	107985920	LOC107985920	-	-	-	2	2q11.2	uncharacterized LOC107985920	ncRNA	-	-	-	-	20201124	-
9606	107985921	LOC107985921	-	-	-	2	2q11.2	uncharacterized LOC107985921	ncRNA	-	-	-	-	20201124	-
9606	107985922	LOC107985922	-	-	-	2	2q11.2	uncharacterized LOC107985922	ncRNA	-	-	-	-	20201124	-
9606	107985923	LOC107985923	-	-	-	2	2q11.2	uncharacterized LOC107985923	ncRNA	-	-	-	-	20201124	-
9606	107985924	LINC01868	-	-	HGNC:HGNC:52688	2	2q11.2	long intergenic non-protein coding RNA 1868	ncRNA	LINC01868	long intergenic non-protein coding RNA 1868	O	-	20201124	-
9606	107985925	LINC01870	-	-	HGNC:HGNC:52689	2	2q11.2	long intergenic non-protein coding RNA 1870	ncRNA	LINC01870	long intergenic non-protein coding RNA 1870	O	-	20201124	-
9606	107985926	LOC107985926	-	-	-	2	2q11.2	uncharacterized LOC107985926	ncRNA	-	-	-	-	20201124	-
9606	107985927	LOC107985927	-	-	-	2	2q12.1	uncharacterized LOC107985927	ncRNA	-	-	-	-	20201124	-
9606	107985928	LINC01965	-	-	HGNC:HGNC:52790	2	2q12.1	long intergenic non-protein coding RNA 1965	ncRNA	LINC01965	long intergenic non-protein coding RNA 1965	O	-	20201124	-
9606	107985929	LOC107985929	-	-	-	2	2q12.2	uncharacterized LOC107985929	ncRNA	-	-	-	-	20201124	-
9606	107985930	LOC107985930	-	-	-	2	2q12.2	uncharacterized LOC107985930	ncRNA	-	-	-	-	20201124	-
9606	107985931	LOC107985931	-	-	-	2	2q12.2	anaphase-promoting complex subunit 1-like	protein-coding	-	-	-	anaphase-promoting complex subunit 1-like	20201124	-
9606	107985933	LOC107985933	-	-	-	2	2q13	uncharacterized LOC107985933	ncRNA	-	-	-	-	20201124	-
9606	107985934	LOC107985934	-	-	-	2	2q14.1	uncharacterized LOC107985934	ncRNA	-	-	-	-	20201124	-
9606	107985936	LOC107985936	-	-	-	2	2q14.1	uncharacterized LOC107985936	ncRNA	-	-	-	-	20201124	-
9606	107985937	LOC107985937	-	-	-	2	2q14.1	uncharacterized LOC107985937	ncRNA	-	-	-	-	20201124	-
9606	107985938	LOC107985938	-	-	-	2	2q14.1	uncharacterized LOC107985938	ncRNA	-	-	-	-	20201124	-
9606	107985939	LOC107985939	-	-	-	2	2q14.1	uncharacterized LOC107985939	ncRNA	-	-	-	-	20201124	-
9606	107985940	LOC107985940	-	-	-	2	2q14.1	uncharacterized LOC107985940	ncRNA	-	-	-	-	20201124	-
9606	107985941	LOC107985941	-	-	-	2	2q14.2	uncharacterized LOC107985941	ncRNA	-	-	-	-	20201124	-
9606	107985942	CLASP1-AS1	-	-	HGNC:HGNC:55328	2	2q14.2	CLASP1 antisense RNA 1	ncRNA	CLASP1-AS1	CLASP1 antisense RNA 1	O	-	20201124	-
9606	107985943	LOC107985943	-	-	-	2	2q14.3	uncharacterized LOC107985943	ncRNA	-	-	-	-	20201124	-
9606	107985944	LOC107985944	-	-	-	2	2q14.3	uncharacterized LOC107985944	ncRNA	-	-	-	-	20201124	-
9606	107985945	LOC107985945	-	-	-	2	2q21.1	uncharacterized LOC107985945	ncRNA	-	-	-	-	20201124	-
9606	107985946	LOC107985946	-	-	-	2	2q21.3	uncharacterized LOC107985946	ncRNA	-	-	-	-	20201124	-
9606	107985947	LOC107985947	-	-	-	2	2q22.1	uncharacterized LOC107985947	ncRNA	-	-	-	-	20201124	-
9606	107985948	LOC107985948	-	-	-	2	2q22.1	uncharacterized LOC107985948	ncRNA	-	-	-	-	20201124	-
9606	107985949	LOC107985949	-	-	-	2	2q22.2	uncharacterized LOC107985949	ncRNA	-	-	-	-	20201124	-
9606	107985950	LOC107985950	-	-	-	2	2q23.3	uncharacterized LOC107985950	ncRNA	-	-	-	-	20201124	-
9606	107985951	LINC01850	-	-	HGNC:HGNC:52666	2	2q23.3	long intergenic non-protein coding RNA 1850	ncRNA	LINC01850	long intergenic non-protein coding RNA 1850	O	-	20201124	-
9606	107985952	LOC107985952	-	-	-	2	2q24.1	uncharacterized LOC107985952	ncRNA	-	-	-	-	20201124	-
9606	107985953	LOC107985953	-	-	Ensembl:ENSG00000286679	2	2q24.1	uncharacterized LOC107985953	ncRNA	-	-	-	-	20201124	-
9606	107985955	LOC107985955	-	-	-	2	2q24.1	uncharacterized LOC107985955	ncRNA	-	-	-	-	20201124	-
9606	107985957	LOC107985957	-	-	-	2	2q24.3	uncharacterized LOC107985957	ncRNA	-	-	-	-	20201124	-
9606	107985958	LOC107985958	-	-	-	2	2q24.3	uncharacterized LOC107985958	ncRNA	-	-	-	-	20201124	-
9606	107985959	LOC107985959	-	-	-	2	2q24.3	uncharacterized LOC107985959	ncRNA	-	-	-	-	20201124	-
9606	107985960	LOC107985960	-	-	-	2	2q31.1	uncharacterized LOC107985960	ncRNA	-	-	-	-	20201124	-
9606	107985961	LOC107985961	-	-	-	2	2q31.1	uncharacterized LOC107985961	ncRNA	-	-	-	-	20201124	-
9606	107985962	LOC107985962	-	-	-	2	2q31.1	uncharacterized LOC107985962	ncRNA	-	-	-	-	20201124	-
9606	107985963	LOC107985963	-	-	-	2	2q31.1	thymosin beta-4 pseudogene	pseudo	-	-	-	-	20201124	-
9606	107985965	LOC107985965	-	-	-	2	2q31.1	uncharacterized LOC107985965	ncRNA	-	-	-	-	20201124	-
9606	107985966	LOC107985966	-	-	-	2	2q31.1	uncharacterized LOC107985966	ncRNA	-	-	-	-	20201124	-
9606	107985967	LOC107985967	-	-	-	2	2q31.3	uncharacterized LOC107985967	ncRNA	-	-	-	-	20201124	-
9606	107985968	LOC107985968	-	-	-	2	2q32.1	uncharacterized LOC107985968	ncRNA	-	-	-	-	20201124	-
9606	107985969	LOC107985969	-	-	-	2	2q32.3	uncharacterized LOC107985969	ncRNA	-	-	-	-	20201124	-
9606	107985970	LINC01825	-	-	HGNC:HGNC:52631	2	2q32.3	long intergenic non-protein coding RNA 1825	ncRNA	LINC01825	long intergenic non-protein coding RNA 1825	O	-	20180331	-
9606	107985972	LOC107985972	-	-	-	2	2q32.3	uncharacterized LOC107985972	ncRNA	-	-	-	-	20201124	-
9606	107985976	LOC107985976	-	-	-	2	2q33.1	uncharacterized LOC107985976	ncRNA	-	-	-	-	20201124	-
9606	107985977	LOC107985977	-	-	-	2	2q34	uncharacterized LOC107985977	ncRNA	-	-	-	-	20201124	-
9606	107985978	LOC107985978	-	-	-	2	2q34	uncharacterized LOC107985978	ncRNA	-	-	-	-	20201124	-
9606	107985979	LOC107985979	-	-	-	2	2q34	uncharacterized LOC107985979	ncRNA	-	-	-	-	20201124	-
9606	107985980	LOC107985980	-	-	-	2	2q34	uncharacterized LOC107985980	ncRNA	-	-	-	-	20201124	-
9606	107985981	LOC107985981	-	-	-	2	2q34	uncharacterized LOC107985981	ncRNA	-	-	-	-	20201124	-
9606	107985982	LOC107985982	-	-	-	2	2q35	cytochrome c oxidase subunit NDUFA4 pseudogene	pseudo	-	-	-	-	20201124	-
9606	107985983	LOC107985983	-	-	-	2	2q35	uncharacterized LOC107985983	ncRNA	-	-	-	-	20201124	-
9606	107985984	LOC107985984	-	-	-	2	2q35	uncharacterized LOC107985984	ncRNA	-	-	-	-	20201124	-
9606	107985985	SMARCAL1-AS1	-	-	HGNC:HGNC:40555	2	2q35	SMARCAL1 antisense RNA 1	ncRNA	SMARCAL1-AS1	SMARCAL1 antisense RNA 1	O	-	20201124	-
9606	107985986	LOC107985986	-	-	-	2	2q35	uncharacterized LOC107985986	ncRNA	-	-	-	-	20201124	-
9606	107985987	LOC107985987	-	-	-	2	2q35	uncharacterized LOC107985987	ncRNA	-	-	-	-	20201124	-
9606	107985988	LOC107985988	-	-	-	2	2q36.1	uncharacterized LOC107985988	ncRNA	-	-	-	-	20201124	-
9606	107985989	LOC107985989	-	-	-	2	2q36.1	uncharacterized LOC107985989	ncRNA	-	-	-	-	20201124	-
9606	107985990	LOC107985990	-	-	-	2	2q36.1	uncharacterized LOC107985990	ncRNA	-	-	-	-	20201124	-
9606	107985991	LOC107985991	-	-	-	2	2q36.1	uncharacterized LOC107985991	ncRNA	-	-	-	-	20201124	-
9606	107985992	LOC107985992	-	-	-	2	2q36.3	uncharacterized LOC107985992	ncRNA	-	-	-	-	20201124	-
9606	107985993	LOC107985993	-	-	-	2	2q36.3	uncharacterized LOC107985993	ncRNA	-	-	-	-	20201124	-
9606	107985994	LOC107985994	-	-	-	2	2q36.3	uncharacterized LOC107985994	ncRNA	-	-	-	-	20201124	-
9606	107985995	LOC107985995	-	-	-	2	2q36.3-q37.1	uncharacterized LOC107985995	ncRNA	-	-	-	-	20201124	-
9606	107985996	LOC107985996	-	-	-	2	2q36.3	uncharacterized LOC107985996	ncRNA	-	-	-	-	20201124	-
9606	107985997	LOC107985997	-	-	-	2	2q37.1	uncharacterized LOC107985997	ncRNA	-	-	-	-	20201124	-
9606	107985998	LOC107985998	-	-	-	2	2q37.1	uncharacterized LOC107985998	ncRNA	-	-	-	-	20201124	-
9606	107985999	LOC107985999	-	-	-	2	2q37.1	uncharacterized LOC107985999	ncRNA	-	-	-	-	20201124	-
9606	107986000	LOC107986000	-	-	-	2	2q37.2	uncharacterized LOC107986000	ncRNA	-	-	-	-	20201124	-
9606	107986001	LOC107986001	-	-	-	2	2q37.3	uncharacterized LOC107986001	ncRNA	-	-	-	-	20201124	-
9606	107986002	LOC107986002	-	-	-	2	2q37.3	uncharacterized LOC107986002	ncRNA	-	-	-	-	20201124	-
9606	107986003	LOC107986003	-	-	-	2	2q37.3	uncharacterized LOC107986003	ncRNA	-	-	-	-	20201124	-
9606	107986004	LOC107986004	-	-	-	2	2q37.3	uncharacterized LOC107986004	protein-coding	-	-	-	uncharacterized protein LOC107986004	20201124	-
9606	107986007	LOC107986007	-	-	-	3	3p26.2	uncharacterized LOC107986007	ncRNA	-	-	-	-	20201124	-
9606	107986008	LOC107986008	-	-	-	3	3p26.1	uncharacterized LOC107986008	ncRNA	-	-	-	-	20201124	-
9606	107986009	LOC107986009	-	-	-	3	3p25.3	uncharacterized LOC107986009	ncRNA	-	-	-	-	20201124	-
9606	107986010	LOC107986010	-	-	-	3	3p25.3	uncharacterized LOC107986010	ncRNA	-	-	-	-	20201124	-
9606	107986011	LOC107986011	-	-	-	3	3p24.2	uncharacterized LOC107986011	ncRNA	-	-	-	-	20201124	-
9606	107986012	LOC107986012	-	-	-	3	3p24.1	uncharacterized LOC107986012	ncRNA	-	-	-	-	20201124	-
9606	107986013	LOC107986013	-	-	-	3	3p24.1	uncharacterized LOC107986013	ncRNA	-	-	-	-	20201124	-
9606	107986014	PPIAP71	-	-	HGNC:HGNC:53695	3	3p14.2	peptidylprolyl isomerase A pseudogene 71	pseudo	PPIAP71	peptidylprolyl isomerase A pseudogene 71	O	-	20201124	-
9606	107986015	LOC107986015	-	-	-	3	3p14.2	uncharacterized LOC107986015	ncRNA	-	-	-	-	20201124	-
9606	107986016	LOC107986016	-	-	-	3	3p14.2	uncharacterized LOC107986016	ncRNA	-	-	-	-	20201124	-
9606	107986017	LOC107986017	-	-	-	3	3p14.1	uncharacterized LOC107986017	ncRNA	-	-	-	-	20201124	-
9606	107986018	LOC107986018	-	-	-	3	3p14.1	uncharacterized LOC107986018	ncRNA	-	-	-	-	20201124	-
9606	107986019	LOC107986019	-	-	-	3	3p14.1	uncharacterized LOC107986019	ncRNA	-	-	-	-	20201124	-
9606	107986020	LOC107986020	-	-	-	3	3p12.3	uncharacterized LOC107986020	ncRNA	-	-	-	-	20201124	-
9606	107986021	LOC107986021	-	-	-	3	3q13.12	uncharacterized LOC107986021	ncRNA	-	-	-	-	20201124	-
9606	107986022	LOC107986022	-	-	-	3	3q13.32	uncharacterized LOC107986022	ncRNA	-	-	-	-	20201124	-
9606	107986023	LOC107986023	-	-	-	3	3q22.1	uncharacterized LOC107986023	ncRNA	-	-	-	-	20201124	-
9606	107986024	LOC107986024	-	-	-	3	3q22.1	uncharacterized LOC107986024	ncRNA	-	-	-	-	20201124	-
9606	107986025	LOC107986025	-	-	-	3	3q22.1	uncharacterized LOC107986025	ncRNA	-	-	-	-	20201124	-
9606	107986027	LOC107986027	-	-	-	3	3q26.31	uncharacterized LOC107986027	ncRNA	-	-	-	-	20201124	-
9606	107986028	LOC107986028	-	-	-	3	3q29	uncharacterized LOC107986028	ncRNA	-	-	-	-	20201124	-
9606	107986029	LOC107986029	-	-	-	3	3q29	uncharacterized LOC107986029	ncRNA	-	-	-	-	20201124	-
9606	107986031	LOC107986031	-	-	-	3	3q29	uncharacterized LOC107986031	ncRNA	-	-	-	-	20201124	-
9606	107986032	LOC107986032	-	-	Ensembl:ENSG00000234073	3	3p22.2	chromobox protein homolog 3 pseudogene	pseudo	-	-	-	-	20201124	-
9606	107986033	LOC107986033	-	-	-	3	3p13	U2 snRNP-associated SURP motif-containing protein pseudogene	pseudo	-	-	-	-	20201124	-
9606	107986034	KIAA1143P2	-	-	HGNC:HGNC:54594|Ensembl:ENSG00000232766	3	3p24.1	KIAA1143 pseudogene 2	pseudo	KIAA1143P2	KIAA1143 pseudogene 2	O	-	20201124	-
9606	107986035	LOC107986035	-	-	-	3	3p21.31	basic proline-rich protein-like	protein-coding	-	-	-	basic proline-rich protein-like	20201124	-
9606	107986036	LOC107986036	-	-	-	3	3p14.1	transcription elongation factor A protein-like 8	pseudo	-	-	-	-	20201124	-
9606	107986039	LOC107986039	-	-	Ensembl:ENSG00000242036	3	3q26.2	cytochrome c, somatic pseudogene	pseudo	-	-	-	-	20201124	-
9606	107986040	LOC107986040	-	-	-	3	3p26.3	uncharacterized LOC107986040	ncRNA	-	-	-	-	20201124	-
9606	107986041	LINC01967	-	-	HGNC:HGNC:52793	3	3p24.1	long intergenic non-protein coding RNA 1967	ncRNA	LINC01967	long intergenic non-protein coding RNA 1967	O	-	20201124	-
9606	107986042	LOC107986042	-	-	-	3	3p22.2	uncharacterized LOC107986042	ncRNA	-	-	-	-	20201124	-
9606	107986043	LOC107986043	-	-	-	3	3p14.2	uncharacterized LOC107986043	ncRNA	-	-	-	-	20201124	-
9606	107986044	LOC107986044	-	-	-	3	3q21.3	uncharacterized LOC107986044	ncRNA	-	-	-	-	20201124	-
9606	107986045	LOC107986045	-	-	-	3	3q24	uncharacterized LOC107986045	ncRNA	-	-	-	-	20201124	-
9606	107986046	LINC01998	-	-	HGNC:HGNC:52832|Ensembl:ENSG00000243321	3	3q25.1	long intergenic non-protein coding RNA 1998	ncRNA	LINC01998	long intergenic non-protein coding RNA 1998	O	-	20201124	-
9606	107986047	LOC107986047	-	-	-	3	3q25.1	uncharacterized LOC107986047	ncRNA	-	-	-	-	20201124	-
9606	107986048	LOC107986048	-	-	-	3	3q26.1	uncharacterized LOC107986048	ncRNA	-	-	-	-	20201124	-
9606	107986049	LOC107986049	-	-	-	3	3q26.1	uncharacterized LOC107986049	ncRNA	-	-	-	-	20201124	-
9606	107986050	LOC107986050	-	-	-	3	3q26.1	uncharacterized LOC107986050	ncRNA	-	-	-	-	20201124	-
9606	107986051	LOC107986051	-	-	-	3	3q26.2	uncharacterized LOC107986051	ncRNA	-	-	-	-	20201124	-
9606	107986052	LOC107986052	-	-	-	3	3q26.31	uncharacterized LOC107986052	ncRNA	-	-	-	-	20201124	-
9606	107986053	LOC107986053	-	-	-	3	3q26.32	uncharacterized LOC107986053	ncRNA	-	-	-	-	20201124	-
9606	107986054	LOC107986054	-	-	-	3	3q26.33	uncharacterized LOC107986054	ncRNA	-	-	-	-	20201124	-
9606	107986055	LOC107986055	-	-	-	3	3q27.2	uncharacterized LOC107986055	ncRNA	-	-	-	-	20201124	-
9606	107986056	LOC107986056	-	-	-	3	3q29	uncharacterized LOC107986056	ncRNA	-	-	-	-	20201124	-
9606	107986057	LOC107986057	-	-	-	3	3p26.3	uncharacterized LOC107986057	ncRNA	-	-	-	-	20201124	-
9606	107986058	LOC107986058	-	-	-	3	3p26.3	uncharacterized LOC107986058	ncRNA	-	-	-	-	20201124	-
9606	107986059	LOC107986059	-	-	-	3	3p26.3	uncharacterized LOC107986059	ncRNA	-	-	-	-	20201124	-
9606	107986061	LOC107986061	-	-	-	3	3p25.3	uncharacterized LOC107986061	ncRNA	-	-	-	-	20201124	-
9606	107986063	XPC-AS1	-	-	HGNC:HGNC:55014	3	3p25.1	XPC antisense RNA 1	ncRNA	XPC-AS1	XPC antisense RNA 1	O	-	20201124	-
9606	107986064	LOC107986064	-	-	-	3	3p25.1	uncharacterized LOC107986064	ncRNA	-	-	-	-	20201124	-
9606	107986065	LOC107986065	-	-	-	3	3p25.1-p24.3	uncharacterized LOC107986065	ncRNA	-	-	-	-	20201124	-
9606	107986066	LOC107986066	-	-	-	3	3p24.3	uncharacterized LOC107986066	ncRNA	-	-	-	-	20201124	-
9606	107986067	LOC107986067	-	-	-	3	3p24.3	uncharacterized LOC107986067	ncRNA	-	-	-	-	20201124	-
9606	107986068	LOC107986068	-	-	-	3	3p24.3	uncharacterized LOC107986068	ncRNA	-	-	-	-	20201124	-
9606	107986069	LOC107986069	-	-	-	3	3p24.3	uncharacterized LOC107986069	ncRNA	-	-	-	-	20201124	-
9606	107986070	LOC107986070	-	-	-	3	3p24.2	uncharacterized LOC107986070	ncRNA	-	-	-	-	20201124	-
9606	107986071	LOC107986071	-	-	-	3	3p24.1	uncharacterized LOC107986071	ncRNA	-	-	-	-	20201124	-
9606	107986072	LOC107986072	-	-	-	3	3p22.3	uncharacterized LOC107986072	ncRNA	-	-	-	-	20201124	-
9606	107986073	LOC107986073	-	-	-	3	3p22.3	uncharacterized LOC107986073	ncRNA	-	-	-	-	20201124	-
9606	107986075	LOC107986075	-	-	-	3	3p22.1	uncharacterized LOC107986075	ncRNA	-	-	-	-	20201124	-
9606	107986076	LOC107986076	-	-	-	3	3p22.1	rRNA-processing protein FCF1 homolog pseudogene	pseudo	-	-	-	-	20201124	-
9606	107986077	LOC107986077	-	-	-	3	3p22.1	uncharacterized LOC107986077	ncRNA	-	-	-	-	20201124	-
9606	107986079	LOC107986079	-	-	-	3	3p22.1	uncharacterized LOC107986079	ncRNA	-	-	-	-	20201124	-
9606	107986080	LOC107986080	-	-	-	3	3p22.1	uncharacterized LOC107986080	ncRNA	-	-	-	-	20201124	-
9606	107986081	LOC107986081	-	-	-	3	3p21.33	uncharacterized LOC107986081	ncRNA	-	-	-	-	20201124	-
9606	107986082	LOC107986082	-	-	-	3	3p21.31	uncharacterized LOC107986082	ncRNA	-	-	-	-	20201124	-
9606	107986083	LOC107986083	-	-	-	3	3p21.31	uncharacterized LOC107986083	ncRNA	-	-	-	-	20201124	-
9606	107986084	LOC107986084	-	-	-	3	3p21.31	Sjoegren syndrome nuclear autoantigen 1 homolog	protein-coding	-	-	-	Sjoegren syndrome nuclear autoantigen 1 homolog	20201124	-
9606	107986085	LINC02019	-	-	HGNC:HGNC:52854	3	3p21.2	long intergenic non-protein coding RNA 2019	ncRNA	LINC02019	long intergenic non-protein coding RNA 2019	O	-	20201124	-
9606	107986086	LOC107986086	-	-	-	3	3p21.2	uncharacterized LOC107986086	ncRNA	-	-	-	-	20201124	-
9606	107986087	LOC107986087	-	-	-	3	3p21.1	uncharacterized LOC107986087	ncRNA	-	-	-	-	20201124	-
9606	107986088	LOC107986088	-	-	-	3	3p14.3	uncharacterized LOC107986088	ncRNA	-	-	-	-	20201124	-
9606	107986089	LOC107986089	-	-	-	3	3p14.3	uncharacterized LOC107986089	ncRNA	-	-	-	-	20201124	-
9606	107986091	LOC107986091	-	-	-	3	3p14.3	uncharacterized LOC107986091	ncRNA	-	-	-	-	20201124	-
9606	107986092	LOC107986092	-	-	-	3	3p14.3	uncharacterized LOC107986092	ncRNA	-	-	-	-	20201124	-
9606	107986093	LOC107986093	-	-	-	3	3p14.1	uncharacterized LOC107986093	ncRNA	-	-	-	-	20201124	-
9606	107986094	LOC107986094	-	-	-	3	3p14.1	uncharacterized LOC107986094	ncRNA	-	-	-	-	20201124	-
9606	107986095	LOC107986095	-	-	-	3	3p14.1	uncharacterized LOC107986095	ncRNA	-	-	-	-	20201124	-
9606	107986096	MDFIC2	-	-	HGNC:HGNC:53442|Ensembl:ENSG00000242120	3	3p13	MyoD family inhibitor domain containing 2	protein-coding	MDFIC2	MyoD family inhibitor domain containing 2	O	myoD family inhibitor domain-containing protein 2	20201124	-
9606	107986097	LOC107986097	-	-	-	3	3p13	uncharacterized LOC107986097	ncRNA	-	-	-	-	20201124	-
9606	107986098	LOC107986098	-	-	-	3	3p13	uncharacterized LOC107986098	ncRNA	-	-	-	-	20201124	-
9606	107986099	LOC107986099	-	-	-	3	3p12.3	uncharacterized LOC107986099	ncRNA	-	-	-	-	20201124	-
9606	107986100	LINC02018	-	-	HGNC:HGNC:52853|Ensembl:ENSG00000272690	3	3p12.3	long intergenic non-protein coding RNA 2018	ncRNA	LINC02018	long intergenic non-protein coding RNA 2018	O	-	20201124	-
9606	107986101	LOC107986101	-	-	-	3	3p12.3	endogenous retrovirus group K member 21 Gag polyprotein-like	pseudo	-	-	-	-	20201124	-
9606	107986103	LOC107986103	-	-	-	3	3q11.2	uncharacterized LOC107986103	ncRNA	-	-	-	-	20201124	-
9606	107986104	LOC107986104	-	-	-	3	3q12.1	uncharacterized LOC107986104	ncRNA	-	-	-	-	20201124	-
9606	107986105	LOC107986105	-	-	-	3	3q12.3	uncharacterized LOC107986105	ncRNA	-	-	-	-	20201124	-
9606	107986106	LOC107986106	-	-	-	3	3q12.3	uncharacterized LOC107986106	ncRNA	-	-	-	-	20201124	-
9606	107986107	LOC107986107	-	-	-	3	3q13.11	uncharacterized LOC107986107	ncRNA	-	-	-	-	20201124	-
9606	107986108	LOC107986108	-	-	-	3	3q13.11	uncharacterized LOC107986108	ncRNA	-	-	-	-	20201124	-
9606	107986109	LOC107986109	-	-	-	3	3q13.11	uncharacterized LOC107986109	ncRNA	-	-	-	-	20201124	-
9606	107986110	LOC107986110	-	-	-	3	3q13.11	uncharacterized LOC107986110	ncRNA	-	-	-	-	20201124	-
9606	107986112	LOC107986112	-	-	-	3	3q13.11	uncharacterized LOC107986112	ncRNA	-	-	-	-	20201124	-
9606	107986113	LOC107986113	-	-	-	3	3q13.2	endogenous retrovirus group K member 7 Gag polyprotein	protein-coding	-	-	-	endogenous retrovirus group K member 7 Gag polyprotein	20201124	-
9606	107986114	LOC107986114	-	-	Ensembl:ENSG00000240057	3	3q13.2	uncharacterized LOC107986114	ncRNA	-	-	-	-	20201124	-
9606	107986115	LOC107986115	-	-	Ensembl:ENSG00000241490	3	3q13.31	uncharacterized LOC107986115	ncRNA	-	-	-	-	20201124	-
9606	107986116	LOC107986116	-	-	-	3	3q13.31	uncharacterized LOC107986116	ncRNA	-	-	-	-	20201124	-
9606	107986118	LOC107986118	-	-	-	3	3q13.33	uncharacterized LOC107986118	ncRNA	-	-	-	-	20201124	-
9606	107986119	LOC107986119	-	-	-	3	3q13.33	uncharacterized LOC107986119	ncRNA	-	-	-	-	20201124	-
9606	107986120	LOC107986120	-	-	-	3	3q13.33	cyclin-dependent kinase 2-associated protein 1 pseudogene	pseudo	-	-	-	-	20201124	-
9606	107986121	LOC107986121	-	-	-	3	3q13.33	uncharacterized LOC107986121	ncRNA	-	-	-	-	20201124	-
9606	107986123	LOC107986123	-	-	-	3	3q21.2	uncharacterized LOC107986123	ncRNA	-	-	-	-	20201124	-
9606	107986124	LOC107986124	-	-	-	3	3q21.3	uncharacterized LOC107986124	ncRNA	-	-	-	-	20201124	-
9606	107986125	LINC02034	-	-	HGNC:HGNC:52868	3	3q21.3	long intergenic non-protein coding RNA 2034	ncRNA	LINC02034	long intergenic non-protein coding RNA 2034	O	-	20201124	-
9606	107986126	LOC107986126	-	-	-	3	3q21.3	uncharacterized LOC107986126	ncRNA	-	-	-	-	20201124	-
9606	107986127	LOC107986127	-	-	-	3	3q21.3	uncharacterized LOC107986127	ncRNA	-	-	-	-	20201124	-
9606	107986129	LOC107986129	-	-	-	3	3q21.3	uncharacterized LOC107986129	ncRNA	-	-	-	-	20201124	-
9606	107986131	LOC107986131	-	-	-	3	3q22.1	uncharacterized LOC107986131	ncRNA	-	-	-	-	20201124	-
9606	107986133	LOC107986133	-	-	-	3	3q22.1	uncharacterized LOC107986133	ncRNA	-	-	-	-	20201124	-
9606	107986135	LOC107986135	-	-	-	3	3q22.2	uncharacterized LOC107986135	ncRNA	-	-	-	-	20201124	-
9606	107986136	IL20RB-AS1	-	-	HGNC:HGNC:40298	3	3q22.3	IL20RB antisense RNA 1	ncRNA	IL20RB-AS1	IL20RB antisense RNA 1	O	IL20RB antisense RNA 1 (non-protein coding)	20201124	-
9606	107986138	LOC107986138	-	-	-	3	3q24	uncharacterized LOC107986138	ncRNA	-	-	-	-	20201124	-
9606	107986140	LOC107986140	-	-	-	3	3q25.1	uncharacterized LOC107986140	ncRNA	-	-	-	-	20201124	-
9606	107986141	LOC107986141	-	-	-	3	3q25.1	uncharacterized LOC107986141	ncRNA	-	-	-	-	20201124	-
9606	107986142	LOC107986142	-	-	-	3	3q25.1	uncharacterized LOC107986142	ncRNA	-	-	-	-	20201124	-
9606	107986147	LINC02083	-	-	HGNC:HGNC:52933	3	3q25.2	long intergenic non-protein coding RNA 2083	ncRNA	LINC02083	long intergenic non-protein coding RNA 2083	O	-	20201124	-
9606	107986148	LOC107986148	-	-	-	3	3q25.31	uncharacterized LOC107986148	ncRNA	-	-	-	-	20201124	-
9606	107986149	LOC107986149	-	-	-	3	3q25.33	uncharacterized LOC107986149	ncRNA	-	-	-	-	20201124	-
9606	107986150	LOC107986150	-	-	-	3	3q26.1	uncharacterized LOC107986150	ncRNA	-	-	-	-	20201124	-
9606	107986151	LOC107986151	-	-	-	3	3q26.1	uncharacterized LOC107986151	ncRNA	-	-	-	-	20201124	-
9606	107986152	LOC107986152	-	-	-	3	3q26.2	uncharacterized LOC107986152	ncRNA	-	-	-	-	20201124	-
9606	107986153	LOC107986153	-	-	-	3	3q26.31	uncharacterized LOC107986153	ncRNA	-	-	-	-	20201124	-
9606	107986154	LOC107986154	-	-	-	3	3q26.32	uncharacterized LOC107986154	ncRNA	-	-	-	-	20201124	-
9606	107986155	LOC107986155	-	-	-	3	3q26.32	uncharacterized LOC107986155	ncRNA	-	-	-	-	20201124	-
9606	107986156	LOC107986156	-	-	-	3	3q26.32	uncharacterized LOC107986156	ncRNA	-	-	-	-	20201124	-
9606	107986157	LOC107986157	-	-	-	3	3q26.33	uncharacterized LOC107986157	ncRNA	-	-	-	-	20201124	-
9606	107986160	LOC107986160	-	-	-	3	3q27.1	uncharacterized LOC107986160	ncRNA	-	-	-	-	20201124	-
9606	107986161	LOC107986161	-	-	-	3	3q27.1	uncharacterized LOC107986161	ncRNA	-	-	-	-	20201124	-
9606	107986162	LOC107986162	-	-	-	3	3q27.1	uncharacterized LOC107986162	ncRNA	-	-	-	-	20201124	-
9606	107986163	LOC107986163	-	-	Ensembl:ENSG00000272970	3	3q27.1	uncharacterized LOC107986163	ncRNA	-	-	-	-	20201124	-
9606	107986164	LINC02020	-	-	HGNC:HGNC:52855	3	3q27.3	long intergenic non-protein coding RNA 2020	ncRNA	LINC02020	long intergenic non-protein coding RNA 2020	O	-	20201124	-
9606	107986165	LINC02051	-	-	HGNC:HGNC:52891	3	3q27.3	long intergenic non-protein coding RNA 2051	ncRNA	LINC02051	long intergenic non-protein coding RNA 2051	O	-	20201124	-
9606	107986166	LOC107986166	-	-	-	3	3q27.3	uncharacterized LOC107986166	ncRNA	-	-	-	-	20201124	-
9606	107986167	LOC107986167	-	-	-	3	3q28	uncharacterized LOC107986167	ncRNA	-	-	-	-	20201124	-
9606	107986168	LOC107986168	-	-	-	3	3q28	uncharacterized LOC107986168	ncRNA	-	-	-	-	20201124	-
9606	107986169	LOC107986169	-	-	-	3	3q28	uncharacterized LOC107986169	ncRNA	-	-	-	-	20201124	-
9606	107986171	LOC107986171	-	-	-	3	3q28	uncharacterized LOC107986171	ncRNA	-	-	-	-	20201124	-
9606	107986172	LOC107986172	-	-	-	3	3q29	uncharacterized LOC107986172	ncRNA	-	-	-	-	20201124	-
9606	107986173	LOC107986173	-	-	-	3	3q29	uncharacterized LOC107986173	ncRNA	-	-	-	-	20201124	-
9606	107986174	LOC107986174	-	-	-	3	3q29	uncharacterized LOC107986174	ncRNA	-	-	-	-	20201124	-
9606	107986175	LOC107986175	-	-	-	3	3q29	uncharacterized LOC107986175	protein-coding	-	-	-	uncharacterized protein LOC107986175	20201124	-
9606	107986176	LOC107986176	-	-	-	3	3q29	uncharacterized LOC107986176	pseudo	-	-	-	-	20201124	-
9606	107986177	LOC107986177	-	-	-	3	3q29	uncharacterized LOC107986177	ncRNA	-	-	-	-	20201124	-
9606	107986178	LOC107986178	-	-	-	4	4p15.33	uncharacterized LOC107986178	ncRNA	-	-	-	-	20201124	-
9606	107986179	LOC107986179	-	-	-	4	4p15.33	uncharacterized LOC107986179	ncRNA	-	-	-	-	20201124	-
9606	107986180	LOC107986180	-	-	-	4	4p15.33	uncharacterized LOC107986180	ncRNA	-	-	-	-	20201124	-
9606	107986181	LOC107986181	-	-	-	4	4p15.33	uncharacterized LOC107986181	ncRNA	-	-	-	-	20201124	-
9606	107986182	LOC107986182	-	-	-	4	4p15.33	uncharacterized LOC107986182	ncRNA	-	-	-	-	20201124	-
9606	107986183	LOC107986183	-	-	-	4	4p15.33	uncharacterized LOC107986183	ncRNA	-	-	-	-	20201124	-
9606	107986184	LOC107986184	-	-	-	4	4p15.33	uncharacterized LOC107986184	ncRNA	-	-	-	-	20201124	-
9606	107986185	LOC107986185	-	-	-	4	4p15.32	uncharacterized LOC107986185	ncRNA	-	-	-	-	20201124	-
9606	107986186	LOC107986186	-	-	-	4	4p15.32	uncharacterized LOC107986186	ncRNA	-	-	-	-	20201124	-
9606	107986187	LOC107986187	-	-	-	4	4p15.32	uncharacterized LOC107986187	ncRNA	-	-	-	-	20201124	-
9606	107986188	LOC107986188	-	-	-	4	4p15.32	uncharacterized LOC107986188	ncRNA	-	-	-	-	20201124	-
9606	107986189	LOC107986189	-	-	-	4	4q21.3	uncharacterized LOC107986189	ncRNA	-	-	-	-	20201124	-
9606	107986190	LOC107986190	-	-	-	4	4q24	uncharacterized LOC107986190	ncRNA	-	-	-	-	20201124	-
9606	107986192	LOC107986192	-	-	-	4	4q26	uncharacterized LOC107986192	ncRNA	-	-	-	-	20201124	-
9606	107986193	LOC107986193	-	-	-	4	4q26	uncharacterized LOC107986193	ncRNA	-	-	-	-	20201124	-
9606	107986194	LOC107986194	-	-	-	4	4q31.21	uncharacterized LOC107986194	ncRNA	-	-	-	-	20201124	-
9606	107986195	LOC107986195	-	-	-	4	4q31.23	uncharacterized LOC107986195	ncRNA	-	-	-	-	20201124	-
9606	107986196	LOC107986196	-	-	-	4	4q31.3	uncharacterized LOC107986196	ncRNA	-	-	-	-	20201124	-
9606	107986197	LOC107986197	-	-	-	4	4q31.3	uncharacterized LOC107986197	ncRNA	-	-	-	-	20201124	-
9606	107986198	LOC107986198	-	-	-	4	4q32.3	uncharacterized LOC107986198	ncRNA	-	-	-	-	20201124	-
9606	107986199	PALLD-AS1	-	-	HGNC:HGNC:40789	4	4q32.3	PALLD antisense RNA 1	ncRNA	PALLD-AS1	PALLD antisense RNA 1	O	-	20201124	-
9606	107986200	LOC107986200	-	-	-	4	4q32.3	uncharacterized LOC107986200	ncRNA	-	-	-	-	20201124	-
9606	107986201	LOC107986201	-	-	-	4	4q34.1	uncharacterized LOC107986201	ncRNA	-	-	-	-	20201124	-
9606	107986202	LOC107986202	-	-	-	4	4q34.1	60S ribosomal protein L38 pseudogene	pseudo	-	-	-	-	20201124	-
9606	107986203	LOC107986203	-	-	-	4	4q34.1	uncharacterized LOC107986203	ncRNA	-	-	-	-	20201124	-
9606	107986204	LOC107986204	-	-	-	4	4q34.1	uncharacterized LOC107986204	ncRNA	-	-	-	-	20201124	-
9606	107986205	LOC107986205	-	-	-	4	4q34.3	uncharacterized LOC107986205	ncRNA	-	-	-	-	20201124	-
9606	107986206	LOC107986206	-	-	-	4	4q35.1	uncharacterized LOC107986206	ncRNA	-	-	-	-	20201124	-
9606	107986207	LOC107986207	-	-	-	4	4q13.2	small EDRK-rich factor 2 pseudogene	pseudo	-	-	-	-	20201124	-
9606	107986208	LOC107986208	-	-	Ensembl:ENSG00000249170	4	4q13.3	probable UDP-sugar transporter protein SLC35A4	pseudo	-	-	-	-	20201124	-
9606	107986209	H3P14	-	p20	HGNC:HGNC:43805|Ensembl:ENSG00000250966	4	4q25	H3 histone pseudogene 14	pseudo	H3P14	H3 histone pseudogene 14	O	-	20201124	-
9606	107986211	LOC107986211	-	-	-	4	4p16.3	translation initiation factor IF-2	protein-coding	-	-	-	uncharacterized protein LOC107986211	20201124	-
9606	107986214	LOC107986214	-	-	-	4	4p11	translation initiation factor IF-2-like	pseudo	-	-	-	-	20201124	-
9606	107986215	LOC107986215	-	-	-	4	4q21.22	uncharacterized LOC107986215	protein-coding	-	-	-	uncharacterized protein LOC107986215	20201124	-
9606	107986217	LOC107986217	-	-	-	4	4q35.1	DNA-directed RNA polymerase II subunit 1-like	protein-coding	-	-	-	DNA-directed RNA polymerase II subunit 1-like	20201124	-
9606	107986218	LOC107986218	-	-	-	4	4p16.2	uncharacterized LOC107986218	ncRNA	-	-	-	-	20201124	-
9606	107986219	LOC107986219	-	-	-	4	4p15.32	uncharacterized LOC107986219	ncRNA	-	-	-	-	20201124	-
9606	107986220	LOC107986220	-	-	-	4	4p15.31	uncharacterized LOC107986220	ncRNA	-	-	-	-	20201124	-
9606	107986221	LOC107986221	-	-	-	4	4p15.1	uncharacterized LOC107986221	ncRNA	-	-	-	-	20201124	-
9606	107986222	LOC107986222	-	-	-	4	4p15.1	uncharacterized LOC107986222	ncRNA	-	-	-	-	20201124	-
9606	107986223	LOC107986223	-	-	-	4	4p15.1	uncharacterized LOC107986223	ncRNA	-	-	-	-	20201124	-
9606	107986224	LOC107986224	-	-	-	4	4p14	uncharacterized LOC107986224	ncRNA	-	-	-	-	20201124	-
9606	107986225	LOC107986225	-	-	-	4	4p14	uncharacterized LOC107986225	ncRNA	-	-	-	-	20201124	-
9606	107986226	LINC02358	-	-	HGNC:HGNC:53281	4	4q12	long intergenic non-protein coding RNA 2358	ncRNA	LINC02358	long intergenic non-protein coding RNA 2358	O	-	20201124	-
9606	107986228	LOC107986228	-	-	-	4	4q13.1	uncharacterized LOC107986228	ncRNA	-	-	-	-	20201124	-
9606	107986229	LOC107986229	-	-	-	4	4q13.3	uncharacterized LOC107986229	ncRNA	-	-	-	-	20201124	-
9606	107986230	LOC107986230	-	-	-	4	4q21.1	uncharacterized LOC107986230	ncRNA	-	-	-	-	20201124	-
9606	107986231	LOC107986231	-	-	-	4	4q23	mitochondrial import receptor subunit TOM7 homolog pseudogene	pseudo	-	-	-	-	20201124	-
9606	107986232	LOC107986232	-	-	-	4	4q24	uncharacterized LOC107986232	ncRNA	-	-	-	-	20201124	-
9606	107986233	LINC01218	-	EMCN-IT1	HGNC:HGNC:41420	4	4q24	long intergenic non-protein coding RNA 1218	ncRNA	LINC01218	long intergenic non-protein coding RNA 1218	O	EMCN intronic transcript 1 (non-protein coding)	20201124	-
9606	107986234	LOC107986234	-	-	-	4	4q25	uncharacterized LOC107986234	ncRNA	-	-	-	-	20201124	-
9606	107986235	LOC107986235	-	-	-	4	4q26	uncharacterized LOC107986235	ncRNA	-	-	-	-	20201124	-
9606	107986236	LOC107986236	-	-	-	4	4q28.3	uncharacterized LOC107986236	ncRNA	-	-	-	-	20201124	-
9606	107986237	LOC107986237	-	-	Ensembl:ENSG00000251228	4	4q28.3	cytochrome b-c1 complex subunit 8 pseudogene	pseudo	-	-	-	-	20201124	-
9606	107986238	LOC107986238	-	-	-	4	4q32.1	uncharacterized LOC107986238	ncRNA	-	-	-	-	20201124	-
9606	107986239	LOC107986239	-	-	-	4	4q32.1	uncharacterized LOC107986239	ncRNA	-	-	-	-	20201124	-
9606	107986240	LOC107986240	-	-	-	4	4q33	uncharacterized LOC107986240	ncRNA	-	-	-	-	20201124	-
9606	107986241	LINC02512	-	-	HGNC:HGNC:53501	4	4q33	long intergenic non-protein coding RNA 2512	ncRNA	LINC02512	long intergenic non-protein coding RNA 2512	O	-	20201124	-
9606	107986244	LOC107986244	-	-	-	4	4p16.3	zinc finger protein 141-like	protein-coding	-	-	-	zinc finger protein 141-like	20201124	-
9606	107986245	LOC107986245	-	-	-	4	4p16.3	uncharacterized LOC107986245	ncRNA	-	-	-	-	20201124	-
9606	107986246	LOC107986246	-	-	-	4	4p16.3	uncharacterized LOC107986246	ncRNA	-	-	-	-	20201124	-
9606	107986249	LOC107986249	-	-	-	4	4p16.3	uncharacterized LOC107986249	ncRNA	-	-	-	-	20201124	-
9606	107986250	LOC107986250	-	-	-	4	4p16.3	uncharacterized LOC107986250	ncRNA	-	-	-	-	20201124	-
9606	107986251	LINC02600	-	-	HGNC:HGNC:53177	4	4p16.3	long intergenic non-protein coding RNA 2600	ncRNA	LINC02600	long intergenic non-protein coding RNA 2600	O	-	20201124	-
9606	107986252	LOC107986252	-	-	-	4	4p16.3	uncharacterized LOC107986252	ncRNA	-	-	-	-	20201124	-
9606	107986253	LOC107986253	-	-	-	4	4p16.3	uncharacterized LOC107986253	ncRNA	-	-	-	-	20201124	-
9606	107986254	LOC107986254	-	-	-	4	4p16.2	uncharacterized LOC107986254	ncRNA	-	-	-	-	20201124	-
9606	107986256	LOC107986256	-	-	-	4	4p16.2	uncharacterized LOC107986256	ncRNA	-	-	-	-	20201124	-
9606	107986257	LOC107986257	-	-	Ensembl:ENSG00000286176	4	4p16.1	uncharacterized LOC107986257	ncRNA	-	-	-	-	20201124	-
9606	107986258	LOC107986258	-	-	-	4	4p16.1	uncharacterized LOC107986258	ncRNA	-	-	-	-	20201124	-
9606	107986260	LOC107986260	-	-	-	4	4p16.1	uncharacterized LOC107986260	ncRNA	-	-	-	-	20201124	-
9606	107986261	LOC107986261	-	-	-	4	4p15.32	uncharacterized LOC107986261	ncRNA	-	-	-	-	20201124	-
9606	107986262	LOC107986262	-	-	-	4	4p15.31	uncharacterized LOC107986262	ncRNA	-	-	-	-	20201124	-
9606	107986263	LOC107986263	-	-	-	4	4p15.31	uncharacterized LOC107986263	ncRNA	-	-	-	-	20201124	-
9606	107986264	LINC02438	-	-	HGNC:HGNC:53370	4	4p15.31	long intergenic non-protein coding RNA 2438	ncRNA	LINC02438	long intergenic non-protein coding RNA 2438	O	-	20201124	-
9606	107986265	LOC107986265	-	-	-	4	4p15.2	uncharacterized LOC107986265	ncRNA	-	-	-	-	20201124	-
9606	107986266	LINC02473	-	-	HGNC:HGNC:53412|Ensembl:ENSG00000261121	4	4p15.2	long intergenic non-protein coding RNA 2473	ncRNA	LINC02473	long intergenic non-protein coding RNA 2473	O	-	20201124	-
9606	107986268	LOC107986268	-	-	-	4	4p15.1	uncharacterized LOC107986268	ncRNA	-	-	-	-	20201124	-
9606	107986269	LOC107986269	-	-	-	4	4p15.1	uncharacterized LOC107986269	ncRNA	-	-	-	-	20201124	-
9606	107986270	LOC107986270	-	-	-	4	4p15.1	uncharacterized LOC107986270	ncRNA	-	-	-	-	20201124	-
9606	107986271	LOC107986271	-	-	-	4	4p15.1	uncharacterized LOC107986271	ncRNA	-	-	-	-	20201124	-
9606	107986272	LOC107986272	-	-	-	4	4p15.1	uncharacterized LOC107986272	ncRNA	-	-	-	-	20201124	-
9606	107986273	LOC107986273	-	-	-	4	4p14	uncharacterized LOC107986273	ncRNA	-	-	-	-	20201124	-
9606	107986275	LOC107986275	-	-	-	4	4p13	uncharacterized LOC107986275	ncRNA	-	-	-	-	20201124	-
9606	107986276	LOC107986276	-	-	-	4	4p12	uncharacterized LOC107986276	ncRNA	-	-	-	-	20201124	-
9606	107986277	LOC107986277	-	-	Ensembl:ENSG00000282904	4	4p12	uncharacterized LOC107986277	ncRNA	-	-	-	-	20201124	-
9606	107986278	LOC107986278	-	-	-	4	4p11	U6 snRNA-associated Sm-like protein LSm2 pseudogene	pseudo	-	-	-	-	20201124	-
9606	107986279	LOC107986279	-	-	-	4	4q12	uncharacterized LOC107986279	ncRNA	-	-	-	-	20201124	-
9606	107986281	LOC107986281	-	-	Ensembl:ENSG00000250302	4	4q12	uncharacterized LOC107986281	ncRNA	-	-	-	-	20201124	-
9606	107986283	LOC107986283	-	-	-	4	4q12	uncharacterized LOC107986283	ncRNA	-	-	-	-	20201124	-
9606	107986284	LOC107986284	-	-	-	4	4q13.1	uncharacterized LOC107986284	ncRNA	-	-	-	-	20201124	-
9606	107986285	LOC107986285	-	-	-	4	4q13.3	uncharacterized LOC107986285	ncRNA	-	-	-	-	20201124	-
9606	107986286	LOC107986286	-	-	-	4	4q13.3	uncharacterized LOC107986286	ncRNA	-	-	-	-	20201124	-
9606	107986287	LOC107986287	-	-	-	4	4q13.3	uncharacterized LOC107986287	ncRNA	-	-	-	-	20201124	-
9606	107986289	LOC107986289	-	-	-	4	4q13.3	uncharacterized LOC107986289	ncRNA	-	-	-	-	20201124	-
9606	107986290	LOC107986290	-	-	-	4	4q21.1	uncharacterized LOC107986290	ncRNA	-	-	-	-	20201124	-
9606	107986291	LOC107986291	-	-	-	4	4q21.1	uncharacterized LOC107986291	ncRNA	-	-	-	-	20201124	-
9606	107986292	LOC107986292	-	-	-	4	4q21.1	uncharacterized LOC107986292	ncRNA	-	-	-	-	20201124	-
9606	107986293	LOC107986293	-	-	-	4	4q21.21	uncharacterized LOC107986293	ncRNA	-	-	-	-	20201124	-
9606	107986294	LOC107986294	-	-	-	4	4q21.21	uncharacterized LOC107986294	ncRNA	-	-	-	-	20201124	-
9606	107986295	LOC107986295	-	-	-	4	4q22.2	uncharacterized LOC107986295	ncRNA	-	-	-	-	20201124	-
9606	107986297	LOC107986297	-	-	-	4	4q24	uncharacterized LOC107986297	ncRNA	-	-	-	-	20201124	-
9606	107986298	LOC107986298	-	-	Ensembl:ENSG00000245293	4	4q25	uncharacterized LOC107986298	ncRNA	-	-	-	-	20201124	-
9606	107986299	LOC107986299	-	-	-	4	4q25	uncharacterized LOC107986299	ncRNA	-	-	-	-	20201124	-
9606	107986300	LOC107986300	-	-	-	4	4q25	uncharacterized LOC107986300	ncRNA	-	-	-	-	20201124	-
9606	107986302	LOC107986302	-	-	-	4	4q25	uncharacterized LOC107986302	ncRNA	-	-	-	-	20201124	-
9606	107986303	LOC107986303	-	-	-	4	4q25	uncharacterized LOC107986303	ncRNA	-	-	-	-	20201124	-
9606	107986304	LOC107986304	-	-	-	4	4q25	uncharacterized LOC107986304	ncRNA	-	-	-	-	20201124	-
9606	107986305	LOC107986305	-	-	-	4	4q26	uncharacterized LOC107986305	ncRNA	-	-	-	-	20201124	-
9606	107986306	LOC107986306	-	-	-	4	4q26	uncharacterized LOC107986306	ncRNA	-	-	-	-	20201124	-
9606	107986307	LOC107986307	-	-	-	4	4q26	uncharacterized LOC107986307	ncRNA	-	-	-	-	20201124	-
9606	107986309	LOC107986309	-	-	-	4	4q27	uncharacterized LOC107986309	ncRNA	-	-	-	-	20201124	-
9606	107986310	LOC107986310	-	-	-	4	4q27	uncharacterized LOC107986310	ncRNA	-	-	-	-	20201124	-
9606	107986311	LINC02435	-	-	HGNC:HGNC:53366	4	4q28.1	long intergenic non-protein coding RNA 2435	ncRNA	LINC02435	long intergenic non-protein coding RNA 2435	O	-	20201124	-
9606	107986312	LOC107986312	-	-	-	4	4q28.1	uncharacterized LOC107986312	ncRNA	-	-	-	-	20201124	-
9606	107986313	LINC02465	-	-	HGNC:HGNC:53403|Ensembl:ENSG00000249618	4	4q28.2	long intergenic non-protein coding RNA 2465	ncRNA	LINC02465	long intergenic non-protein coding RNA 2465	O	-	20201124	-
9606	107986314	LOC107986314	-	-	-	4	4q28.3	uncharacterized LOC107986314	ncRNA	-	-	-	-	20201124	-
9606	107986315	LOC107986315	-	-	-	4	4q28.3	uncharacterized LOC107986315	ncRNA	-	-	-	-	20201124	-
9606	107986317	LOC107986317	-	-	-	4	4q31.21	uncharacterized LOC107986317	ncRNA	-	-	-	-	20201124	-
9606	107986319	LINC02430	-	-	HGNC:HGNC:53361|Ensembl:ENSG00000250252	4	4q31.23	long intergenic non-protein coding RNA 2430	ncRNA	LINC02430	long intergenic non-protein coding RNA 2430	O	-	20201124	-
9606	107986320	LOC107986320	-	-	-	4	4q31.23	uncharacterized LOC107986320	ncRNA	-	-	-	-	20201124	-
9606	107986321	LOC107986321	-	-	Ensembl:ENSG00000250538	4	4q32.1	uncharacterized LOC107986321	ncRNA	-	-	-	-	20201124	-
9606	107986322	LINC02272	-	-	HGNC:HGNC:53187	4	4q32.1	long intergenic non-protein coding RNA 2272	ncRNA	LINC02272	long intergenic non-protein coding RNA 2272	O	-	20201124	-
9606	107986324	LOC107986324	-	-	-	4	4q32.1	uncharacterized LOC107986324	ncRNA	-	-	-	-	20201124	-
9606	107986325	LOC107986325	-	-	-	4	4q32.3	uncharacterized LOC107986325	ncRNA	-	-	-	-	20201124	-
9606	107986326	LOC107986326	-	-	-	4	4q33	uncharacterized LOC107986326	ncRNA	-	-	-	-	20201124	-
9606	107986327	LOC107986327	-	-	-	4	4q35.1	uncharacterized LOC107986327	ncRNA	-	-	-	-	20201124	-
9606	107986328	LOC107986328	-	-	-	4	4q35.1	uncharacterized LOC107986328	ncRNA	-	-	-	-	20201124	-
9606	107986329	LOC107986329	-	-	-	4	4q35.1	uncharacterized LOC107986329	ncRNA	-	-	-	-	20201124	-
9606	107986330	LOC107986330	-	-	-	4	4q35.1	uncharacterized LOC107986330	ncRNA	-	-	-	-	20201124	-
9606	107986332	LOC107986332	-	-	-	4	4q35.1	uncharacterized LOC107986332	ncRNA	-	-	-	-	20201124	-
9606	107986333	LINC02437	-	-	HGNC:HGNC:53369	4	4q35.1	long intergenic non-protein coding RNA 2437	ncRNA	LINC02437	long intergenic non-protein coding RNA 2437	O	-	20201124	-
9606	107986334	LOC107986334	-	-	-	4	4q35.2	uncharacterized LOC107986334	ncRNA	-	-	-	-	20201124	-
9606	107986335	LOC107986335	-	-	-	4	4q35.2	uncharacterized LOC107986335	ncRNA	-	-	-	-	20201124	-
9606	107986336	LOC107986336	-	-	-	4	4q35.2	COP9 signalosome complex subunit 3 pseudogene	pseudo	-	-	-	-	20201124	-
9606	107986337	LOC107986337	-	-	-	4	4q35.2	uncharacterized LOC107986337	ncRNA	-	-	-	-	20201124	-
9606	107986338	LOC107986338	-	-	-	4	4q35.2	uncharacterized LOC107986338	ncRNA	-	-	-	-	20201124	-
9606	107986343	LOC107986343	-	-	-	5	5p15.1	uncharacterized LOC107986343	ncRNA	-	-	-	-	20201124	-
9606	107986345	LOC107986345	-	-	-	5	5p14.3	uncharacterized LOC107986345	ncRNA	-	-	-	-	20201124	-
9606	107986346	LOC107986346	-	-	-	5	5p13.3	mitochondrial import receptor subunit TOM7 homolog pseudogene	pseudo	-	-	-	-	20201124	-
9606	107986347	LOC107986347	-	-	-	5	5q11.2	uncharacterized LOC107986347	ncRNA	-	-	-	-	20201124	-
9606	107986348	LOC107986348	-	-	-	5	5q11.2	uncharacterized LOC107986348	ncRNA	-	-	-	-	20201124	-
9606	107986350	LOC107986350	-	-	-	5	5q12.1	uncharacterized LOC107986350	ncRNA	-	-	-	-	20201124	-
9606	107986355	LOC107986355	-	-	-	5	5q13.2	uncharacterized LOC107986355	ncRNA	-	-	-	-	20201124	-
9606	107986356	LOC107986356	-	-	-	5	5q13.2	uncharacterized LOC107986356	ncRNA	-	-	-	-	20201124	-
9606	107986357	LOC107986357	-	-	-	5	5q13.2	uncharacterized LOC107986357	ncRNA	-	-	-	-	20201124	-
9606	107986358	LOC107986358	-	-	-	5	5q13.2	uncharacterized LOC107986358	ncRNA	-	-	-	-	20201124	-
9606	107986359	LOC107986359	-	-	-	5	5q14.1	uncharacterized LOC107986359	ncRNA	-	-	-	-	20201124	-
9606	107986360	LOC107986360	-	-	-	5	5q14.3	uncharacterized LOC107986360	ncRNA	-	-	-	-	20201124	-
9606	107986361	LOC107986361	-	-	-	5	5q14.3	uncharacterized LOC107986361	ncRNA	-	-	-	-	20201124	-
9606	107986362	LOC107986362	-	-	-	5	5q15	uncharacterized LOC107986362	ncRNA	-	-	-	-	20201124	-
9606	107986363	LOC107986363	-	-	-	5	5q15	uncharacterized LOC107986363	ncRNA	-	-	-	-	20201124	-
9606	107986364	LOC107986364	-	-	-	5	5q15	uncharacterized LOC107986364	ncRNA	-	-	-	-	20201124	-
9606	107986365	LOC107986365	-	-	-	5	5q15	uncharacterized LOC107986365	ncRNA	-	-	-	-	20201124	-
9606	107986366	LOC107986366	-	-	-	5	5q22.2	uncharacterized LOC107986366	ncRNA	-	-	-	-	20201124	-
9606	107986367	LOC107986367	-	-	-	5	5q23.3	uncharacterized LOC107986367	ncRNA	-	-	-	-	20201124	-
9606	107986368	LOC107986368	-	-	-	5	5q31.2	uncharacterized LOC107986368	ncRNA	-	-	-	-	20201124	-
9606	107986369	LOC107986369	-	-	-	5	5q31.2	uncharacterized LOC107986369	ncRNA	-	-	-	-	20201124	-
9606	107986370	LOC107986370	-	-	-	5	5q34	uncharacterized LOC107986370	ncRNA	-	-	-	-	20201124	-
9606	107986371	LOC107986371	-	-	-	5	5q11.2	S-phase kinase-associated protein 1 pseudogene	pseudo	-	-	-	-	20201124	-
9606	107986372	LOC107986372	-	-	-	5	5q13.2	mitochondrial import receptor subunit TOM5 homolog pseudogene	pseudo	-	-	-	-	20201124	-
9606	107986373	LOC107986373	-	-	-	5	5q13.2	mitochondrial import receptor subunit TOM5 homolog pseudogene	pseudo	-	-	-	-	20201124	-
9606	107986374	LOC107986374	-	-	-	5	5q31.1	cytochrome c oxidase subunit NDUFA4 pseudogene	pseudo	-	-	-	-	20201124	-
9606	107986375	LOC107986375	-	-	Ensembl:ENSG00000250650	5	5q23.1	thymosin beta-15A pseudogene	pseudo	-	-	-	-	20201124	-
9606	107986376	LOC107986376	-	-	Ensembl:ENSG00000286441	5	5p15.2	uncharacterized LOC107986376	ncRNA	-	-	-	-	20201124	-
9606	107986377	LOC107986377	-	-	-	5	5p14.2	uncharacterized LOC107986377	ncRNA	-	-	-	-	20201124	-
9606	107986378	LOC107986378	-	-	-	5	5p12	60S acidic ribosomal protein P1 pseudogene	pseudo	-	-	-	-	20201124	-
9606	107986379	LOC107986379	-	-	-	5	5q11.1	uncharacterized LOC107986379	ncRNA	-	-	-	-	20201124	-
9606	107986380	LOC107986380	-	-	-	5	5q11.2	uncharacterized LOC107986380	ncRNA	-	-	-	-	20201124	-
9606	107986381	LOC107986381	-	-	-	5	5q11.2	uncharacterized LOC107986381	ncRNA	-	-	-	-	20201124	-
9606	107986382	LOC107986382	-	-	-	5	5q13.2	uncharacterized LOC107986382	ncRNA	-	-	-	-	20201124	-
9606	107986383	LOC107986383	-	-	-	5	5q13.2	uncharacterized LOC107986383	ncRNA	-	-	-	-	20201124	-
9606	107986384	LOC107986384	-	-	-	5	5q14.1	uncharacterized LOC107986384	ncRNA	-	-	-	-	20201124	-
9606	107986385	LOC107986385	-	-	-	5	5q14.1	uncharacterized LOC107986385	ncRNA	-	-	-	-	20201124	-
9606	107986386	LOC107986386	-	-	-	5	5q14.3	uncharacterized LOC107986386	ncRNA	-	-	-	-	20201124	-
9606	107986387	LOC107986387	-	-	-	5	5q14.3	uncharacterized LOC107986387	ncRNA	-	-	-	-	20201124	-
9606	107986388	LOC107986388	-	-	-	5	5q14.3-q15	uncharacterized LOC107986388	ncRNA	-	-	-	-	20201124	-
9606	107986389	LINC02163	-	-	HGNC:HGNC:53024	5	5q21.2	long intergenic non-protein coding RNA 2163	ncRNA	LINC02163	long intergenic non-protein coding RNA 2163	O	-	20201124	-
9606	107986391	LOC107986391	-	-	-	5	5q23.2	uncharacterized LOC107986391	ncRNA	-	-	-	-	20201124	-
9606	107986392	LOC107986392	-	-	-	5	5q35.1	uncharacterized LOC107986392	ncRNA	-	-	-	-	20201124	-
9606	107986394	LOC107986394	-	-	-	5	5p15.33	uncharacterized LOC107986394	ncRNA	-	-	-	-	20201124	-
9606	107986395	LOC107986395	-	-	-	5	5p15.33	uncharacterized LOC107986395	ncRNA	-	-	-	-	20201124	-
9606	107986396	LOC107986396	-	-	-	5	5p15.33	uncharacterized LOC107986396	ncRNA	-	-	-	-	20201124	-
9606	107986397	LOC107986397	-	-	-	5	5p15.33	uncharacterized LOC107986397	ncRNA	-	-	-	-	20201124	-
9606	107986398	LOC107986398	-	-	-	5	5p15.33	uncharacterized LOC107986398	ncRNA	-	-	-	-	20201124	-
9606	107986399	LOC107986399	-	-	-	5	5p15.33	uncharacterized LOC107986399	ncRNA	-	-	-	-	20201124	-
9606	107986400	LOC107986400	-	-	Ensembl:ENSG00000248973	5	5p15.32	uncharacterized LOC107986400	ncRNA	-	-	-	-	20201124	-
9606	107986401	LOC107986401	-	-	-	5	5p15.31	uncharacterized LOC107986401	ncRNA	-	-	-	-	20201124	-
9606	107986402	LINC02196	-	-	HGNC:HGNC:53062	5	5p15.31	long intergenic non-protein coding RNA 2196	ncRNA	LINC02196	long intergenic non-protein coding RNA 2196	O	-	20201124	-
9606	107986403	LOC107986403	-	-	-	5	5p15.31	uncharacterized LOC107986403	ncRNA	-	-	-	-	20201124	-
9606	107986405	LOC107986405	-	-	-	5	5p15.2	uncharacterized LOC107986405	ncRNA	-	-	-	-	20201124	-
9606	107986406	LOC107986406	-	-	-	5	5p15.1	uncharacterized LOC107986406	ncRNA	-	-	-	-	20201124	-
9606	107986407	MARCHF11-AS1	-	MARCH11-AS1	HGNC:HGNC:41287	5	5p15.1	MARCHF11 antisense RNA 1	ncRNA	MARCHF11-AS1	MARCHF11 antisense RNA 1	O	MARCH11 antisense RNA 1	20201124	-
9606	107986408	LINC02100	-	-	HGNC:HGNC:52955	5	5p14.3	long intergenic non-protein coding RNA 2100	ncRNA	LINC02100	long intergenic non-protein coding RNA 2100	O	-	20201124	-
9606	107986409	LOC107986409	-	-	-	5	5p14.1	uncharacterized LOC107986409	ncRNA	-	-	-	-	20201124	-
9606	107986410	LOC107986410	-	-	-	5	5p13.3	uncharacterized LOC107986410	ncRNA	-	-	-	-	20201124	-
9606	107986411	LOC107986411	-	-	-	5	5p13.3	uncharacterized LOC107986411	ncRNA	-	-	-	-	20201124	-
9606	107986412	LOC107986412	-	-	Ensembl:ENSG00000250155	5	5p13.2	uncharacterized LOC107986412	ncRNA	-	-	-	-	20201124	-
9606	107986413	LOC107986413	-	-	-	5	5p13.2	uncharacterized LOC107986413	ncRNA	-	-	-	-	20201124	-
9606	107986414	LOC107986414	-	-	-	5	5p13.1	uncharacterized LOC107986414	ncRNA	-	-	-	-	20201124	-
9606	107986415	LOC107986415	-	-	-	5	5q11.2	uncharacterized LOC107986415	ncRNA	-	-	-	-	20201124	-
9606	107986416	LOC107986416	-	-	-	5	5q12.2	uncharacterized LOC107986416	ncRNA	-	-	-	-	20201124	-
9606	107986418	LOC107986418	-	-	-	5	5q12.1	uncharacterized LOC107986418	ncRNA	-	-	-	-	20201124	-
9606	107986419	LOC107986419	-	-	-	5	5q12.3	uncharacterized LOC107986419	ncRNA	-	-	-	-	20201124	-
9606	107986420	LOC107986420	-	-	-	5	5q13.1	uncharacterized LOC107986420	ncRNA	-	-	-	-	20201124	-
9606	107986421	LOC107986421	-	-	-	5	5q13.2	uncharacterized LOC107986421	ncRNA	-	-	-	-	20201124	-
9606	107986422	LOC107986422	-	-	-	5	5q13.2	uncharacterized LOC107986422	ncRNA	-	-	-	-	20201124	-
9606	107986423	LOC107986423	-	-	-	5	5q13.2	uncharacterized LOC107986423	ncRNA	-	-	-	-	20201124	-
9606	107986424	LOC107986424	-	-	-	5	5q13.3	uncharacterized LOC107986424	ncRNA	-	-	-	-	20201124	-
9606	107986426	LOC107986426	-	-	-	5	5q14.1	uncharacterized LOC107986426	ncRNA	-	-	-	-	20201124	-
9606	107986427	LOC107986427	-	-	-	5	5q14.1	S-phase kinase-associated protein 1 pseudogene	pseudo	-	-	-	-	20201124	-
9606	107986428	LOC107986428	-	-	-	5	5q14.1	uncharacterized LOC107986428	ncRNA	-	-	-	-	20201124	-
9606	107986430	LOC107986430	-	-	-	5	5q14.2	uncharacterized LOC107986430	ncRNA	-	-	-	-	20201124	-
9606	107986431	LOC107986431	-	-	-	5	5q14.3	uncharacterized LOC107986431	ncRNA	-	-	-	-	20201124	-
9606	107986432	LOC107986432	-	-	-	5	5q14.3	uncharacterized LOC107986432	ncRNA	-	-	-	-	20201124	-
9606	107986433	LOC107986433	-	-	-	5	5q14.3	uncharacterized LOC107986433	ncRNA	-	-	-	-	20201124	-
9606	107986434	LOC107986434	-	-	-	5	5q14.3	uncharacterized LOC107986434	ncRNA	-	-	-	-	20201124	-
9606	107986435	LOC107986435	-	-	-	5	5q15	uncharacterized LOC107986435	ncRNA	-	-	-	-	20201124	-
9606	107986436	LOC107986436	-	-	-	5	5q21.1	uncharacterized LOC107986436	ncRNA	-	-	-	-	20201124	-
9606	107986437	LOC107986437	-	-	-	5	5q21.1	uncharacterized LOC107986437	ncRNA	-	-	-	-	20201124	-
9606	107986438	LOC107986438	-	-	-	5	5q21.1	uncharacterized LOC107986438	ncRNA	-	-	-	-	20201124	-
9606	107986439	LOC107986439	-	-	-	5	5q21.3	uncharacterized LOC107986439	ncRNA	-	-	-	-	20201124	-
9606	107986440	LOC107986440	-	-	-	5	5q21.3	uncharacterized LOC107986440	ncRNA	-	-	-	-	20201124	-
9606	107986441	LOC107986441	-	-	-	5	5q22.2	uncharacterized LOC107986441	ncRNA	-	-	-	-	20201124	-
9606	107986443	LINCADL	-	LINC-ADAL	HGNC:HGNC:53956|Ensembl:ENSG00000287148	5	5q23.1	lincRNA adipogenesis and lipogenesis associated	ncRNA	LINCADL	lincRNA adipogenesis and lipogenesis associated	O	lincRNA for adipogenesis and lipogenesis	20201124	-
9606	107986444	LOC107986444	-	-	-	5	5q23.1	uncharacterized LOC107986444	ncRNA	-	-	-	-	20201124	-
9606	107986445	ZNF474-AS1	-	-	HGNC:HGNC:41019	5	5q23.2	ZNF474 antisense RNA 1	ncRNA	ZNF474-AS1	ZNF474 antisense RNA 1	O	-	20201124	-
9606	107986446	LOC107986446	-	-	-	5	5q23.2	uncharacterized LOC107986446	ncRNA	-	-	-	-	20201124	-
9606	107986447	PPIC-AS1	-	-	HGNC:HGNC:40464	5	5q23.2	PPIC antisense RNA 1	ncRNA	PPIC-AS1	PPIC antisense RNA 1	O	-	20201124	-
9606	107986448	LOC107986448	-	-	-	5	5q23.2	uncharacterized LOC107986448	ncRNA	-	-	-	-	20201124	-
9606	107986449	LOC107986449	-	-	-	5	5q23.3	uncharacterized LOC107986449	ncRNA	-	-	-	-	20201124	-
9606	107986450	LOC107986450	-	-	-	5	5q31.1	uncharacterized LOC107986450	ncRNA	-	-	-	-	20201124	-
9606	107986451	LOC107986451	-	-	-	5	5q31.1	uncharacterized LOC107986451	ncRNA	-	-	-	-	20201124	-
9606	107986452	LOC107986452	-	-	-	5	5q31.1	uncharacterized LOC107986452	ncRNA	-	-	-	-	20201124	-
9606	107986453	LOC107986453	-	-	Ensembl:ENSG00000250378	5	5q31.1	uncharacterized LOC107986453	ncRNA	-	-	-	CTC-321K16.1	20201208	-
9606	107986454	LOC107986454	-	-	-	5	5q31.3	uncharacterized LOC107986454	ncRNA	-	-	-	-	20201124	-
9606	107986455	LOC107986455	-	-	-	5	5q31.3	uncharacterized LOC107986455	ncRNA	-	-	-	-	20201124	-
9606	107986457	LOC107986457	-	-	-	5	5q31.3	uncharacterized LOC107986457	ncRNA	-	-	-	-	20201124	-
9606	107986458	LOC107986458	-	-	-	5	5q32	uncharacterized LOC107986458	ncRNA	-	-	-	-	20201124	-
9606	107986459	LOC107986459	-	-	-	5	5q32	uncharacterized LOC107986459	ncRNA	-	-	-	-	20201124	-
9606	107986461	LOC107986461	-	-	-	5	5q32	uncharacterized LOC107986461	ncRNA	-	-	-	-	20201124	-
9606	107986462	LOC107986462	-	-	-	5	5q32	uncharacterized LOC107986462	ncRNA	-	-	-	-	20201124	-
9606	107986463	LOC107986463	-	-	-	5	5q33.1	uncharacterized LOC107986463	ncRNA	-	-	-	-	20201124	-
9606	107986464	LOC107986464	-	-	-	5	5q33.2	uncharacterized LOC107986464	ncRNA	-	-	-	-	20201124	-
9606	107986465	LOC107986465	-	-	-	5	5q33.2	uncharacterized LOC107986465	ncRNA	-	-	-	-	20201124	-
9606	107986466	LOC107986466	-	-	-	5	5q33.3	uncharacterized LOC107986466	ncRNA	-	-	-	-	20201124	-
9606	107986467	LOC107986467	-	-	-	5	5q33.3	uncharacterized LOC107986467	ncRNA	-	-	-	-	20201124	-
9606	107986468	LOC107986468	-	-	-	5	5q33.3	uncharacterized LOC107986468	ncRNA	-	-	-	-	20201124	-
9606	107986469	LOC107986469	-	-	-	5	5q33.3	uncharacterized LOC107986469	ncRNA	-	-	-	-	20201124	-
9606	107986470	LOC107986470	-	-	-	5	5q34	uncharacterized LOC107986470	ncRNA	-	-	-	-	20201124	-
9606	107986472	LOC107986472	-	-	-	5	5q34	uncharacterized LOC107986472	ncRNA	-	-	-	-	20201124	-
9606	107986473	LOC107986473	-	-	-	5	5q35.1	uncharacterized LOC107986473	ncRNA	-	-	-	-	20201124	-
9606	107986474	LOC107986474	-	-	-	5	5q35.1	uncharacterized LOC107986474	ncRNA	-	-	-	-	20201124	-
9606	107986475	LOC107986475	-	-	-	5	5q35.1	uncharacterized LOC107986475	ncRNA	-	-	-	-	20201124	-
9606	107986476	LOC107986476	-	-	-	5	5q35.1	uncharacterized LOC107986476	ncRNA	-	-	-	-	20201124	-
9606	107986477	LOC107986477	-	-	-	5	5q35.1	uncharacterized LOC107986477	ncRNA	-	-	-	-	20201124	-
9606	107986478	LOC107986478	-	-	-	5	5q35.1	uncharacterized LOC107986478	ncRNA	-	-	-	-	20201124	-
9606	107986479	LOC107986479	-	-	-	5	5q35.1	uncharacterized LOC107986479	ncRNA	-	-	-	-	20201124	-
9606	107986480	LINC01863	-	-	HGNC:HGNC:52682	5	5q35.2	long intergenic non-protein coding RNA 1863	ncRNA	LINC01863	long intergenic non-protein coding RNA 1863	O	-	20201124	-
9606	107986482	LOC107986482	-	-	-	5	5q35.2	uncharacterized LOC107986482	ncRNA	-	-	-	-	20201124	-
9606	107986483	LOC107986483	-	-	-	5	5q35.2	uncharacterized LOC107986483	ncRNA	-	-	-	-	20201124	-
9606	107986484	LOC107986484	-	-	-	5	5q35.2	uncharacterized LOC107986484	ncRNA	-	-	-	-	20201124	-
9606	107986485	LOC107986485	-	-	-	5	5q35.2	uncharacterized LOC107986485	ncRNA	-	-	-	-	20201124	-
9606	107986486	LOC107986486	-	-	-	5	5q35.2	uncharacterized LOC107986486	ncRNA	-	-	-	-	20201124	-
9606	107986487	LOC107986487	-	-	-	5	5q35.2	uncharacterized LOC107986487	ncRNA	-	-	-	-	20201124	-
9606	107986488	LOC107986488	-	-	-	5	5q35.3	uncharacterized LOC107986488	ncRNA	-	-	-	-	20201124	-
9606	107986489	LOC107986489	-	-	-	5	5q35.3	uncharacterized LOC107986489	ncRNA	-	-	-	-	20201124	-
9606	107986490	LOC107986490	-	-	-	5	5q35.3	uncharacterized LOC107986490	ncRNA	-	-	-	-	20201124	-
9606	107986491	LOC107986491	-	-	-	5	5q35.3	uncharacterized LOC107986491	ncRNA	-	-	-	-	20201124	-
9606	107986492	LOC107986492	-	-	-	5	5q35.3	uncharacterized LOC107986492	ncRNA	-	-	-	-	20201124	-
9606	107986493	LOC107986493	-	-	-	5	5q35.3	uncharacterized LOC107986493	ncRNA	-	-	-	-	20201124	-
9606	107986494	LOC107986494	-	-	-	5	5q35.3	uncharacterized LOC107986494	ncRNA	-	-	-	-	20201124	-
9606	107986495	LOC107986495	-	-	-	5	5q35.3	uncharacterized LOC107986495	ncRNA	-	-	-	-	20201124	-
9606	107986496	TRIM7-AS1	-	-	HGNC:HGNC:40764	5	5q35.3	TRIM7 antisense RNA 1	ncRNA	TRIM7-AS1	TRIM7 antisense RNA 1	O	-	20201124	-
9606	107986512	LOC107986512	-	-	-	6	6p25.3	uncharacterized LOC107986512	ncRNA	-	-	-	-	20201124	-
9606	107986513	LOC107986513	-	-	-	6	6p25.3	uncharacterized LOC107986513	ncRNA	-	-	-	-	20201124	-
9606	107986514	LOC107986514	-	-	-	6	6p25.3	uncharacterized LOC107986514	ncRNA	-	-	-	-	20201124	-
9606	107986515	LOC107986515	-	-	-	6	6p25.1	uncharacterized LOC107986515	ncRNA	-	-	-	-	20201124	-
9606	107986516	LOC107986516	-	-	-	6	6p25.1	uncharacterized LOC107986516	ncRNA	-	-	-	-	20201124	-
9606	107986517	LOC107986517	-	-	-	6	6p22.3	uncharacterized LOC107986517	ncRNA	-	-	-	-	20201124	-
9606	107986519	LOC107986519	-	-	-	6	6p21.1	uncharacterized LOC107986519	ncRNA	-	-	-	-	20201124	-
9606	107986520	LOC107986520	-	-	-	6	6q21	uncharacterized LOC107986520	pseudo	-	-	-	-	20201124	-
9606	107986521	LOC107986521	-	-	-	6	6q21	uncharacterized LOC107986521	ncRNA	-	-	-	-	20201124	-
9606	107986522	LOC107986522	-	-	-	6	6q21	uncharacterized LOC107986522	ncRNA	-	-	-	-	20201124	-
9606	107986523	LOC107986523	-	-	-	6	6q22.31	uncharacterized LOC107986523	ncRNA	-	-	-	-	20201124	-
9606	107986524	LOC107986524	-	-	-	6	6q22.31	uncharacterized LOC107986524	ncRNA	-	-	-	-	20201124	-
9606	107986525	LOC107986525	-	-	-	6	6q22.31	uncharacterized LOC107986525	ncRNA	-	-	-	-	20201124	-
9606	107986526	LOC107986526	-	-	-	6	6q22.31	uncharacterized LOC107986526	ncRNA	-	-	-	-	20201124	-
9606	107986528	LOC107986528	-	-	-	6	6q25.1	uncharacterized LOC107986528	ncRNA	-	-	-	-	20201124	-
9606	107986529	LOC107986529	-	-	-	6	6q25.1	uncharacterized LOC107986529	ncRNA	-	-	-	-	20201124	-
9606	107986530	LOC107986530	-	-	-	6	6p22.3	ubiquitin-conjugating enzyme E2 D2 pseudogene	pseudo	-	-	-	-	20201124	-
9606	107986531	LOC107986531	-	-	-	6	6p21.2	translation initiation factor IF-2-like	protein-coding	-	-	-	uncharacterized protein LOC107986531	20201124	-
9606	107986532	LOC107986532	-	-	-	6	6q14.3	FAM10 family protein At4g22670	protein-coding	-	-	-	FAM10 family protein At4g22670	20201124	-
9606	107986533	LINC02531	-	-	HGNC:HGNC:53557	6	6q16.1	long intergenic non-protein coding RNA 2531	ncRNA	LINC02531	long intergenic non-protein coding RNA 2531	O	-	20201124	-
9606	107986534	LOC107986534	-	-	-	6	6q21	trafficking protein particle complex subunit 6A pseudogene	pseudo	-	-	-	-	20201124	-
9606	107986535	LOC107986535	-	-	-	6	6q25.2	uncharacterized protein C11orf98 homolog pseudogene	pseudo	-	-	-	-	20201124	-
9606	107986537	LOC107986537	-	-	-	6	6p21.31	uncharacterized LOC107986537	ncRNA	-	-	-	-	20201124	-
9606	107986538	LOC107986538	-	-	-	6	6p21.1	uncharacterized LOC107986538	ncRNA	-	-	-	-	20201124	-
9606	107986539	LOC107986539	-	-	-	6	6p12.1	uncharacterized LOC107986539	ncRNA	-	-	-	-	20201124	-
9606	107986540	LOC107986540	-	-	-	6	6q12	uncharacterized LOC107986540	ncRNA	-	-	-	-	20201124	-
9606	107986541	LOC107986541	-	-	-	6	6q15	uncharacterized LOC107986541	ncRNA	-	-	-	-	20201124	-
9606	107986543	LOC107986543	-	-	-	6	6q16.1	uncharacterized LOC107986543	ncRNA	-	-	-	-	20201124	-
9606	107986544	LOC107986544	-	-	-	6	6q23.3	uncharacterized LOC107986544	ncRNA	-	-	-	-	20201124	-
9606	107986545	LOC107986545	-	-	-	6	6q23.3	uncharacterized LOC107986545	ncRNA	-	-	-	-	20201124	-
9606	107986546	LOC107986546	-	-	-	6	6q27	uncharacterized LOC107986546	ncRNA	-	-	-	-	20201124	-
9606	107986547	LOC107986547	-	-	-	6	6q27	uncharacterized LOC107986547	ncRNA	-	-	-	-	20201124	-
9606	107986548	LOC107986548	-	-	-	6	6q27	uncharacterized LOC107986548	ncRNA	-	-	-	-	20201124	-
9606	107986549	LOC107986549	-	-	-	6	6q27	uncharacterized LOC107986549	ncRNA	-	-	-	-	20201124	-
9606	107986550	LOC107986550	-	-	-	6	6q27	uncharacterized LOC107986550	ncRNA	-	-	-	-	20201124	-
9606	107986551	LOC107986551	-	-	-	6	6q27	uncharacterized LOC107986551	ncRNA	-	-	-	-	20201124	-
9606	107986552	LOC107986552	-	-	-	6	6p25.3	uncharacterized LOC107986552	ncRNA	-	-	-	-	20201124	-
9606	107986553	LOC107986553	-	-	-	6	6p25.3	uncharacterized LOC107986553	ncRNA	-	-	-	-	20201124	-
9606	107986554	LOC107986554	-	-	-	6	6p25.3	uncharacterized LOC107986554	protein-coding	-	-	-	uncharacterized protein LOC107986554	20201124	-
9606	107986555	LOC107986555	-	-	-	6	6p25.3	uncharacterized LOC107986555	ncRNA	-	-	-	-	20201124	-
9606	107986556	LOC107986556	-	-	-	6	6p25.2	uncharacterized LOC107986556	ncRNA	-	-	-	-	20201124	-
9606	107986557	LOC107986557	-	-	-	6	6p25.2	uncharacterized LOC107986557	ncRNA	-	-	-	-	20201124	-
9606	107986558	LOC107986558	-	-	-	6	6p25.2	uncharacterized LOC107986558	ncRNA	-	-	-	-	20201124	-
9606	107986559	LOC107986559	-	-	-	6	6p25.2	uncharacterized LOC107986559	ncRNA	-	-	-	-	20201124	-
9606	107986560	LOC107986560	-	-	-	6	6p25.1	uncharacterized LOC107986560	ncRNA	-	-	-	-	20201124	-
9606	107986561	LOC107986561	-	-	-	6	6p25.1	uncharacterized LOC107986561	ncRNA	-	-	-	-	20201124	-
9606	107986562	LOC107986562	-	-	-	6	6p24.3	uncharacterized LOC107986562	ncRNA	-	-	-	-	20201124	-
9606	107986564	LOC107986564	-	-	-	6	6p24.3	uncharacterized LOC107986564	ncRNA	-	-	-	-	20201124	-
9606	107986566	LOC107986566	-	-	-	6	6p24.1	uncharacterized LOC107986566	ncRNA	-	-	-	-	20201124	-
9606	107986567	LOC107986567	-	-	-	6	6p24.1	uncharacterized LOC107986567	ncRNA	-	-	-	-	20201124	-
9606	107986569	LOC107986569	-	-	-	6	6p24.1	uncharacterized LOC107986569	ncRNA	-	-	-	-	20201124	-
9606	107986570	LOC107986570	-	-	-	6	6p24.1	uncharacterized LOC107986570	ncRNA	-	-	-	-	20201124	-
9606	107986571	LOC107986571	-	-	-	6	6p23	uncharacterized LOC107986571	ncRNA	-	-	-	-	20201124	-
9606	107986572	LOC107986572	-	-	-	6	6p23	uncharacterized LOC107986572	ncRNA	-	-	-	-	20201124	-
9606	107986573	LOC107986573	-	-	-	6	6p22.3	uncharacterized LOC107986573	ncRNA	-	-	-	-	20201124	-
9606	107986574	LOC107986574	-	-	-	6	6p22.3	uncharacterized LOC107986574	ncRNA	-	-	-	-	20201124	-
9606	107986575	LOC107986575	-	-	-	6	6p22.3	uncharacterized LOC107986575	ncRNA	-	-	-	-	20201124	-
9606	107986576	LOC107986576	-	-	-	6	6p22.3	uncharacterized LOC107986576	ncRNA	-	-	-	-	20201124	-
9606	107986577	LOC107986577	-	-	-	6	6p22.3	uncharacterized LOC107986577	ncRNA	-	-	-	-	20201124	-
9606	107986578	LOC107986578	-	-	-	6	6p22.3	uncharacterized LOC107986578	ncRNA	-	-	-	-	20201124	-
9606	107986579	LOC107986579	-	-	-	6	6p22.3	uncharacterized LOC107986579	ncRNA	-	-	-	-	20201124	-
9606	107986582	LOC107986582	-	-	-	6	6p22.2	uncharacterized LOC107986582	ncRNA	-	-	-	-	20201124	-
9606	107986583	LOC107986583	-	-	-	6	6p22.2	uncharacterized LOC107986583	ncRNA	-	-	-	-	20201124	-
9606	107986584	LOC107986584	-	-	-	6	6p22.1	uncharacterized LOC107986584	ncRNA	-	-	-	-	20201124	-
9606	107986586	LOC107986586	-	-	-	6	6p22.1	uncharacterized LOC107986586	ncRNA	-	-	-	-	20201124	-
9606	107986587	ABCF1-DT	-	-	HGNC:HGNC:53628	6	6p21.33	ABCF1 divergent transcript	ncRNA	ABCF1-DT	ABCF1 divergent transcript	O	-	20201124	-
9606	107986588	LOC107986588	-	-	-	6	6p21.33	uncharacterized LOC107986588	ncRNA	-	-	-	-	20201124	-
9606	107986589	LOC107986589	-	-	-	6	6p21.32	uncharacterized LOC107986589	ncRNA	-	-	-	-	20201124	-
9606	107986590	LOC107986590	-	-	-	6	6p21.31	uncharacterized LOC107986590	ncRNA	-	-	-	-	20201124	-
9606	107986592	LOC107986592	-	-	-	6	6p21.31	ADP-sugar pyrophosphatase pseudogene	pseudo	-	-	-	-	20201124	-
9606	107986593	LOC107986593	-	-	-	6	6p21.2	uncharacterized LOC107986593	ncRNA	-	-	-	-	20201124	-
9606	107986594	LOC107986594	-	-	-	6	6p21.2	uncharacterized LOC107986594	ncRNA	-	-	-	-	20201124	-
9606	107986595	LOC107986595	-	-	-	6	6p21.1	uncharacterized LOC107986595	ncRNA	-	-	-	-	20201124	-
9606	107986596	LOC107986596	-	-	-	6	6p21.1	arf-GAP with GTPase, ANK repeat and PH domain-containing protein 2-like	protein-coding	-	-	-	arf-GAP with GTPase, ANK repeat and PH domain-containing protein 2-like	20201124	-
9606	107986597	LOC107986597	-	-	-	6	6p21.1	uncharacterized LOC107986597	ncRNA	-	-	-	-	20201124	-
9606	107986598	LOC107986598	-	-	-	6	6p21.1	uncharacterized LOC107986598	ncRNA	-	-	-	-	20201124	-
9606	107986599	LOC107986599	-	-	-	6	6p21.1	uncharacterized LOC107986599	ncRNA	-	-	-	-	20201124	-
9606	107986600	LOC107986600	-	-	-	6	6p21.1	uncharacterized LOC107986600	ncRNA	-	-	-	-	20201124	-
9606	107986601	LOC107986601	-	-	-	6	6p12.3	uncharacterized LOC107986601	ncRNA	-	-	-	-	20201124	-
9606	107986602	LOC107986602	-	-	-	6	6p12.3	uncharacterized LOC107986602	ncRNA	-	-	-	-	20201124	-
9606	107986603	LOC107986603	-	-	-	6	6p12.2	uncharacterized LOC107986603	ncRNA	-	-	-	-	20201124	-
9606	107986604	LOC107986604	-	-	-	6	6p12.1	uncharacterized LOC107986604	ncRNA	-	-	-	-	20201124	-
9606	107986605	TINAG-AS1	-	-	HGNC:HGNC:40691	6	6p12.1	TINAG antisense RNA 1	ncRNA	TINAG-AS1	TINAG antisense RNA 1	O	-	20201124	-
9606	107986606	LOC107986606	-	-	-	6	6p12.1	uncharacterized LOC107986606	ncRNA	-	-	-	-	20201124	-
9606	107986607	LOC107986607	-	-	-	6	6q12	uncharacterized LOC107986607	ncRNA	-	-	-	-	20201124	-
9606	107986608	LOC107986608	-	-	-	6	6q12	uncharacterized LOC107986608	ncRNA	-	-	-	-	20201124	-
9606	107986610	LOC107986610	-	-	-	6	6q12	uncharacterized LOC107986610	ncRNA	-	-	-	-	20201124	-
9606	107986611	LOC107986611	-	-	-	6	6q13	uncharacterized LOC107986611	ncRNA	-	-	-	-	20201124	-
9606	107986613	LOC107986613	-	-	-	6	6q14.1	uncharacterized LOC107986613	ncRNA	-	-	-	-	20201124	-
9606	107986614	LOC107986614	-	-	-	6	6q14.1	uncharacterized LOC107986614	ncRNA	-	-	-	-	20201124	-
9606	107986617	LOC107986617	-	-	-	6	6q14.1	uncharacterized LOC107986617	ncRNA	-	-	-	-	20201124	-
9606	107986618	LINC02857	-	-	HGNC:HGNC:54394|Ensembl:ENSG00000230852	6	6q14.2	long intergenic non-protein coding RNA 2857	ncRNA	LINC02857	long intergenic non-protein coding RNA 2857	O	-	20201124	-
9606	107986619	LOC107986619	-	-	-	6	6q14.3	uncharacterized LOC107986619	ncRNA	-	-	-	-	20201124	-
9606	107986620	LOC107986620	-	-	-	6	6q14.3	uncharacterized LOC107986620	ncRNA	-	-	-	-	20201124	-
9606	107986621	LOC107986621	-	-	-	6	6q14.3	uncharacterized LOC107986621	ncRNA	-	-	-	-	20201124	-
9606	107986622	LOC107986622	-	-	-	6	6q14.3	uncharacterized LOC107986622	ncRNA	-	-	-	-	20201124	-
9606	107986623	LOC107986623	-	-	-	6	6q15	uncharacterized LOC107986623	ncRNA	-	-	-	-	20201124	-
9606	107986624	LOC107986624	-	-	-	6	6q15	uncharacterized LOC107986624	ncRNA	-	-	-	-	20201124	-
9606	107986625	LOC107986625	-	-	-	6	6q15	uncharacterized LOC107986625	ncRNA	-	-	-	-	20201124	-
9606	107986626	LOC107986626	-	-	-	6	6q16.1	uncharacterized LOC107986626	ncRNA	-	-	-	-	20201124	-
9606	107986627	LOC107986627	-	-	-	6	6q16.1	uncharacterized LOC107986627	ncRNA	-	-	-	-	20201124	-
9606	107986629	LOC107986629	-	-	-	6	6q21	uncharacterized LOC107986629	ncRNA	-	-	-	-	20201124	-
9606	107986630	LOC107986630	-	-	-	6	6q21	uncharacterized LOC107986630	ncRNA	-	-	-	-	20201124	-
9606	107986631	LOC107986631	-	-	Ensembl:ENSG00000286691	6	6q21	uncharacterized LOC107986631	ncRNA	-	-	-	-	20201124	-
9606	107986632	LOC107986632	-	-	-	6	6q21	uncharacterized LOC107986632	ncRNA	-	-	-	-	20201124	-
9606	107986633	LOC107986633	-	-	-	6	6q21	uncharacterized LOC107986633	ncRNA	-	-	-	-	20201124	-
9606	107986634	LOC107986634	-	-	-	6	6q21	uncharacterized LOC107986634	ncRNA	-	-	-	-	20201124	-
9606	107986635	LOC107986635	-	-	-	6	6q21	uncharacterized LOC107986635	ncRNA	-	-	-	-	20201124	-
9606	107986636	LOC107986636	-	-	-	6	6q21	uncharacterized LOC107986636	ncRNA	-	-	-	-	20201124	-
9606	107986637	LOC107986637	-	-	-	6	6q21	uncharacterized LOC107986637	ncRNA	-	-	-	-	20201124	-
9606	107986638	LOC107986638	-	-	-	6	6q22.1	uncharacterized LOC107986638	ncRNA	-	-	-	-	20201124	-
9606	107986639	LOC107986639	-	-	-	6	6q22.1	uncharacterized LOC107986639	ncRNA	-	-	-	-	20201124	-
9606	107986640	LOC107986640	-	-	-	6	6q22.31	uncharacterized LOC107986640	ncRNA	-	-	-	-	20201124	-
9606	107986641	LOC107986641	-	-	-	6	6q22.33	uncharacterized LOC107986641	ncRNA	-	-	-	-	20201124	-
9606	107986642	LOC107986642	-	-	-	6	6q22.33	uncharacterized LOC107986642	ncRNA	-	-	-	-	20201124	-
9606	107986643	LOC107986643	-	-	-	6	6q23.2	uncharacterized LOC107986643	ncRNA	-	-	-	-	20201124	-
9606	107986644	LOC107986644	-	-	-	6	6q23.2	uncharacterized LOC107986644	ncRNA	-	-	-	-	20201124	-
9606	107986646	LOC107986646	-	-	-	6	6q23.2	uncharacterized LOC107986646	ncRNA	-	-	-	-	20201124	-
9606	107986648	LOC107986648	-	-	-	6	6q23.3	phosphopantothenate--cysteine ligase pseudogene	pseudo	-	-	-	-	20201124	-
9606	107986649	LOC107986649	-	-	-	6	6q23.3	uncharacterized LOC107986649	ncRNA	-	-	-	-	20201124	-
9606	107986650	LOC107986650	-	-	-	6	6q24.1	uncharacterized LOC107986650	ncRNA	-	-	-	-	20201124	-
9606	107986651	LOC107986651	-	-	-	6	6q24.1	uncharacterized LOC107986651	ncRNA	-	-	-	-	20201124	-
9606	107986652	LOC107986652	-	-	-	6	6q24.1	uncharacterized LOC107986652	ncRNA	-	-	-	-	20201124	-
9606	107986653	LOC107986653	-	-	-	6	6q24.1	uncharacterized LOC107986653	ncRNA	-	-	-	-	20201124	-
9606	107986654	LOC107986654	-	-	-	6	6q24.1	uncharacterized LOC107986654	ncRNA	-	-	-	-	20201124	-
9606	107986655	LOC107986655	-	-	-	6	6q24.2	uncharacterized LOC107986655	ncRNA	-	-	-	-	20201124	-
9606	107986656	LOC107986656	-	-	-	6	6q24.2	uncharacterized LOC107986656	ncRNA	-	-	-	-	20201124	-
9606	107986659	LOC107986659	-	-	-	6	6q25.1	uncharacterized LOC107986659	ncRNA	-	-	-	-	20201124	-
9606	107986660	LOC107986660	-	-	-	6	6q25.1	uncharacterized LOC107986660	ncRNA	-	-	-	-	20201124	-
9606	107986661	LOC107986661	-	-	-	6	6q25.2	uncharacterized LOC107986661	ncRNA	-	-	-	-	20201124	-
9606	107986662	LOC107986662	-	-	-	6	6q25.3	uncharacterized LOC107986662	ncRNA	-	-	-	-	20201124	-
9606	107986663	LOC107986663	-	-	-	6	6q25.3	uncharacterized LOC107986663	ncRNA	-	-	-	-	20201124	-
9606	107986664	LOC107986664	-	-	-	6	6q25.3	uncharacterized LOC107986664	ncRNA	-	-	-	-	20201124	-
9606	107986665	LOC107986665	-	-	-	6	6q26	plasminogen-like protein B	pseudo	-	-	-	-	20201124	-
9606	107986666	LOC107986666	-	-	-	6	6q26	uncharacterized LOC107986666	ncRNA	-	-	-	-	20201124	-
9606	107986667	LOC107986667	-	-	-	6	6q27	uncharacterized LOC107986667	ncRNA	-	-	-	-	20201124	-
9606	107986668	LOC107986668	-	-	-	6	6q27	uncharacterized LOC107986668	ncRNA	-	-	-	-	20201124	-
9606	107986669	LOC107986669	-	-	-	6	6q27	uncharacterized LOC107986669	ncRNA	-	-	-	-	20201124	-
9606	107986671	LOC107986671	-	-	-	6	6q27	uncharacterized LOC107986671	ncRNA	-	-	-	-	20201124	-
9606	107986672	LOC107986672	-	-	-	6	6q27	uncharacterized LOC107986672	ncRNA	-	-	-	-	20201124	-
9606	107986673	LOC107986673	-	-	-	6	6q27	uncharacterized LOC107986673	ncRNA	-	-	-	-	20201124	-
9606	107986674	LOC107986674	-	-	-	6	6q27	uncharacterized LOC107986674	ncRNA	-	-	-	-	20201124	-
9606	107986675	LOC107986675	-	-	-	6	6q27	uncharacterized LOC107986675	protein-coding	-	-	-	-	20201124	-
9606	107986676	LOC107986676	-	-	-	6	6q27	uncharacterized LOC107986676	ncRNA	-	-	-	-	20201124	-
9606	107986677	LOC107986677	-	-	-	6	6q27	putative hydro-lyase KRH_21160	protein-coding	-	-	-	uncharacterized protein LOC107986677	20201124	-
9606	107986678	LOC107986678	-	-	-	6	6q27	uncharacterized LOC107986678	ncRNA	-	-	-	-	20201124	-
9606	107986679	TRNAI-AAU	-	-	-	6	6p11.2	transfer RNA isoleucine (anticodon AAU)	tRNA	-	-	-	-	20201124	-
9606	107986680	TRM-CAT5-2	-	-	HGNC:HGNC:54713	6	6p22.2	tRNA-Met (anticodon CAT) 5-2	tRNA	TRM-CAT5-2	tRNA-Met (anticodon CAT) 5-2	O	tRNA-Met-CAT-5-2	20201124	-
9606	107986682	TRM-CAT4-3	-	TRNAM-CAU|TRNAM20	HGNC:HGNC:34959	6	6p22.2	tRNA-Met (anticodon CAT) 4-3	tRNA	TRM-CAT4-3	tRNA-Met (anticodon CAT) 4-3	O	tRNA-Met-CAT-4-3|transfer RNA methionine (anticodon CAU)|transfer RNA methionine 20 (anticodon CAU)|transfer RNA-Met (CAT) 4-3	20201124	-
9606	107986683	TRI-AAT7-2	-	TRNAI-AAU|TRNAI25	HGNC:HGNC:34970	6	6p22.2	tRNA-Ile (anticodon AAT) 7-2	tRNA	TRI-AAT7-2	tRNA-Ile (anticodon AAT) 7-2	O	tRNA-Ile-AAT-7-2|transfer RNA isoleucine (anticodon AAU)|transfer RNA isoleucine 25 (anticodon AAU)|transfer RNA-Ile (AAT) 7-2	20201124	-
9606	107986694	LOC107986694	-	-	-	7	7p22.1	uncharacterized LOC107986694	ncRNA	-	-	-	-	20201124	-
9606	107986696	LOC107986696	-	-	-	7	7p22.1	uncharacterized LOC107986696	ncRNA	-	-	-	-	20201124	-
9606	107986697	LOC107986697	-	-	-	7	7p21.3	uncharacterized LOC107986697	ncRNA	-	-	-	-	20201124	-
9606	107986698	LOC107986698	-	-	-	7	7p21.1	uncharacterized LOC107986698	ncRNA	-	-	-	-	20201124	-
9606	107986699	LOC107986699	-	-	-	7	7p15.2	uncharacterized LOC107986699	ncRNA	-	-	-	-	20201124	-
9606	107986700	LOC107986700	-	-	-	7	7p14.3	uncharacterized LOC107986700	ncRNA	-	-	-	-	20201124	-
9606	107986703	CPVL-AS1	-	-	HGNC:HGNC:40685|Ensembl:ENSG00000229452	7	7p14.3	CPVL antisense RNA 1	ncRNA	CPVL-AS1	CPVL antisense RNA 1	O	-	20201124	-
9606	107986704	LOC107986704	-	-	-	7	7q11.21	uncharacterized LOC107986704	pseudo	-	-	-	-	20201124	-
9606	107986707	LOC107986707	-	-	-	7	7q11.21	uncharacterized LOC107986707	ncRNA	-	-	-	-	20201124	-
9606	107986708	LOC107986708	-	-	-	7	7q11.22	uncharacterized LOC107986708	ncRNA	-	-	-	-	20201124	-
9606	107986709	LOC107986709	-	-	-	7	7q11.22	uncharacterized LOC107986709	ncRNA	-	-	-	-	20201124	-
9606	107986710	LOC107986710	-	-	-	7	7q11.23	uncharacterized LOC107986710	ncRNA	-	-	-	-	20201124	-
9606	107986712	LOC107986712	-	-	-	7	7q11.23	uncharacterized LOC107986712	ncRNA	-	-	-	-	20201124	-
9606	107986713	LOC107986713	-	-	-	7	7q11.23	uncharacterized LOC107986713	ncRNA	-	-	-	-	20201124	-
9606	107986714	LOC107986714	-	-	-	7	7q11.23	uncharacterized LOC107986714	ncRNA	-	-	-	-	20201124	-
9606	107986715	LOC107986715	-	-	-	7	7q21.13	uncharacterized LOC107986715	ncRNA	-	-	-	-	20201124	-
9606	107986716	LOC107986716	-	-	-	7	7q21.13	uncharacterized LOC107986716	ncRNA	-	-	-	-	20201124	-
9606	107986717	LOC107986717	-	-	-	7	7q22.1	uncharacterized LOC107986717	ncRNA	-	-	-	-	20201124	-
9606	107986718	LOC107986718	-	-	-	7	7q34	uncharacterized LOC107986718	ncRNA	-	-	-	-	20201124	-
9606	107986719	LOC107986719	-	-	-	7	7q34	uncharacterized LOC107986719	ncRNA	-	-	-	-	20201124	-
9606	107986720	LOC107986720	-	-	-	7	7q34	uncharacterized LOC107986720	ncRNA	-	-	-	-	20201124	-
9606	107986721	LOC107986721	-	-	-	7	7q35	uncharacterized LOC107986721	ncRNA	-	-	-	-	20201124	-
9606	107986722	LOC107986722	-	-	-	7	7q36.2	uncharacterized LOC107986722	ncRNA	-	-	-	-	20201124	-
9606	107986723	LOC107986723	-	-	-	7	7q11.23	transmembrane protein 68 pseudogene	pseudo	-	-	-	-	20201124	-
9606	107986727	LOC107986727	-	-	-	7	7p13	uncharacterized LOC107986727	pseudo	-	-	-	-	20201124	-
9606	107986730	CICP24	-	-	HGNC:HGNC:48831	7	7q11.21	capicua transcriptional repressor pseudogene 24	pseudo	CICP24	capicua transcriptional repressor pseudogene 24	O	protein capicua homolog pseudogene	20201124	-
9606	107986731	LOC107986731	-	-	-	7	7q11.21	zinc finger protein 736-like	pseudo	-	-	-	-	20201124	-
9606	107986732	PPIAP81	-	-	HGNC:HGNC:53705	7	7q11.23	peptidylprolyl isomerase A pseudogene 81	pseudo	PPIAP81	peptidylprolyl isomerase A pseudogene 81	O	-	20180331	-
9606	107986733	LOC107986733	-	-	-	7	7p15.2	uncharacterized LOC107986733	ncRNA	-	-	-	-	20201124	-
9606	107986734	LOC107986734	-	-	-	7	7p14.2	uncharacterized LOC107986734	ncRNA	-	-	-	-	20201124	-
9606	107986735	LOC107986735	-	-	-	7	7p14.1	uncharacterized LOC107986735	ncRNA	-	-	-	-	20201124	-
9606	107986736	LOC107986736	-	-	-	7	7p13	uncharacterized LOC107986736	ncRNA	-	-	-	-	20201124	-
9606	107986737	LOC107986737	-	-	-	7	7p12.3	uncharacterized LOC107986737	ncRNA	-	-	-	-	20201124	-
9606	107986738	LOC107986738	-	-	-	7	7p12.1	uncharacterized LOC107986738	ncRNA	-	-	-	-	20201124	-
9606	107986739	LINC02854	-	-	HGNC:HGNC:54391	7	7p11.2	long intergenic non-protein coding RNA 2854	ncRNA	LINC02854	long intergenic non-protein coding RNA 2854	O	-	20201124	-
9606	107986740	LOC107986740	-	-	-	7	7p11.2	gem-associated protein 7-like	pseudo	-	-	-	-	20201124	-
9606	107986741	LOC107986741	-	-	-	7	7q11.22	uncharacterized LOC107986741	ncRNA	-	-	-	-	20201124	-
9606	107986742	LOC107986742	-	-	Ensembl:ENSG00000287815	7	7q11.23	uncharacterized LOC107986742	ncRNA	-	-	-	-	20201124	-
9606	107986743	LOC107986743	-	-	-	7	7q21.11	uncharacterized LOC107986743	ncRNA	-	-	-	-	20201124	-
9606	107986744	LOC107986744	-	-	-	7	7q21.11	uncharacterized LOC107986744	ncRNA	-	-	-	-	20201124	-
9606	107986745	LOC107986745	-	-	-	7	7q21.11	uncharacterized LOC107986745	ncRNA	-	-	-	-	20201124	-
9606	107986746	LOC107986746	-	-	-	7	7q21.3	uncharacterized LOC107986746	ncRNA	-	-	-	-	20201124	-
9606	107986747	LOC107986747	-	-	-	7	7q31.31	uncharacterized LOC107986747	ncRNA	-	-	-	-	20201124	-
9606	107986749	LOC107986749	-	-	-	7	7q33	uncharacterized LOC107986749	ncRNA	-	-	-	-	20201124	-
9606	107986750	LOC107986750	-	-	-	7	7q36.2	uncharacterized LOC107986750	ncRNA	-	-	-	-	20201124	-
9606	107986751	LOC107986751	-	-	-	7	7p22.3	uncharacterized LOC107986751	ncRNA	-	-	-	-	20201124	-
9606	107986755	LOC107986755	-	-	-	7	7p22.3	uncharacterized LOC107986755	protein-coding	-	-	-	uncharacterized protein LOC107986755	20201124	-
9606	107986756	LOC107986756	-	-	-	7	7p22.3	uncharacterized LOC107986756	ncRNA	-	-	-	-	20201124	-
9606	107986757	LOC107986757	-	-	-	7	7p22.3	uncharacterized LOC107986757	ncRNA	-	-	-	-	20201124	-
9606	107986758	LOC107986758	-	-	-	7	7p22.3	uncharacterized LOC107986758	ncRNA	-	-	-	-	20201124	-
9606	107986759	LOC107986759	-	-	-	7	7p22.3	uncharacterized LOC107986759	ncRNA	-	-	-	-	20201124	-
9606	107986760	LOC107986760	-	-	-	7	7p22.3	uncharacterized LOC107986760	ncRNA	-	-	-	-	20201124	-
9606	107986761	LOC107986761	-	-	-	7	7p22.2	uncharacterized LOC107986761	ncRNA	-	-	-	-	20201124	-
9606	107986762	LOC107986762	-	-	-	7	7p22.1	uncharacterized LOC107986762	protein-coding	-	-	-	uncharacterized protein LOC107986762	20201124	-
9606	107986763	LOC107986763	-	-	-	7	7p22.1	uncharacterized LOC107986763	ncRNA	-	-	-	-	20201124	-
9606	107986764	LOC107986764	-	-	-	7	7p21.3	uncharacterized LOC107986764	ncRNA	-	-	-	-	20201124	-
9606	107986766	LOC107986766	-	-	-	7	7p21.3	uncharacterized LOC107986766	ncRNA	-	-	-	-	20201124	-
9606	107986767	LOC107986767	-	-	-	7	7p21.3	uncharacterized LOC107986767	ncRNA	-	-	-	-	20201124	-
9606	107986768	LOC107986768	-	-	-	7	7p21.3	uncharacterized LOC107986768	ncRNA	-	-	-	-	20201124	-
9606	107986769	LOC107986769	-	-	-	7	7p21.3	uncharacterized LOC107986769	ncRNA	-	-	-	-	20201124	-
9606	107986770	LOC107986770	-	-	-	7	7p21.3-p21.2	uncharacterized LOC107986770	ncRNA	-	-	-	-	20201124	-
9606	107986772	LOC107986772	-	-	-	7	7p21.1	uncharacterized LOC107986772	ncRNA	-	-	-	-	20201124	-
9606	107986773	LOC107986773	-	-	-	7	7p21.1	uncharacterized LOC107986773	ncRNA	-	-	-	-	20201124	-
9606	107986774	LOC107986774	-	-	-	7	7p21.1	uncharacterized LOC107986774	ncRNA	-	-	-	-	20201124	-
9606	107986775	LOC107986775	-	-	-	7	7p15.3	uncharacterized LOC107986775	ncRNA	-	-	-	-	20201124	-
9606	107986776	LOC107986776	-	-	-	7	7p15.3	uncharacterized LOC107986776	ncRNA	-	-	-	-	20201124	-
9606	107986777	LOC107986777	-	-	-	7	7p15.3	uncharacterized LOC107986777	ncRNA	-	-	-	-	20201124	-
9606	107986778	LOC107986778	-	-	-	7	7p15.3	uncharacterized LOC107986778	ncRNA	-	-	-	-	20201124	-
9606	107986779	LOC107986779	-	-	-	7	7p15.3	uncharacterized LOC107986779	ncRNA	-	-	-	-	20201124	-
9606	107986780	LOC107986780	-	-	-	7	7p14.3	small integral membrane protein 14 pseudogene	pseudo	-	-	-	-	20201124	-
9606	107986781	LOC107986781	-	-	-	7	7p14.3	uncharacterized LOC107986781	ncRNA	-	-	-	-	20201124	-
9606	107986782	LOC107986782	-	-	-	7	7p14.3	uncharacterized LOC107986782	ncRNA	-	-	-	-	20201124	-
9606	107986783	LOC107986783	-	-	-	7	7p14.2	gem-associated protein 7-like	pseudo	-	-	-	-	20201124	-
9606	107986784	LOC107986784	-	-	-	7	7p14.1	uncharacterized LOC107986784	ncRNA	-	-	-	-	20201124	-
9606	107986785	LOC107986785	-	-	-	7	7p14.1	uncharacterized LOC107986785	ncRNA	-	-	-	-	20201124	-
9606	107986786	LOC107986786	-	-	-	7	7p14.1	uncharacterized LOC107986786	ncRNA	-	-	-	-	20201124	-
9606	107986787	LOC107986787	-	-	-	7	7p14.1	uncharacterized LOC107986787	ncRNA	-	-	-	-	20201124	-
9606	107986788	LOC107986788	-	-	-	7	7p14.1	uncharacterized LOC107986788	ncRNA	-	-	-	-	20201124	-
9606	107986789	LOC107986789	-	-	-	7	7p14.1	uncharacterized LOC107986789	ncRNA	-	-	-	-	20201124	-
9606	107986790	LOC107986790	-	-	-	7	7p14.1	uncharacterized LOC107986790	ncRNA	-	-	-	-	20201124	-
9606	107986794	LOC107986794	-	-	-	7	7p12.1	uncharacterized LOC107986794	ncRNA	-	-	-	-	20201124	-
9606	107986795	LOC107986795	-	-	-	7	7p12.1	putative uncharacterized protein FLJ92257	pseudo	-	-	-	-	20201124	-
9606	107986796	LOC107986796	-	-	-	7	7p12.1	uncharacterized LOC107986796	ncRNA	-	-	-	-	20201124	-
9606	107986798	LOC107986798	-	-	-	7	7p11.2	uncharacterized LOC107986798	ncRNA	-	-	-	-	20201124	-
9606	107986799	LOC107986799	-	-	-	7	7p11.2	putative uncharacterized protein FLJ44672	pseudo	-	-	-	-	20201124	-
9606	107986800	LOC107986800	-	-	-	7	7p11.2	putative uncharacterized protein FLJ44672	protein-coding	-	-	-	putative uncharacterized protein FLJ44672|uncharacterized protein LOC107986800	20201124	-
9606	107986806	LINC02848	-	-	HGNC:HGNC:54384	7	7q11.21	long intergenic non-protein coding RNA 2848	ncRNA	LINC02848	long intergenic non-protein coding RNA 2848	O	-	20201124	-
9606	107986809	ELN-AS1	-	CTB-51J22.1	HGNC:HGNC:40212	7	7q11.23	ELN antisense RNA 1	ncRNA	ELN-AS1	ELN antisense RNA 1	O	-	20201124	-
9606	107986810	WBSCR23	-	-	-	7	7q11.23	Williams-Beuren syndrome chromosome region 23	ncRNA	-	-	-	-	20201124	-
9606	107986811	LOC107986811	-	-	-	7	7q11.23	uncharacterized LOC107986811	ncRNA	-	-	-	-	20201124	-
9606	107986812	LOC107986812	-	-	-	7	7q21.11	uncharacterized LOC107986812	ncRNA	-	-	-	-	20201124	-
9606	107986813	LOC107986813	-	-	-	7	7q21.11	uncharacterized LOC107986813	ncRNA	-	-	-	-	20201124	-
9606	107986814	LOC107986814	-	-	-	7	7q21.12	uncharacterized LOC107986814	ncRNA	-	-	-	-	20201124	-
9606	107986815	LOC107986815	-	-	-	7	7q21.12	uncharacterized LOC107986815	ncRNA	-	-	-	-	20201124	-
9606	107986816	LOC107986816	-	-	-	7	7q21.13	uncharacterized LOC107986816	ncRNA	-	-	-	-	20201124	-
9606	107986817	LOC107986817	-	-	-	7	7q21.13	uncharacterized LOC107986817	ncRNA	-	-	-	-	20201124	-
9606	107986818	FAM237B	-	-	HGNC:HGNC:53217|Ensembl:ENSG00000283267	7	7q21.13	family with sequence similarity 237 member B	protein-coding	FAM237B	family with sequence similarity 237 member B	O	protein FAM237B	20201124	-
9606	107986819	LOC107986819	-	-	-	7	7q21.13	uncharacterized LOC107986819	ncRNA	-	-	-	-	20201124	-
9606	107986820	LOC107986820	-	-	-	7	7q21.3	uncharacterized LOC107986820	ncRNA	-	-	-	-	20201124	-
9606	107986821	LOC107986821	-	-	-	7	7q21.3	uncharacterized LOC107986821	ncRNA	-	-	-	-	20201124	-
9606	107986822	LOC107986822	-	-	-	7	7q21.3	uncharacterized LOC107986822	ncRNA	-	-	-	-	20201124	-
9606	107986823	LOC107986823	-	-	-	7	7q21.3	uncharacterized LOC107986823	ncRNA	-	-	-	-	20201124	-
9606	107986824	LOC107986824	-	-	-	7	7q21.3	uncharacterized LOC107986824	ncRNA	-	-	-	-	20201124	-
9606	107986825	LOC107986825	-	-	-	7	7q21.3	uncharacterized LOC107986825	ncRNA	-	-	-	-	20201124	-
9606	107986826	LOC107986826	-	-	-	7	7q21.3	uncharacterized LOC107986826	ncRNA	-	-	-	-	20201124	-
9606	107986827	CZ1P-ASNS	-	-	-	7	7q21.3	CZ1P-ASNS readthrough	ncRNA	-	-	-	-	20201124	-
9606	107986828	LOC107986828	-	-	-	7	7q22.1	uncharacterized LOC107986828	ncRNA	-	-	-	-	20201124	-
9606	107986829	LOC107986829	-	-	-	7	7q22.1	uncharacterized LOC107986829	ncRNA	-	-	-	-	20201124	-
9606	107986830	LOC107986830	-	-	-	7	7q22.1	uncharacterized LOC107986830	ncRNA	-	-	-	-	20201124	-
9606	107986832	LOC107986832	-	-	-	7	7q22.1	uncharacterized LOC107986832	ncRNA	-	-	-	-	20201124	-
9606	107986833	LOC107986833	-	-	-	7	7q22.3	uncharacterized LOC107986833	ncRNA	-	-	-	-	20201124	-
9606	107986834	LOC107986834	-	-	-	7	7q31.1	uncharacterized LOC107986834	ncRNA	-	-	-	-	20201124	-
9606	107986835	LOC107986835	-	-	-	7	7q31.1	uncharacterized LOC107986835	ncRNA	-	-	-	-	20201124	-
9606	107986836	LOC107986836	-	-	-	7	7q31.1	uncharacterized LOC107986836	ncRNA	-	-	-	-	20201124	-
9606	107986837	LOC107986837	-	-	-	7	7q31.1	uncharacterized LOC107986837	ncRNA	-	-	-	-	20201124	-
9606	107986838	LOC107986838	-	-	-	7	7q31.2	uncharacterized LOC107986838	ncRNA	-	-	-	-	20201124	-
9606	107986839	LOC107986839	-	-	-	7	7q31.2	uncharacterized LOC107986839	ncRNA	-	-	-	-	20201124	-
9606	107986840	LOC107986840	-	-	-	7	7q31.31	uncharacterized LOC107986840	ncRNA	-	-	-	-	20201124	-
9606	107986841	LOC107986841	-	-	-	7	7q31.33	uncharacterized LOC107986841	ncRNA	-	-	-	-	20201124	-
9606	107986842	LOC107986842	-	-	-	7	7q31.33	uncharacterized LOC107986842	ncRNA	-	-	-	-	20201124	-
9606	107986843	LOC107986843	-	-	-	7	7q31.33	uncharacterized LOC107986843	ncRNA	-	-	-	-	20201124	-
9606	107986845	LOC107986845	-	-	-	7	7q32.1	uncharacterized LOC107986845	ncRNA	-	-	-	-	20201124	-
9606	107986846	LOC107986846	-	-	-	7	7q32.1	uncharacterized LOC107986846	ncRNA	-	-	-	-	20201124	-
9606	107986847	LOC107986847	-	-	-	7	7q32.1	uncharacterized LOC107986847	ncRNA	-	-	-	-	20201124	-
9606	107986848	LOC107986848	-	-	-	7	7q32.1	uncharacterized LOC107986848	ncRNA	-	-	-	-	20201124	-
9606	107986849	LOC107986849	-	-	-	7	7q32.3	uncharacterized LOC107986849	ncRNA	-	-	-	-	20201124	-
9606	107986850	LOC107986850	-	-	-	7	7q33	uncharacterized LOC107986850	ncRNA	-	-	-	-	20201124	-
9606	107986852	LOC107986852	-	-	-	7	7q34	uncharacterized LOC107986852	ncRNA	-	-	-	-	20201124	-
9606	107986853	LOC107986853	-	-	-	7	7q34	uncharacterized LOC107986853	ncRNA	-	-	-	-	20201124	-
9606	107986854	LOC107986854	-	-	-	7	7q34	uncharacterized LOC107986854	ncRNA	-	-	-	-	20201124	-
9606	107986855	LOC107986855	-	-	-	7	7q34	uncharacterized LOC107986855	ncRNA	-	-	-	-	20201124	-
9606	107986856	LOC107986856	-	-	-	7	7q36.1	uncharacterized LOC107986856	ncRNA	-	-	-	-	20201124	-
9606	107986858	LOC107986858	-	-	-	7	7q36.1	uncharacterized LOC107986858	ncRNA	-	-	-	-	20201124	-
9606	107986859	LOC107986859	-	-	-	7	7q36.1	uncharacterized LOC107986859	ncRNA	-	-	-	-	20201124	-
9606	107986860	LOC107986860	-	-	-	7	7q36.1	endogenous retrovirus group K member 19 Env polyprotein-like	protein-coding	-	-	-	endogenous retrovirus group K member 19 Env polyprotein-like	20201124	-
9606	107986862	LOC107986862	-	-	-	7	7q36.1	uncharacterized LOC107986862	ncRNA	-	-	-	-	20201124	-
9606	107986863	LOC107986863	-	-	-	7	7q36.3	uncharacterized LOC107986863	ncRNA	-	-	-	-	20201124	-
9606	107986864	LOC107986864	-	-	-	7	7q36.3	uncharacterized LOC107986864	ncRNA	-	-	-	-	20201124	-
9606	107986865	LOC107986865	-	-	-	8	8p23.2	uncharacterized LOC107986865	ncRNA	-	-	-	-	20201124	-
9606	107986868	LOC107986868	-	-	-	8	8p22	uncharacterized LOC107986868	ncRNA	-	-	-	-	20201124	-
9606	107986870	LOC107986870	-	-	-	8	8q22.2	uncharacterized LOC107986870	ncRNA	-	-	-	-	20201124	-
9606	107986871	LOC107986871	-	-	-	8	8q22.2	ubiquitin-conjugating enzyme E2 variant 1 pseudogene	pseudo	-	-	-	-	20201124	-
9606	107986872	LOC107986872	-	-	-	8	8q22.2	uncharacterized LOC107986872	ncRNA	-	-	-	-	20201124	-
9606	107986874	LOC107986874	-	-	-	8	8q24.12	uncharacterized LOC107986874	ncRNA	-	-	-	-	20201124	-
9606	107986875	LOC107986875	-	-	-	8	8p23.1	translation initiation factor IF-2-like	pseudo	-	-	-	-	20201124	-
9606	107986876	LOC107986876	-	-	-	8	8p21.3	uncharacterized LOC107986876	ncRNA	-	-	-	-	20201124	-
9606	107986878	LOC107986878	-	-	Ensembl:ENSG00000253750	8	8q12.3	cytochrome c oxidase subunit NDUFA4 pseudogene	pseudo	-	-	-	-	20201124	-
9606	107986879	REXO1L5P	-	-	HGNC:HGNC:32242	8	8q21.2	REXO1 like 5, pseudogene	pseudo	REXO1L5P	REXO1 like 5, pseudogene	O	REX1, RNA exonuclease 1 homolog-like 5, pseudogene|putative exonuclease GOR	20201124	-
9606	107986880	LOC107986880	-	-	-	8	8p23.3	uncharacterized LOC107986880	ncRNA	-	-	-	-	20201124	-
9606	107986881	LOC107986881	-	-	-	8	8p21.3	uncharacterized LOC107986881	ncRNA	-	-	-	-	20201124	-
9606	107986882	LOC107986882	-	-	-	8	8p21.2	uncharacterized LOC107986882	ncRNA	-	-	-	-	20201124	-
9606	107986883	LOC107986883	-	-	-	8	8p12	uncharacterized LOC107986883	ncRNA	-	-	-	-	20201124	-
9606	107986884	LOC107986884	-	-	-	8	8p12	uncharacterized LOC107986884	ncRNA	-	-	-	-	20201124	-
9606	107986885	LOC107986885	-	-	-	8	8q11.1	uncharacterized LOC107986885	ncRNA	-	-	-	-	20201124	-
9606	107986886	LOC107986886	-	-	-	8	8q12.1	uncharacterized LOC107986886	ncRNA	-	-	-	-	20201124	-
9606	107986887	LOC107986887	-	-	-	8	8q12.1	uncharacterized LOC107986887	ncRNA	-	-	-	-	20201124	-
9606	107986888	LOC107986888	-	-	Ensembl:ENSG00000287301	8	8q12.1	uncharacterized LOC107986888	ncRNA	-	-	-	-	20201124	-
9606	107986889	LOC107986889	-	-	-	8	8q12.1	small integral membrane protein 15-like	pseudo	-	-	-	-	20201124	-
9606	107986890	LOC107986890	-	-	-	8	8q13.3	uncharacterized LOC107986890	ncRNA	-	-	-	-	20201124	-
9606	107986891	LOC107986891	-	-	-	8	8q21.11	uncharacterized LOC107986891	ncRNA	-	-	-	-	20201124	-
9606	107986892	LOC107986892	-	-	-	8	8q21.13	uncharacterized LOC107986892	ncRNA	-	-	-	-	20201124	-
9606	107986893	LOC107986893	-	-	-	8	8q21.13	uncharacterized LOC107986893	ncRNA	-	-	-	-	20201124	-
9606	107986894	LOC107986894	-	-	-	8	8q21.13	uncharacterized LOC107986894	ncRNA	-	-	-	-	20201124	-
9606	107986895	LOC107986895	-	-	-	8	8q21.3	uncharacterized LOC107986895	ncRNA	-	-	-	-	20201124	-
9606	107986896	LOC107986896	-	-	-	8	8q22.1	uncharacterized LOC107986896	ncRNA	-	-	-	-	20201124	-
9606	107986897	LOC107986897	-	-	-	8	8q22.3	uncharacterized LOC107986897	ncRNA	-	-	-	-	20201124	-
9606	107986898	LOC107986898	-	-	Ensembl:ENSG00000253633	8	8q22.3	uncharacterized LOC107986898	ncRNA	-	-	-	-	20201124	-
9606	107986899	LOC107986899	-	-	-	8	8q22.3	uncharacterized LOC107986899	ncRNA	-	-	-	-	20201124	-
9606	107986901	LOC107986901	-	-	-	8	8q23.3	uncharacterized LOC107986901	ncRNA	-	-	-	-	20201124	-
9606	107986902	LOC107986902	-	-	-	8	8q23.3	uncharacterized LOC107986902	ncRNA	-	-	-	-	20201124	-
9606	107986903	LOC107986903	-	-	-	8	8q23.3	uncharacterized LOC107986903	ncRNA	-	-	-	-	20201124	-
9606	107986904	LOC107986904	-	-	-	8	8q24.13	uncharacterized LOC107986904	ncRNA	-	-	-	-	20201124	-
9606	107986905	LOC107986905	-	-	-	8	8q24.23	uncharacterized LOC107986905	ncRNA	-	-	-	-	20201124	-
9606	107986906	LOC107986906	-	-	-	8	8q24.3	uncharacterized LOC107986906	ncRNA	-	-	-	-	20201124	-
9606	107986907	LOC107986907	-	-	-	8	8p23.2	uncharacterized LOC107986907	ncRNA	-	-	-	-	20201124	-
9606	107986908	LOC107986908	-	-	-	8	8p23.2	uncharacterized LOC107986908	protein-coding	-	-	-	uncharacterized protein LOC107986908	20201124	-
9606	107986909	LOC107986909	-	-	-	8	8p23.1	uncharacterized LOC107986909	ncRNA	-	-	-	-	20201124	-
9606	107986910	LOC107986910	-	-	-	8	8p23.1	uncharacterized LOC107986910	protein-coding	-	-	-	uncharacterized protein LOC107986910	20201124	-
9606	107986912	LOC107986912	-	-	-	8	8p23.1	uncharacterized LOC107986912	ncRNA	-	-	-	-	20201124	-
9606	107986913	LOC107986913	-	-	-	8	8p23.1	uncharacterized LOC107986913	ncRNA	-	-	-	-	20201124	-
9606	107986914	LOC107986914	-	-	-	8	8p23.1	ubiquitin-conjugating enzyme E2 variant 1 pseudogene	pseudo	-	-	-	-	20201124	-
9606	107986916	LOC107986916	-	-	-	8	8p22	uncharacterized LOC107986916	ncRNA	-	-	-	-	20201124	-
9606	107986918	LOC107986918	-	-	-	8	8p22	uncharacterized LOC107986918	ncRNA	-	-	-	-	20201124	-
9606	107986919	LOC107986919	-	-	-	8	8p22	uncharacterized LOC107986919	ncRNA	-	-	-	-	20201124	-
9606	107986920	LOC107986920	-	-	-	8	8p21.3	uncharacterized LOC107986920	ncRNA	-	-	-	-	20201124	-
9606	107986921	LOC107986921	-	-	-	8	8p21.3	uncharacterized LOC107986921	ncRNA	-	-	-	-	20201124	-
9606	107986922	LOC107986922	-	-	-	8	8p21.3	uncharacterized LOC107986922	ncRNA	-	-	-	-	20201124	-
9606	107986923	LOC107986923	-	-	-	8	8p21.3	uncharacterized LOC107986923	ncRNA	-	-	-	-	20201124	-
9606	107986924	LOC107986924	-	-	-	8	8p21.3	uncharacterized LOC107986924	ncRNA	-	-	-	-	20201124	-
9606	107986925	LOC107986925	-	-	-	8	8p21.3	uncharacterized LOC107986925	ncRNA	-	-	-	-	20201124	-
9606	107986926	LOC107986926	-	-	-	8	8p21.3	uncharacterized LOC107986926	ncRNA	-	-	-	-	20201124	-
9606	107986929	LOC107986929	-	-	-	8	8p21.3	uncharacterized LOC107986929	ncRNA	-	-	-	-	20201124	-
9606	107986930	LOC107986930	-	-	-	8	8p21.2	uncharacterized LOC107986930	ncRNA	-	-	-	-	20201124	-
9606	107986931	LOC107986931	-	-	-	8	8p21.2	uncharacterized LOC107986931	ncRNA	-	-	-	-	20201124	-
9606	107986932	LOC107986932	-	-	-	8	8p21.2	uncharacterized LOC107986932	ncRNA	-	-	-	-	20201124	-
9606	107986933	LOC107986933	-	-	-	8	8p21.2	uncharacterized LOC107986933	ncRNA	-	-	-	-	20201124	-
9606	107986934	LOC107986934	-	-	-	8	8p21.1	uncharacterized LOC107986934	ncRNA	-	-	-	-	20201124	-
9606	107986935	LOC107986935	-	-	-	8	8p12	uncharacterized LOC107986935	ncRNA	-	-	-	-	20201124	-
9606	107986936	LOC107986936	-	-	-	8	8p12	uncharacterized LOC107986936	ncRNA	-	-	-	-	20201124	-
9606	107986938	LOC107986938	-	-	-	8	8p11.21	uncharacterized LOC107986938	ncRNA	-	-	-	-	20201124	-
9606	107986939	LOC107986939	-	-	-	8	8p11.21	uncharacterized LOC107986939	ncRNA	-	-	-	-	20201124	-
9606	107986940	LOC107986940	-	-	-	8	8q11.21	uncharacterized LOC107986940	ncRNA	-	-	-	-	20201124	-
9606	107986941	LOC107986941	-	-	-	8	8q11.21	uncharacterized LOC107986941	ncRNA	-	-	-	-	20201124	-
9606	107986942	LOC107986942	-	-	-	8	8q11.21	uncharacterized LOC107986942	ncRNA	-	-	-	-	20201124	-
9606	107986943	LOC107986943	-	-	-	8	8q11.23	uncharacterized LOC107986943	ncRNA	-	-	-	-	20201124	-
9606	107986944	LOC107986944	-	-	-	8	8q12.1	uncharacterized LOC107986944	ncRNA	-	-	-	-	20201124	-
9606	107986945	LOC107986945	-	-	-	8	8q12.1	uncharacterized LOC107986945	ncRNA	-	-	-	-	20201124	-
9606	107986946	LOC107986946	-	-	-	8	8q12.3	uncharacterized LOC107986946	ncRNA	-	-	-	-	20201124	-
9606	107986948	LOC107986948	-	-	-	8	8q13.1	uncharacterized LOC107986948	ncRNA	-	-	-	-	20201124	-
9606	107986949	LOC107986949	-	-	-	8	8q13.1	uncharacterized LOC107986949	ncRNA	-	-	-	-	20201124	-
9606	107986950	LOC107986950	-	-	-	8	8q13.1	uncharacterized LOC107986950	ncRNA	-	-	-	-	20201124	-
9606	107986951	LOC107986951	-	-	-	8	8q13.2	uncharacterized LOC107986951	ncRNA	-	-	-	-	20201124	-
9606	107986952	LOC107986952	-	-	-	8	8q21.13	uncharacterized LOC107986952	ncRNA	-	-	-	-	20201124	-
9606	107986953	LOC107986953	-	-	-	8	8q21.13	uncharacterized LOC107986953	ncRNA	-	-	-	-	20201124	-
9606	107986954	LOC107986954	-	-	-	8	8q21.3	uncharacterized LOC107986954	ncRNA	-	-	-	-	20201124	-
9606	107986955	LOC107986955	-	-	-	8	8q21.3	uncharacterized LOC107986955	ncRNA	-	-	-	-	20201124	-
9606	107986956	LOC107986956	-	-	-	8	8q22.1	uncharacterized LOC107986956	ncRNA	-	-	-	-	20201124	-
9606	107986957	LOC107986957	-	-	-	8	8q22.1	uncharacterized LOC107986957	ncRNA	-	-	-	-	20201124	-
9606	107986959	LOC107986959	-	-	-	8	8q22.2	uncharacterized LOC107986959	ncRNA	-	-	-	-	20201124	-
9606	107986960	LOC107986960	-	-	-	8	8q22.3	probable ribosome biogenesis protein RLP24 pseudogene	pseudo	-	-	-	-	20201124	-
9606	107986961	LOC107986961	-	-	-	8	8q22.3	uncharacterized LOC107986961	ncRNA	-	-	-	-	20201124	-
9606	107986962	LOC107986962	-	-	-	8	8q22.3	uncharacterized LOC107986962	ncRNA	-	-	-	-	20201124	-
9606	107986963	LOC107986963	-	-	-	8	8q22.3	uncharacterized LOC107986963	ncRNA	-	-	-	-	20201124	-
9606	107986964	LOC107986964	-	-	-	8	8q23.3	uncharacterized LOC107986964	ncRNA	-	-	-	-	20201124	-
9606	107986965	LOC107986965	-	-	-	8	8q23.3	uncharacterized LOC107986965	ncRNA	-	-	-	-	20201124	-
9606	107986966	LOC107986966	-	-	-	8	8q23.3	uncharacterized LOC107986966	ncRNA	-	-	-	-	20201124	-
9606	107986968	LOC107986968	-	-	-	8	8q23.3	uncharacterized LOC107986968	ncRNA	-	-	-	-	20201124	-
9606	107986969	LOC107986969	-	-	-	8	8q24.11	uncharacterized LOC107986969	ncRNA	-	-	-	-	20201124	-
9606	107986970	LOC107986970	-	-	-	8	8q24.11	uncharacterized LOC107986970	ncRNA	-	-	-	-	20201124	-
9606	107986971	LOC107986971	-	-	-	8	8q24.12	uncharacterized LOC107986971	ncRNA	-	-	-	-	20201124	-
9606	107986972	LOC107986972	-	-	-	8	8q24.13	uncharacterized LOC107986972	ncRNA	-	-	-	-	20201124	-
9606	107986973	LOC107986973	-	-	-	8	8q24.13	uncharacterized LOC107986973	ncRNA	-	-	-	-	20201124	-
9606	107986974	LOC107986974	-	-	-	8	8q24.13	uncharacterized LOC107986974	ncRNA	-	-	-	-	20201124	-
9606	107986976	LOC107986976	-	-	-	8	8q24.22	uncharacterized LOC107986976	ncRNA	-	-	-	-	20201124	-
9606	107986977	LOC107986977	-	-	-	8	8q24.22	uncharacterized LOC107986977	ncRNA	-	-	-	-	20201124	-
9606	107986978	LOC107986978	-	-	-	8	8q24.23	uncharacterized LOC107986978	ncRNA	-	-	-	-	20201124	-
9606	107986979	LOC107986979	-	-	-	8	8q24.23	uncharacterized LOC107986979	ncRNA	-	-	-	-	20201124	-
9606	107986980	LINC02055	-	-	HGNC:HGNC:52895|Ensembl:ENSG00000254101	8	8q24.23	long intergenic non-protein coding RNA 2055	ncRNA	LINC02055	long intergenic non-protein coding RNA 2055	O	-	20201124	-
9606	107986981	LOC107986981	-	-	-	8	8q24.3	uncharacterized LOC107986981	ncRNA	-	-	-	-	20201124	-
9606	107986982	LOC107986982	-	-	-	8	8q24.3	MAGE-like protein 2	protein-coding	-	-	-	MAGE-like protein 2	20201124	-
9606	107986983	LOC107986983	-	-	-	8	8q24.3	uncharacterized LOC107986983	ncRNA	-	-	-	-	20201124	-
9606	107986984	LOC107986984	-	-	-	8	8q24.3	uncharacterized LOC107986984	ncRNA	-	-	-	-	20201124	-
9606	107986985	LOC107986985	-	-	-	8	8q24.3	uncharacterized LOC107986985	ncRNA	-	-	-	-	20201124	-
9606	107986986	LOC107986986	-	-	-	8	8q24.3	uncharacterized LOC107986986	ncRNA	-	-	-	-	20201124	-
9606	107986989	LOC107986989	-	-	-	9	9p24.2	uncharacterized LOC107986989	ncRNA	-	-	-	-	20201124	-
9606	107986990	LOC107986990	-	-	-	9	9p22.2	uncharacterized LOC107986990	ncRNA	-	-	-	-	20201124	-
9606	107986991	LOC107986991	-	-	-	9	9p11.2	uncharacterized LOC107986991	ncRNA	-	-	-	-	20201124	-
9606	107986992	LOC107986992	-	-	-	9	9p11.2	uncharacterized LOC107986992	ncRNA	-	-	-	-	20201124	-
9606	107986993	LOC107986993	-	-	-	9	9p11.2	uncharacterized LOC107986993	ncRNA	-	-	-	-	20201124	-
9606	107986995	LOC107986995	-	-	-	9	9p11.2	uncharacterized LOC107986995	ncRNA	-	-	-	-	20201124	-
9606	107986997	LOC107986997	-	-	-	9	9p11.2	uncharacterized LOC107986997	ncRNA	-	-	-	-	20201124	-
9606	107986998	LOC107986998	-	-	-	9	9p11.2	uncharacterized LOC107986998	ncRNA	-	-	-	-	20201124	-
9606	107986999	LOC107986999	-	-	-	9	9p11.2	translation initiation factor IF-2-like	pseudo	-	-	-	-	20201124	-
9606	107987000	LOC107987000	-	-	-	9	9p11.2	uncharacterized LOC107987000	ncRNA	-	-	-	-	20201124	-
9606	107987001	FAM27E4	-	FAM27E4P	HGNC:HGNC:44415	9	9q13	family with sequence similarity 27 member E4	ncRNA	FAM27E4	family with sequence similarity 27 member E4	O	family with sequence similarity 27, member E4, pseudogene	20201124	-
9606	107987003	LOC107987003	-	-	-	9	9q13	uncharacterized LOC107987003	ncRNA	-	-	-	-	20201124	-
9606	107987004	LOC107987004	-	-	-	9	9q13	coiled-coil domain-containing protein 86-like	protein-coding	-	-	-	coiled-coil domain-containing protein 86-like	20201124	-
9606	107987006	LOC107987006	-	-	-	9	9q13	uncharacterized LOC107987006	ncRNA	-	-	-	-	20201124	-
9606	107987007	LOC107987007	-	-	-	9	9q13	uncharacterized LOC107987007	ncRNA	-	-	-	-	20201124	-
9606	107987008	LOC107987008	-	-	-	9	9q13	uncharacterized LOC107987008	ncRNA	-	-	-	-	20201124	-
9606	107987009	LOC107987009	-	-	-	9	9q13	uncharacterized LOC107987009	ncRNA	-	-	-	-	20201124	-
9606	107987010	LOC107987010	-	-	-	9	9q13	uncharacterized LOC107987010	ncRNA	-	-	-	-	20201124	-
9606	107987011	LOC107987011	-	-	-	9	9q22.33	uncharacterized LOC107987011	ncRNA	-	-	-	-	20201124	-
9606	107987012	LOC107987012	-	-	-	9	9q22.33	uncharacterized LOC107987012	ncRNA	-	-	-	-	20201124	-
9606	107987013	LOC107987013	-	-	-	9	9q31.3	putative uncharacterized protein DDB_G0287265	protein-coding	-	-	-	putative uncharacterized protein DDB_G0287265	20201124	-
9606	107987014	LOC107987014	-	-	-	9	9q33.1	uncharacterized LOC107987014	protein-coding	-	-	-	-	20201124	-
9606	107987015	LOC107987015	-	-	-	9	9q33.1	uncharacterized LOC107987015	ncRNA	-	-	-	-	20201124	-
9606	107987016	LOC107987016	-	-	-	9	9q33.2	uncharacterized LOC107987016	ncRNA	-	-	-	-	20201124	-
9606	107987018	RPS29P33	-	-	HGNC:HGNC:52366	9	9p22.2	ribosomal protein S29 pseudogene 33	pseudo	RPS29P33	ribosomal protein S29 pseudogene 33	O	-	20180331	-
9606	107987020	LOC107987020	-	-	-	9	9q13	uncharacterized LOC107987020	protein-coding	-	-	-	-	20180331	-
9606	107987021	LOC107987021	-	-	-	9	9q13	translation initiation factor IF-2-like	pseudo	-	-	-	-	20201124	-
9606	107987022	LOC107987022	-	-	-	9	9q21.31	uncharacterized LOC107987022	pseudo	-	-	-	-	20201124	-
9606	107987023	LOC107987023	-	-	-	9	9q22.32	proline-rich nuclear receptor coactivator 2-like	pseudo	-	-	-	-	20201124	-
9606	107987024	LOC107987024	-	-	-	9	9q22.33	proline-rich nuclear receptor coactivator 2-like	pseudo	-	-	-	-	20201124	-
9606	107987025	LOC107987025	-	-	-	9	9q22.33	translation initiation factor IF-2-like	pseudo	-	-	-	-	20201124	-
9606	107987026	LOC107987026	-	-	-	9	9p21.3	uncharacterized LOC107987026	ncRNA	-	-	-	-	20201124	-
9606	107987027	LOC107987027	-	-	-	9	9p21.2	uncharacterized LOC107987027	ncRNA	-	-	-	-	20201124	-
9606	107987028	LOC107987028	-	-	-	9	9p21.2	uncharacterized LOC107987028	ncRNA	-	-	-	-	20201124	-
9606	107987029	LOC107987029	-	-	-	9	9p21.1	uncharacterized LOC107987029	ncRNA	-	-	-	-	20201124	-
9606	107987031	LOC107987031	-	-	-	9	9q21.2	uncharacterized LOC107987031	ncRNA	-	-	-	-	20201124	-
9606	107987032	LOC107987032	-	-	Ensembl:ENSG00000236507	9	9q22.2	uncharacterized LOC107987032	ncRNA	-	-	-	-	20201124	-
9606	107987033	LOC107987033	-	-	-	9	9q22.32	uncharacterized LOC107987033	ncRNA	-	-	-	-	20201124	-
9606	107987035	LOC107987035	-	-	Ensembl:ENSG00000231166	9	9q33.1	tubulin beta chain-like	protein-coding	-	-	-	tubulin beta chain-like	20201124	-
9606	107987037	LOC107987037	-	-	-	9	9q33.3	uncharacterized LOC107987037	ncRNA	-	-	-	-	20201124	-
9606	107987038	LOC107987038	-	-	-	9	9q34.11	uncharacterized LOC107987038	ncRNA	-	-	-	-	20201124	-
9606	107987039	LOC107987039	-	-	-	9	9q34.2	uncharacterized LOC107987039	ncRNA	-	-	-	-	20201124	-
9606	107987040	LOC107987040	-	-	-	9	9q34.3	uncharacterized LOC107987040	ncRNA	-	-	-	-	20201124	-
9606	107987041	MIR1302-9HG	-	-	HGNC:HGNC:55045	9	9p24.3	MIR1302-9 host gene	ncRNA	MIR1302-9HG	MIR1302-9 host gene	O	-	20201124	-
9606	107987042	LOC107987042	-	-	-	9	9p24.3	phosphatidylinositol 4,5-bisphosphate 5-phosphatase A-like	protein-coding	-	-	-	phosphatidylinositol 4,5-bisphosphate 5-phosphatase A-like	20201124	-
9606	107987043	LOC107987043	-	-	-	9	9p24.3-p24.2	uncharacterized LOC107987043	ncRNA	-	-	-	-	20201124	-
9606	107987044	LOC107987044	-	-	-	9	9p24.1	uncharacterized LOC107987044	protein-coding	-	-	-	uncharacterized protein LOC107987044	20201124	-
9606	107987046	LOC107987046	-	-	-	9	9p24.1	uncharacterized LOC107987046	ncRNA	-	-	-	-	20201124	-
9606	107987047	LOC107987047	-	-	-	9	9p23	uncharacterized LOC107987047	ncRNA	-	-	-	-	20201124	-
9606	107987048	LOC107987048	-	-	-	9	9p22.3	thymosin beta-11-like	protein-coding	-	-	-	thymosin beta-11-like	20201124	-
9606	107987049	LOC107987049	-	-	-	9	9p22.3	uncharacterized LOC107987049	ncRNA	-	-	-	-	20201124	-
9606	107987051	LOC107987051	-	-	-	9	9p22.2	uncharacterized LOC107987051	ncRNA	-	-	-	-	20201124	-
9606	107987052	LOC107987052	-	-	-	9	9p21.3	uncharacterized LOC107987052	ncRNA	-	-	-	-	20201124	-
9606	107987053	LOC107987053	-	-	-	9	9p21.3	uncharacterized LOC107987053	ncRNA	-	-	-	-	20201124	-
9606	107987054	LOC107987054	-	-	-	9	9p21.3	uncharacterized LOC107987054	ncRNA	-	-	-	-	20201124	-
9606	107987055	LOC107987055	-	-	-	9	9p21.3	uncharacterized LOC107987055	ncRNA	-	-	-	-	20201124	-
9606	107987056	LOC107987056	-	-	-	9	9p21.3	uncharacterized LOC107987056	ncRNA	-	-	-	-	20201124	-
9606	107987057	LOC107987057	-	-	-	9	9p21.2	uncharacterized LOC107987057	ncRNA	-	-	-	-	20201124	-
9606	107987058	LOC107987058	-	-	-	9	9p21.2	uncharacterized LOC107987058	pseudo	-	-	-	-	20201124	-
9606	107987059	LOC107987059	-	-	-	9	9p21.1	uncharacterized LOC107987059	ncRNA	-	-	-	-	20201124	-
9606	107987060	LOC107987060	-	-	-	9	9p21.1	uncharacterized LOC107987060	ncRNA	-	-	-	-	20201124	-
9606	107987061	LOC107987061	-	-	-	9	9p13.3	uncharacterized LOC107987061	ncRNA	-	-	-	-	20201124	-
9606	107987063	LOC107987063	-	-	-	9	9p13.3	uncharacterized LOC107987063	ncRNA	-	-	-	-	20201124	-
9606	107987064	LOC107987064	-	-	-	9	9p13.1	uncharacterized LOC107987064	ncRNA	-	-	-	-	20201124	-
9606	107987065	LOC107987065	-	-	-	9	9p13.1	uncharacterized LOC107987065	ncRNA	-	-	-	-	20201124	-
9606	107987066	LOC107987066	-	-	Ensembl:ENSG00000275628	9	9q12	uncharacterized LOC107987066	ncRNA	-	-	-	-	20201124	-
9606	107987067	LOC107987067	-	-	-	9	9q13	formin-2-like	protein-coding	-	-	-	formin-2-like	20201124	-
9606	107987068	LOC107987068	-	-	-	9	9q13	uncharacterized LOC107987068	ncRNA	-	-	-	-	20201124	-
9606	107987069	LOC107987069	-	-	-	9	9q21.11	uncharacterized LOC107987069	ncRNA	-	-	-	-	20201124	-
9606	107987070	LOC107987070	-	-	-	9	9q21.11	uncharacterized LOC107987070	ncRNA	-	-	-	-	20201124	-
9606	107987071	LOC107987071	-	-	-	9	9q21.11	uncharacterized LOC107987071	ncRNA	-	-	-	-	20201124	-
9606	107987072	LOC107987072	-	-	-	9	9q21.11	uncharacterized LOC107987072	ncRNA	-	-	-	-	20201124	-
9606	107987073	LOC107987073	-	-	-	9	9q21.11	uncharacterized LOC107987073	ncRNA	-	-	-	-	20201124	-
9606	107987074	LOC107987074	-	-	-	9	9q21.11	uncharacterized LOC107987074	ncRNA	-	-	-	-	20201124	-
9606	107987075	LOC107987075	-	-	-	9	9q21.11	uncharacterized LOC107987075	protein-coding	-	-	-	-	20201124	-
9606	107987076	LOC107987076	-	-	-	9	9q21.11	uncharacterized LOC107987076	ncRNA	-	-	-	-	20201124	-
9606	107987077	LOC107987077	-	-	-	9	9q21.11	uncharacterized LOC107987077	ncRNA	-	-	-	-	20201124	-
9606	107987078	LOC107987078	-	-	-	9	9q21.12	uncharacterized LOC107987078	ncRNA	-	-	-	-	20201124	-
9606	107987079	LOC107987079	-	-	-	9	9q21.12-q21.13	uncharacterized LOC107987079	ncRNA	-	-	-	-	20201124	-
9606	107987080	LOC107987080	-	-	-	9	9q21.13	uncharacterized LOC107987080	ncRNA	-	-	-	-	20201124	-
9606	107987081	LOC107987081	-	-	-	9	9q21.2	uncharacterized LOC107987081	ncRNA	-	-	-	-	20201124	-
9606	107987082	LOC107987082	-	-	-	9	9q21.2	cyclin-dependent kinases regulatory subunit 2 pseudogene	pseudo	-	-	-	-	20201124	-
9606	107987083	LOC107987083	-	-	-	9	9q21.2	uncharacterized LOC107987083	ncRNA	-	-	-	-	20201124	-
9606	107987084	LOC107987084	-	-	-	9	9q21.31	uncharacterized LOC107987084	ncRNA	-	-	-	-	20201124	-
9606	107987085	LOC107987085	-	-	-	9	9q21.31	uncharacterized LOC107987085	ncRNA	-	-	-	-	20201124	-
9606	107987086	LOC107987086	-	-	-	9	9q21.32	uncharacterized LOC107987086	ncRNA	-	-	-	-	20201124	-
9606	107987087	LOC107987087	-	-	-	9	9q21.32	uncharacterized LOC107987087	ncRNA	-	-	-	-	20201124	-
9606	107987088	LOC107987088	-	-	-	9	9q21.33	uncharacterized LOC107987088	ncRNA	-	-	-	-	20201124	-
9606	107987089	LOC107987089	-	-	-	9	9q21.33	uncharacterized LOC107987089	pseudo	-	-	-	-	20201124	-
9606	107987090	LOC107987090	-	-	-	9	9q21.33	uncharacterized LOC107987090	ncRNA	-	-	-	-	20201124	-
9606	107987091	LOC107987091	-	-	-	9	9q22.1	uncharacterized LOC107987091	ncRNA	-	-	-	-	20201124	-
9606	107987094	LOC107987094	-	-	-	9	9q22.31	uncharacterized LOC107987094	ncRNA	-	-	-	-	20201124	-
9606	107987095	LOC107987095	-	-	-	9	9q22.31	uncharacterized LOC107987095	ncRNA	-	-	-	-	20201124	-
9606	107987097	LOC107987097	-	-	-	9	9q22.31	uncharacterized LOC107987097	ncRNA	-	-	-	-	20201124	-
9606	107987099	LOC107987099	-	-	-	9	9q22.32	tripartite motif-containing protein 54-like	protein-coding	-	-	-	E3 ubiquitin-protein ligase TRIM22-like|tripartite motif-containing protein 54-like	20201124	-
9606	107987100	LOC107987100	-	-	-	9	9q22.32	uncharacterized LOC107987100	ncRNA	-	-	-	-	20201124	-
9606	107987101	LOC107987101	-	-	-	9	9q22.32	uncharacterized LOC107987101	ncRNA	-	-	-	-	20201124	-
9606	107987102	LOC107987102	-	-	-	9	9q22.32	uncharacterized LOC107987102	ncRNA	-	-	-	-	20201124	-
9606	107987103	LOC107987103	-	-	-	9	9q22.32	uncharacterized LOC107987103	ncRNA	-	-	-	-	20201124	-
9606	107987104	LOC107987104	-	-	-	9	9q22.33	uncharacterized LOC107987104	ncRNA	-	-	-	-	20201124	-
9606	107987105	LOC107987105	-	-	-	9	9q31.1	uncharacterized LOC107987105	ncRNA	-	-	-	-	20201124	-
9606	107987106	CT70	-	LeXis	HGNC:HGNC:37195|Ensembl:ENSG00000230013	9	9q31.1	cancer/testis associated transcript 70	ncRNA	CT70	cancer/testis associated transcript 70	O	cancer/testis antigen 70	20201124	-
9606	107987107	LOC107987107	-	-	-	9	9q31.2	uncharacterized LOC107987107	ncRNA	-	-	-	-	20201124	-
9606	107987108	LOC107987108	-	-	-	9	9q31.2	uncharacterized LOC107987108	ncRNA	-	-	-	-	20201124	-
9606	107987109	LOC107987109	-	-	-	9	9q31.2	uncharacterized LOC107987109	ncRNA	-	-	-	-	20201124	-
9606	107987110	LOC107987110	-	-	-	9	9q31.2	uncharacterized LOC107987110	ncRNA	-	-	-	-	20201124	-
9606	107987111	LOC107987111	-	-	-	9	9q31.2	uncharacterized LOC107987111	ncRNA	-	-	-	-	20201124	-
9606	107987112	LOC107987112	-	-	-	9	9q31.2	uncharacterized LOC107987112	ncRNA	-	-	-	-	20201124	-
9606	107987113	LOC107987113	-	-	-	9	9q31.3	uncharacterized LOC107987113	ncRNA	-	-	-	-	20201124	-
9606	107987114	LOC107987114	-	-	-	9	9q31.3	uncharacterized LOC107987114	ncRNA	-	-	-	-	20201124	-
9606	107987115	LOC107987115	-	-	-	9	9q31.3	uncharacterized LOC107987115	ncRNA	-	-	-	-	20201124	-
9606	107987116	LOC107987116	-	-	-	9	9q31.3	uncharacterized LOC107987116	ncRNA	-	-	-	-	20201124	-
9606	107987117	LOC107987117	-	-	-	9	9q32	uncharacterized LOC107987117	ncRNA	-	-	-	-	20201124	-
9606	107987118	LOC107987118	-	-	-	9	9q32	uncharacterized LOC107987118	ncRNA	-	-	-	-	20201124	-
9606	107987119	LOC107987119	-	-	-	9	9q32	uncharacterized LOC107987119	ncRNA	-	-	-	-	20201124	-
9606	107987120	LOC107987120	-	-	-	9	9q32	uncharacterized LOC107987120	ncRNA	-	-	-	-	20201124	-
9606	107987121	LOC107987121	-	-	-	9	9q32	uncharacterized LOC107987121	ncRNA	-	-	-	-	20201124	-
9606	107987122	LOC107987122	-	-	-	9	9q33.2	uncharacterized LOC107987122	ncRNA	-	-	-	-	20201124	-
9606	107987123	LOC107987123	-	-	-	9	9q33.2	uncharacterized LOC107987123	ncRNA	-	-	-	-	20201124	-
9606	107987124	LOC107987124	-	-	-	9	9q33.2	uncharacterized LOC107987124	ncRNA	-	-	-	-	20201124	-
9606	107987125	LOC107987125	-	-	-	9	9q33.2	uncharacterized LOC107987125	protein-coding	-	-	-	uncharacterized protein LOC107987125	20201124	-
9606	107987126	LOC107987126	-	-	-	9	9q33.3	uncharacterized LOC107987126	ncRNA	-	-	-	-	20201124	-
9606	107987127	LOC107987127	-	-	-	9	9q33.3	uncharacterized LOC107987127	ncRNA	-	-	-	-	20201124	-
9606	107987128	LOC107987128	-	-	-	9	9q33.3	uncharacterized LOC107987128	ncRNA	-	-	-	-	20201124	-
9606	107987129	LOC107987129	-	-	-	9	9q33.3	uncharacterized LOC107987129	ncRNA	-	-	-	-	20201124	-
9606	107987132	LOC107987132	-	-	-	9	9q34.11	uncharacterized LOC107987132	ncRNA	-	-	-	-	20201124	-
9606	107987133	LOC107987133	-	-	-	9	9q34.11	uncharacterized LOC107987133	ncRNA	-	-	-	-	20201124	-
9606	107987134	LOC107987134	-	-	-	9	9q34.11	uncharacterized LOC107987134	ncRNA	-	-	-	-	20201124	-
9606	107987135	LOC107987135	-	-	-	9	9q34.13	uncharacterized LOC107987135	pseudo	-	-	-	-	20201124	-
9606	107987137	LOC107987137	-	-	-	9	9q34.2	uncharacterized LOC107987137	ncRNA	-	-	-	-	20201124	-
9606	107987138	LOC107987138	-	-	-	9	9q34.3	uncharacterized LOC107987138	ncRNA	-	-	-	-	20201124	-
9606	107987139	LOC107987139	-	-	-	9	9q34.3	uncharacterized LOC107987139	ncRNA	-	-	-	-	20201124	-
9606	107987140	LOC107987140	-	-	-	9	9q34.3	uncharacterized LOC107987140	ncRNA	-	-	-	-	20201124	-
9606	107987141	LOC107987141	-	-	-	9	9q34.3	uncharacterized LOC107987141	ncRNA	-	-	-	-	20201124	-
9606	107987142	LOC107987142	-	-	-	9	9q34.3	uncharacterized LOC107987142	ncRNA	-	-	-	-	20201124	-
9606	107987143	LOC107987143	-	-	-	9	9q34.3	uncharacterized LOC107987143	ncRNA	-	-	-	-	20201124	-
9606	107987145	LOC107987145	-	-	-	9	9q34.3	uncharacterized LOC107987145	ncRNA	-	-	-	-	20201124	-
9606	107987146	LOC107987146	-	-	-	10	10p15.2	uncharacterized LOC107987146	ncRNA	-	-	-	-	20201124	-
9606	107987147	LOC107987147	-	-	-	10	10q11.22	uncharacterized LOC107987147	ncRNA	-	-	-	-	20201124	-
9606	107987148	LOC107987148	-	-	-	10	10q22.1	uncharacterized LOC107987148	ncRNA	-	-	-	-	20201124	-
9606	107987150	LOC107987150	-	-	-	10	10q23.31	uncharacterized LOC107987150	ncRNA	-	-	-	-	20201124	-
9606	107987151	LOC107987151	-	-	-	10	10q26.11	uncharacterized LOC107987151	ncRNA	-	-	-	-	20201124	-
9606	107987152	LOC107987152	-	-	-	10	10q11.22	uncharacterized LOC107987152	ncRNA	-	-	-	-	20201124	-
9606	107987153	LOC107987153	-	-	-	10	10q21.2	uncharacterized LOC107987153	ncRNA	-	-	-	-	20201124	-
9606	107987155	OOSP4B	-	-	HGNC:HGNC:53905|Ensembl:ENSG00000255393	11	11q12.1	oocyte secreted protein family member 4B	protein-coding	OOSP4B	oocyte secreted protein family member 4B	O	oocyte-secreted protein 4B	20201124	-
9606	107987157	LOC107987157	-	-	-	11	11p15.5	uncharacterized LOC107987157	ncRNA	-	-	-	-	20201124	-
9606	107987158	LOC107987158	-	-	-	11	11p15.4	uncharacterized LOC107987158	protein-coding	-	-	-	uncharacterized protein LOC107987158	20201124	-
9606	107987159	LOC107987159	-	-	-	11	11p15.4	serine/arginine-rich splicing factor SR45-like	pseudo	-	-	-	-	20201124	-
9606	107987160	LOC107987160	-	-	-	11	11p14.2	uncharacterized LOC107987160	ncRNA	-	-	-	-	20201124	-
9606	107987164	LOC107987164	-	-	-	11	11q23.1	uncharacterized LOC107987164	ncRNA	-	-	-	-	20201124	-
9606	107987165	LOC107987165	-	-	-	11	11q23.3	uncharacterized LOC107987165	ncRNA	-	-	-	-	20201124	-
9606	107987166	LOC107987166	-	-	-	11	11q23.3	uncharacterized LOC107987166	ncRNA	-	-	-	-	20201124	-
9606	107987168	LOC107987168	-	-	-	12	12p11.21	uncharacterized LOC107987168	pseudo	-	-	-	-	20201124	-
9606	107987169	LOC107987169	-	-	-	12	12q24.33	uncharacterized LOC107987169	pseudo	-	-	-	-	20201124	-
9606	107987170	LOC107987170	-	-	-	12	12p13.33	uncharacterized LOC107987170	ncRNA	-	-	-	-	20201124	-
9606	107987171	LOC107987171	-	-	-	12	12p13.31	uncharacterized LOC107987171	ncRNA	-	-	-	-	20201124	-
9606	107987172	LOC107987172	-	-	-	12	12p13.31	uncharacterized LOC107987172	ncRNA	-	-	-	-	20201124	-
9606	107987174	LOC107987174	-	-	-	12	12p13.31	uncharacterized LOC107987174	ncRNA	-	-	-	-	20201124	-
9606	107987176	LOC107987176	-	-	-	12	12q24.32	uncharacterized LOC107987176	ncRNA	-	-	-	-	20201124	-
9606	107987177	LOC107987177	-	-	-	12	12q24.33	uncharacterized LOC107987177	ncRNA	-	-	-	-	20201124	-
9606	107987178	LOC107987178	-	-	-	12	12q21.1	uncharacterized LOC107987178	ncRNA	-	-	-	-	20201124	-
9606	107987180	LOC107987180	-	-	-	12	12q21.31	uncharacterized LOC107987180	ncRNA	-	-	-	-	20201124	-
9606	107987181	LOC107987181	-	-	-	12	12q24.31	uncharacterized LOC107987181	ncRNA	-	-	-	-	20201124	-
9606	107987182	LOC107987182	-	-	-	12	12p13.33	uncharacterized LOC107987182	ncRNA	-	-	-	-	20201124	-
9606	107987183	LOC107987183	-	-	-	12	12p13.2	uncharacterized LOC107987183	ncRNA	-	-	-	-	20201124	-
9606	107987186	LOC107987186	-	-	-	13	13q11	ankyrin repeat domain-containing protein 36B-like	pseudo	-	-	-	-	20201124	-
9606	107987187	LOC107987187	-	-	-	13	13q12.13	uncharacterized LOC107987187	ncRNA	-	-	-	-	20201124	-
9606	107987189	LOC107987189	-	-	-	13	13q13.2	uncharacterized LOC107987189	ncRNA	-	-	-	-	20201124	-
9606	107987190	LOC107987190	-	-	-	13	13q21.31	uncharacterized LOC107987190	ncRNA	-	-	-	-	20201124	-
9606	107987191	LOC107987191	-	-	-	13	13q22.1	uncharacterized LOC107987191	ncRNA	-	-	-	-	20201124	-
9606	107987192	LOC107987192	-	-	-	13	13q34	uncharacterized LOC107987192	ncRNA	-	-	-	-	20201124	-
9606	107987204	LOC107987204	-	-	-	14	14p11.2	uncharacterized LOC107987204	pseudo	-	-	-	-	20201124	-
9606	107987206	LOC107987206	-	-	-	14	14q21.3	uncharacterized LOC107987206	ncRNA	-	-	-	-	20201124	-
9606	107987207	LOC107987207	-	-	-	14	14q32.2	uncharacterized LOC107987207	ncRNA	-	-	-	-	20201124	-
9606	107987209	LOC107987209	-	-	-	14	14q32.33	uncharacterized LOC107987209	ncRNA	-	-	-	-	20201124	-
9606	107987210	LOC107987210	-	-	-	14	14q13.1	uncharacterized LOC107987210	ncRNA	-	-	-	-	20201124	-
9606	107987211	LOC107987211	-	-	-	14	14q32.33	uncharacterized LOC107987211	protein-coding	-	-	-	uncharacterized protein LOC107987211	20201124	-
9606	107987215	LOC107987215	-	-	-	15	15q13.3	U3 small nucleolar ribonucleoprotein protein MPP10-like	pseudo	-	-	-	-	20201124	-
9606	107987217	LOC107987217	-	-	Ensembl:ENSG00000279639	15	15q11.2	olfactory receptor 11H12-like	pseudo	-	-	-	-	20201124	-
9606	107987218	LOC107987218	-	-	-	15	15q11.2	uncharacterized LOC107987218	ncRNA	-	-	-	-	20201124	-
9606	107987219	LOC107987219	-	-	-	15	15q11.2	uncharacterized LOC107987219	ncRNA	-	-	-	-	20201124	-
9606	107987220	LOC107987220	-	-	-	15	15q13.3	uncharacterized LOC107987220	ncRNA	-	-	-	-	20201124	-
9606	107987221	LOC107987221	-	-	-	15	15q13.3	uncharacterized LOC107987221	ncRNA	-	-	-	-	20201124	-
9606	107987222	LOC107987222	-	-	-	15	15q13.3	uncharacterized LOC107987222	ncRNA	-	-	-	-	20201124	-
9606	107987223	LOC107987223	-	-	-	15	15q21.1	uncharacterized LOC107987223	ncRNA	-	-	-	-	20201124	-
9606	107987224	LOC107987224	-	-	-	15	15q24.1	uncharacterized LOC107987224	ncRNA	-	-	-	-	20201124	-
9606	107987225	LOC107987225	-	-	-	15	15q24.2	uncharacterized LOC107987225	ncRNA	-	-	-	-	20201124	-
9606	107987227	LOC107987227	-	-	-	15	15q26.1	uncharacterized LOC107987227	ncRNA	-	-	-	-	20201124	-
9606	107987228	LOC107987228	-	-	-	15	15q26.3	uncharacterized LOC107987228	ncRNA	-	-	-	-	20201124	-
9606	107987232	LOC107987232	-	-	Ensembl:ENSG00000259800	16	16p11.2	COX assembly mitochondrial protein 2 homolog pseudogene	pseudo	-	-	-	-	20201124	-
9606	107987233	LOC107987233	-	-	-	16	16p13.3	uncharacterized LOC107987233	protein-coding	-	-	-	uncharacterized protein LOC107987233	20201124	-
9606	107987234	LOC107987234	-	-	-	16	16p12.3	uncharacterized LOC107987234	ncRNA	-	-	-	-	20201124	-
9606	107987235	LOC107987235	-	-	-	16	16p11.2	putative uncharacterized protein MGC34800	protein-coding	-	-	-	putative uncharacterized protein MGC34800	20201124	-
9606	107987236	LOC107987236	-	-	-	16	16p11.2	sal-like protein 3	protein-coding	-	-	-	sal-like protein 3	20201124	-
9606	107987237	LOC107987237	-	-	-	16	16q24.2	uncharacterized LOC107987237	protein-coding	-	-	-	uncharacterized protein LOC107987237	20201124	-
9606	107987238	LOC107987238	-	-	-	16	16q24.3	proline-rich proteoglycan 2-like	protein-coding	-	-	-	proline-rich proteoglycan 2-like	20201124	-
9606	107987240	LOC107987240	-	-	-	16	16q24.3	uncharacterized LOC107987240	ncRNA	-	-	-	-	20201124	-
9606	107987241	LOC107987241	-	-	-	16	16p13.11	uncharacterized LOC107987241	ncRNA	-	-	-	-	20201124	-
9606	107987243	LOC107987243	-	-	-	17	17q21.31	uncharacterized LOC107987243	protein-coding	-	-	-	uncharacterized protein LOC107987243	20201124	-
9606	107987244	LOC107987244	-	-	-	17	17p13.1	uncharacterized LOC107987244	ncRNA	-	-	-	-	20201124	-
9606	107987245	LOC107987245	-	-	-	17	17p13.1	uncharacterized LOC107987245	ncRNA	-	-	-	-	20201124	-
9606	107987246	LOC107987246	-	-	-	17	17p11.2	uncharacterized LOC107987246	ncRNA	-	-	-	-	20201124	-
9606	107987247	LOC107987247	-	-	-	17	17q12	uncharacterized LOC107987247	ncRNA	-	-	-	-	20201124	-
9606	107987248	LOC107987248	-	-	-	17	17q23.3	intercellular adhesion molecule 1-like	protein-coding	-	-	-	intercellular adhesion molecule 1-like	20201124	-
9606	107987249	LOC107987249	-	-	-	17	17q24.3	uncharacterized LOC107987249	ncRNA	-	-	-	-	20201124	-
9606	107987250	LOC107987250	-	-	-	17	17q25.3	uncharacterized LOC107987250	ncRNA	-	-	-	-	20201124	-
9606	107987251	LOC107987251	-	-	-	17	17q25.3	uncharacterized LOC107987251	ncRNA	-	-	-	-	20201124	-
9606	107987254	LOC107987254	-	-	-	17	17q21.31	uncharacterized protein FAM215A-like	protein-coding	-	-	-	uncharacterized protein FAM215A-like	20201124	-
9606	107987256	LOC107987256	-	-	-	18	18q11.2	uncharacterized LOC107987256	ncRNA	-	-	-	-	20201124	-
9606	107987258	LOC107987258	-	-	-	18	18q21.1	uncharacterized LOC107987258	ncRNA	-	-	-	-	20201124	-
9606	107987259	LOC107987259	-	-	-	18	18q21.32	uncharacterized LOC107987259	ncRNA	-	-	-	-	20201124	-
9606	107987261	LOC107987261	-	-	-	18	18q23	uncharacterized LOC107987261	ncRNA	-	-	-	-	20201124	-
9606	107987262	LOC107987262	-	-	-	18	18p11.22	uncharacterized LOC107987262	ncRNA	-	-	-	-	20201124	-
9606	107987264	LOC107987264	-	-	-	19	19q13.42	putative zinc finger protein 137	pseudo	-	-	-	-	20201124	-
9606	107987266	LOC107987266	-	-	-	19	19p13.3	uncharacterized LOC107987266	ncRNA	-	-	-	-	20201124	-
9606	107987267	LOC107987267	-	-	-	19	19q13.2	uncharacterized LOC107987267	ncRNA	-	-	-	-	20201124	-
9606	107987269	LOC107987269	-	-	-	19	19q13.32	uncharacterized LOC107987269	protein-coding	-	-	-	uncharacterized protein LOC107987269	20201124	-
9606	107987270	LOC107987270	-	-	-	19	19q13.42	uncharacterized LOC107987270	ncRNA	-	-	-	-	20201124	-
9606	107987272	LOC107987272	-	-	-	19	19q13.43	uncharacterized LOC107987272	ncRNA	-	-	-	-	20201124	-
9606	107987273	RPS29P30	-	-	HGNC:HGNC:52363	19	19q13.2	ribosomal protein S29 pseudogene 30	pseudo	RPS29P30	ribosomal protein S29 pseudogene 30	O	-	20201124	-
9606	107987276	LOC107987276	-	-	-	20	20p11.23	translation initiation factor IF-2	protein-coding	-	-	-	uncharacterized protein LOC107987276	20201124	-
9606	107987277	LOC107987277	-	-	-	20	20q11.1	serine/arginine repetitive matrix protein 1-like	pseudo	-	-	-	-	20201124	-
9606	107987278	LOC107987278	-	-	-	20	20q11.1	collagen alpha-1(I) chain-like	pseudo	-	-	-	-	20201124	-
9606	107987280	LOC107987280	-	-	-	20	20q11.21	uncharacterized LOC107987280	ncRNA	-	-	-	-	20201124	-
9606	107987281	LOC107987281	-	-	-	20	20q11.23	uncharacterized LOC107987281	ncRNA	-	-	-	-	20201124	-
9606	107987282	LOC107987282	-	-	-	20	20q13.12	uncharacterized LOC107987282	ncRNA	-	-	-	-	20201124	-
9606	107987284	LOC107987284	-	-	-	20	20q13.32	uncharacterized LOC107987284	ncRNA	-	-	-	-	20201124	-
9606	107987285	LOC107987285	-	-	-	20	20q13.33	uncharacterized LOC107987285	protein-coding	-	-	-	uncharacterized protein LOC107987285	20201124	-
9606	107987288	LOC107987288	-	-	-	21	21p12	uncharacterized LOC107987288	protein-coding	-	-	-	uncharacterized protein LOC107987288	20201124	-
9606	107987289	LOC107987289	-	-	-	21	21p12	helicase SRCAP-like	protein-coding	-	-	-	helicase SRCAP-like	20201124	-
9606	107987290	LOC107987290	-	CH507-154B10.1	-	21	21p12	uncharacterized LOC107987290	protein-coding	-	-	-	uncharacterized protein LOC107987290	20201124	-
9606	107987292	LOC107987292	-	-	-	21	21p12	uncharacterized LOC107987292	ncRNA	-	-	-	-	20201124	-
9606	107987293	LOC107987293	-	-	-	21	21p11.2	uncharacterized LOC107987293	ncRNA	-	-	-	-	20201124	-
9606	107987294	LOC107987294	-	-	-	21	21p11.2	uncharacterized LOC107987294	ncRNA	-	-	-	-	20201124	-
9606	107987295	LINC02246	-	-	HGNC:HGNC:53135	21	21q11.2	long intergenic non-protein coding RNA 2246	ncRNA	LINC02246	long intergenic non-protein coding RNA 2246	O	-	20201124	-
9606	107987296	LOC107987296	-	-	-	21	21q21.1	uncharacterized LOC107987296	ncRNA	-	-	-	-	20201124	-
9606	107987299	LOC107987299	-	-	-	21	21q22.3	uncharacterized LOC107987299	ncRNA	-	-	-	-	20201124	-
9606	107987300	LOC107987300	-	-	-	21	21q22.3	uncharacterized LOC107987300	ncRNA	-	-	-	-	20201124	-
9606	107987301	LOC107987301	-	-	-	21	21q22.3	uncharacterized LOC107987301	ncRNA	-	-	-	-	20201124	-
9606	107987302	LOC107987302	-	-	-	21	21q22.3	uncharacterized LOC107987302	ncRNA	-	-	-	-	20201124	-
9606	107987303	LOC107987303	-	-	-	21	21q22.3	uncharacterized LOC107987303	ncRNA	-	-	-	-	20201124	-
9606	107987304	LOC107987304	-	-	-	21	21q22.3	uncharacterized LOC107987304	ncRNA	-	-	-	-	20201124	-
9606	107987305	CTBP2P10	-	-	HGNC:HGNC:54512	21	21p11.2	CTBP2 pseudogene 10	pseudo	CTBP2P10	CTBP2 pseudogene 10	O	-	20201124	-
9606	107987306	CTBP2P9	-	-	HGNC:HGNC:54511	21	21p11.2	CTBP2 pseudogene 9	pseudo	CTBP2P9	CTBP2 pseudogene 9	O	-	20201124	-
9606	107987307	CTBP2P11	-	-	HGNC:HGNC:54513	21	21p12	CTBP2 pseudogene 11	pseudo	CTBP2P11	CTBP2 pseudogene 11	O	-	20201124	-
9606	107987308	LOC107987308	-	-	-	21	21p11.2	uncharacterized LOC107987308	ncRNA	-	-	-	-	20201124	-
9606	107987309	LOC107987309	-	-	-	21	21p12	uncharacterized LOC107987309	ncRNA	-	-	-	-	20201124	-
9606	107987311	LOC107987311	-	-	-	4	-	uncharacterized LOC107987311	ncRNA	-	-	-	-	20201124	-
9606	107987320	LOC107987320	-	-	-	22	22p11.2	translation initiation factor IF-2-like	pseudo	-	-	-	-	20201124	-
9606	107987322	LOC107987322	-	-	-	22	22p11.2	translation initiation factor IF-2-like	pseudo	-	-	-	-	20201124	-
9606	107987323	LOC107987323	-	-	-	22	22p11.2	uncharacterized LOC107987323	ncRNA	-	-	-	-	20201124	-
9606	107987324	LOC107987324	-	-	-	22	22q11.1	uncharacterized LOC107987324	ncRNA	-	-	-	-	20201124	-
9606	107987325	LOC107987325	-	-	-	22	22q11.21	uncharacterized LOC107987325	ncRNA	-	-	-	-	20201124	-
9606	107987326	LOC107987326	-	-	-	22	22q13.31	uncharacterized LOC107987326	ncRNA	-	-	-	-	20201124	-
9606	107987327	LOC107987327	-	-	Ensembl:ENSG00000250084	X	Xp11.22	X antigen family member 5-like	pseudo	-	-	-	-	20201124	-
9606	107987328	LOC107987328	-	-	Ensembl:ENSG00000237182	X	Xq13.1	cytochrome c oxidase subunit NDUFA4 pseudogene	pseudo	-	-	-	-	20201124	-
9606	107987329	LOC107987329	-	-	Ensembl:ENSG00000237717	X	Xq13.1	cytochrome c oxidase subunit NDUFA4 pseudogene	pseudo	-	-	-	-	20201124	-
9606	107987330	FAM239C	-	-	HGNC:HGNC:53416	X	Xp22.33	family with sequence similarity 239 member C	ncRNA	FAM239C	family with sequence similarity 239 member C	O	family with sequence similarity 239 member C (non-protein coding)	20201124	-
9606	107987331	LOC107987331	-	-	-	X	Xp22.31	uncharacterized LOC107987331	ncRNA	-	-	-	-	20201124	-
9606	107987333	S100A11P10	-	-	HGNC:HGNC:54961	X	Xp11.22	S100A11 pseudogene 10	pseudo	S100A11P10	S100A11 pseudogene 10	O	protein S100-A11 pseudogene	20201124	-
9606	107987334	LOC107987334	-	-	-	X	Xq22.2	uncharacterized LOC107987334	ncRNA	-	-	-	-	20201124	-
9606	107987335	LOC107987335	-	-	-	Y	Yq11.21	uncharacterized LOC107987335	pseudo	-	-	-	-	20201124	-
9606	107987337	ZFY-AS1	-	ZFY-AS|ZFYAS	HGNC:HGNC:38798|Ensembl:ENSG00000233070	Y	Yp11.2	ZFY antisense RNA 1	ncRNA	ZFY-AS1	ZFY antisense RNA 1	O	ZFY antisense RNA (non-protein coding)|ZFY antisense RNA 1 (non-protein coding)	20201124	-
9606	107987338	LOC107987338	-	-	-	Y	Yp11.2	uncharacterized LOC107987338	ncRNA	-	-	-	-	20201124	-
9606	107987339	LOC107987339	-	-	-	Y	Yp11.2	uncharacterized LOC107987339	ncRNA	-	-	-	-	20201124	-
9606	107987340	LOC107987340	-	-	-	Y	Yp11.2	uncharacterized LOC107987340	ncRNA	-	-	-	-	20201124	-
9606	107987341	FAM197Y3	-	-	HGNC:HGNC:37465|Ensembl:ENSG00000230066	Y	Yp11.2	family with sequence similarity 197 Y-linked member 3	ncRNA	FAM197Y3	family with sequence similarity 197 Y-linked member 3	O	-	20201124	-
9606	107987342	LOC107987342	-	-	-	Y	Yp11.2	uncharacterized LOC107987342	ncRNA	-	-	-	-	20201124	-
9606	107987343	LOC107987343	-	-	-	Y	Yq11.21	uncharacterized LOC107987343	ncRNA	-	-	-	-	20201124	-
9606	107987344	LOC107987344	-	-	-	Y	Yq11.21	uncharacterized LOC107987344	ncRNA	-	-	-	-	20201124	-
9606	107987346	LOC107987346	-	-	-	Y	Yq11.223	uncharacterized LOC107987346	ncRNA	-	-	-	-	20201124	-
9606	107987347	LOC107987347	-	-	-	Y	Yq11.223	uncharacterized LOC107987347	ncRNA	-	-	-	-	20201124	-
9606	107987348	LOC107987348	-	-	-	Y	Yq11.223	uncharacterized LOC107987348	ncRNA	-	-	-	-	20201124	-
9606	107987349	LOC107987349	-	-	-	Y	Yq11.223	uncharacterized LOC107987349	ncRNA	-	-	-	-	20201124	-
9606	107987350	LOC107987350	-	-	-	Y	Yq11.23	uncharacterized LOC107987350	ncRNA	-	-	-	-	20201124	-
9606	107987352	LOC107987352	-	-	-	Y	Yq11.23	uncharacterized LOC107987352	ncRNA	-	-	-	-	20201124	-
9606	107987353	LOC107987353	-	-	-	Y	Yp11.2	uncharacterized LOC107987353	ncRNA	-	-	-	-	20201124	-
9606	107987354	LOC107987354	-	-	-	Y	Yp11.2	uncharacterized LOC107987354	ncRNA	-	-	-	-	20201124	-
9606	107987355	LOC107987355	-	-	-	Y	Yq11.221	uncharacterized LOC107987355	ncRNA	-	-	-	-	20201124	-
9606	107987356	LOC107987356	-	-	-	Y	Yq11.223	uncharacterized LOC107987356	ncRNA	-	-	-	-	20201124	-
9606	107987357	LOC107987357	-	-	-	Y	Yq11.223	uncharacterized LOC107987357	ncRNA	-	-	-	-	20201124	-
9606	107987358	LOC107987358	-	-	-	Un	-	carboxy-terminal domain RNA polymerase II polypeptide A small phosphatase 2 pseudogene	pseudo	-	-	-	-	20201124	-
9606	107987359	LOC107987359	-	-	-	Un	-	uncharacterized LOC107987359	ncRNA	-	-	-	-	20201124	-
9606	107987360	LOC107987360	-	-	-	Un	-	translation initiation factor IF-2-like	pseudo	-	-	-	-	20201124	-
9606	107987361	LOC107987361	-	-	-	3	-	uncharacterized LOC107987361	ncRNA	-	-	-	-	20201124	-
9606	107987362	LOC107987362	-	-	-	1	-	uncharacterized LOC107987362	ncRNA	-	-	-	-	20201124	-
9606	107987365	LOC107987365	-	-	-	1	-	uncharacterized LOC107987365	ncRNA	-	-	-	-	20201124	-
9606	107987366	LOC107987366	-	-	-	1	-	uncharacterized LOC107987366	ncRNA	-	-	-	-	20201124	-
9606	107987367	TRN-GTT26-1	-	-	HGNC:HGNC:54718	1	-	tRNA-Asn (anticodon GTT) 26-1	tRNA	TRN-GTT26-1	tRNA-Asn (anticodon GTT) 26-1	O	tRNA-Asn-GTT-26-1	20201124	-
9606	107987368	TRNAE-UUC	-	-	-	1	-	transfer RNA glutamic acid (anticodon UUC)	tRNA	-	-	-	-	20201124	-
9606	107987369	LOC107987369	-	-	-	9	-	MAGE-like protein 2	pseudo	-	-	-	-	20201124	-
9606	107987370	LOC107987370	-	-	-	9	-	uncharacterized LOC107987370	ncRNA	-	-	-	-	20201124	-
9606	107987371	LOC107987371	-	-	-	9	-	cyclin-dependent kinase 2-associated protein 2 pseudogene	pseudo	-	-	-	-	20201124	-
9606	107987372	LOC107987372	-	-	-	9	-	uncharacterized LOC107987372	protein-coding	-	-	-	uncharacterized protein LOC107987372	20201124	-
9606	107987373	LOC107987373	-	-	Ensembl:ENSG00000276345	11	-	39S ribosomal protein L23, mitochondrial	protein-coding	-	-	-	39S ribosomal protein L23, mitochondrial	20201124	-
9606	107987374	LOC107987374	-	-	-	11	-	uncharacterized LOC107987374	ncRNA	-	-	-	-	20201124	-
9606	107987375	LOC107987375	-	-	-	11	-	uncharacterized LOC107987375	ncRNA	-	-	-	-	20201124	-
9606	107987378	LOC107987378	-	-	-	15	-	zinc finger protein 519 pseudogene	pseudo	-	-	-	-	20201124	-
9606	107987379	LOC107987379	-	-	-	15	-	olfactory receptor 4Q3-like	pseudo	-	-	-	-	20201124	-
9606	107987380	LOC107987380	-	-	-	15	-	olfactory receptor 11H12-like	pseudo	-	-	-	-	20201124	-
9606	107987381	LOC107987381	-	-	-	15	-	uncharacterized LOC107987381	ncRNA	-	-	-	-	20201124	-
9606	107987382	LOC107987382	-	-	-	16	-	protein FAM153B-like	protein-coding	-	-	-	protein FAM153B-like	20201124	-
9606	107987383	LOC107987383	-	-	-	16	-	serine/arginine repetitive matrix protein 3-like	pseudo	-	-	-	-	20201124	-
9606	107987384	LOC107987384	-	-	-	16	-	immunoglobulin heavy variable 2-26-like	other	-	-	-	-	20201124	-
9606	107987385	LOC107987385	-	-	-	16	-	uncharacterized LOC107987385	pseudo	-	-	-	-	20201124	-
9606	107987386	LOC107987386	-	-	-	16	-	uncharacterized LOC107987386	protein-coding	-	-	-	uncharacterized protein LOC107987386	20201124	-
9606	107987388	LOC107987388	-	-	-	22	-	uncharacterized LOC107987388	protein-coding	-	-	-	uncharacterized protein LOC107987388	20201124	-
9606	107987389	LOC107987389	-	-	-	22	-	family with sequence similarity 230-like	ncRNA	-	-	-	-	20201124	-
9606	107987391	LOC107987391	-	-	-	22	-	C-terminal-binding protein 2 pseudogene	pseudo	-	-	-	-	20201124	-
9606	107987392	LOC107987392	-	-	-	22	-	uncharacterized LOC107987392	ncRNA	-	-	-	-	20201124	-
9606	107987393	LOC107987393	-	-	-	22	-	uncharacterized LOC107987393	ncRNA	-	-	-	-	20201124	-
9606	107987394	LOC107987394	-	-	-	22	-	uncharacterized LOC107987394	ncRNA	-	-	-	-	20201124	-
9606	107987395	LOC107987395	-	-	-	Un	-	translation initiation factor IF-2-like	pseudo	-	-	-	-	20201124	-
9606	107987396	LOC107987396	-	-	-	Un	-	uncharacterized LOC107987396	pseudo	-	-	-	-	20201124	-
9606	107987398	LOC107987398	-	-	-	Un	-	putative uncharacterized protein FLJ44672	pseudo	-	-	-	-	20201124	-
9606	107987399	LOC107987399	-	-	-	Un	-	uncharacterized LOC107987399	ncRNA	-	-	-	-	20201124	-
9606	107987401	LOC107987401	-	-	-	Un	-	uncharacterized LOC107987401	ncRNA	-	-	-	-	20201124	-
9606	107987402	TRL-CAA1-1	-	TRNAL-CAA|TRNAL49	HGNC:HGNC:38583	6	6p22.1	tRNA-Leu (anticodon CAA) 1-1	tRNA	TRL-CAA1-1	tRNA-Leu (anticodon CAA) 1-1	O	tRNA-Leu (CAA) 1-1|transfer RNA leucine (anticodon CAA)|transfer RNA leucine 49 (anticodon CAA)|transfer RNA-Leu (CAA) 1-1	20201124	-
9606	107987405	LOC107987405	-	-	-	1	-	uncharacterized LOC107987405	ncRNA	-	-	-	-	20201124	-
9606	107987407	LOC107987407	-	-	-	3	-	uncharacterized LOC107987407	ncRNA	-	-	-	-	20201124	-
9606	107987408	LOC107987408	-	-	-	8	-	uncharacterized LOC107987408	ncRNA	-	-	-	-	20201124	-
9606	107987411	LOC107987411	-	-	-	8	-	uncharacterized LOC107987411	ncRNA	-	-	-	-	20201124	-
9606	107987412	LOC107987412	-	-	-	11	-	uncharacterized LOC107987412	ncRNA	-	-	-	-	20201124	-
9606	107987413	LOC107987413	-	-	-	11	-	uncharacterized LOC107987413	ncRNA	-	-	-	-	20201124	-
9606	107987414	LOC107987414	-	-	-	14	-	uncharacterized LOC107987414	ncRNA	-	-	-	-	20201124	-
9606	107987416	LOC107987416	-	-	-	16	-	putative uncharacterized protein encoded by LINC00269	pseudo	-	-	-	-	20201124	-
9606	107987417	LOC107987417	-	-	-	16	-	uncharacterized LOC107987417	ncRNA	-	-	-	-	20201124	-
9606	107987418	LOC107987418	-	-	-	21	-	uncharacterized LOC107987418	ncRNA	-	-	-	-	20201124	-
9606	107987419	LOC107987419	-	-	-	5	-	uncharacterized LOC107987419	ncRNA	-	-	-	-	20201124	-
9606	107987420	LOC107987420	-	-	-	5	-	uncharacterized LOC107987420	ncRNA	-	-	-	-	20201124	-
9606	107987421	LOC107987421	-	-	-	12	-	uncharacterized LOC107987421	ncRNA	-	-	-	-	20201124	-
9606	107987422	LOC107987422	-	-	-	15	-	uncharacterized LOC107987422	ncRNA	-	-	-	-	20201124	-
9606	107987423	LOC107987423	-	-	-	16	-	liver carboxylesterase 1-like	protein-coding	-	-	-	liver carboxylesterase 1-like	20201124	-
9606	107987425	LOC107987425	-	-	-	19	-	leukocyte immunoglobulin-like receptor subfamily B member 3	protein-coding	-	-	-	leukocyte immunoglobulin-like receptor subfamily B member 3	20201124	-
9606	107987426	LOC107987426	-	-	-	11	-	uncharacterized LOC107987426	ncRNA	-	-	-	-	20201124	-
9606	107987427	LOC107987427	-	-	-	6	-	uncharacterized LOC107987427	ncRNA	-	-	-	-	20201124	-
9606	107987429	LOC107987429	-	-	-	6	-	uncharacterized LOC107987429	ncRNA	-	-	-	-	20201124	-
9606	107987432	LOC107987432	-	-	-	5	-	putative POM121-like protein 1-like	protein-coding	-	-	-	putative POM121-like protein 1-like	20201124	-
9606	107987433	LOC107987433	-	-	-	5	-	putative POM121-like protein 1-like	protein-coding	-	-	-	putative POM121-like protein 1-like	20201124	-
9606	107987434	LOC107987434	-	-	-	5	-	uncharacterized LOC107987434	ncRNA	-	-	-	-	20201124	-
9606	107987435	LOC107987435	-	-	-	12	-	uncharacterized LOC107987435	ncRNA	-	-	-	-	20201124	-
9606	107987436	LOC107987436	-	-	-	15	-	uncharacterized LOC107987436	ncRNA	-	-	-	-	20201124	-
9606	107987437	LOC107987437	-	-	-	17	-	uncharacterized LOC107987437	ncRNA	-	-	-	-	20201124	-
9606	107987438	LOC107987438	-	-	-	19	-	uncharacterized LOC107987438	ncRNA	-	-	-	-	20201124	-
9606	107987440	LOC107987440	-	-	-	6	-	uncharacterized LOC107987440	ncRNA	-	-	-	-	20201124	-
9606	107987441	LOC107987441	-	-	-	19	-	leukocyte immunoglobulin-like receptor subfamily B member 3	protein-coding	-	-	-	leukocyte immunoglobulin-like receptor subfamily B member 3	20201124	-
9606	107987443	LOC107987443	-	-	-	6	-	uncharacterized LOC107987443	ncRNA	-	-	-	-	20201124	-
9606	107987447	LOC107987447	-	-	-	6	-	uncharacterized LOC107987447	ncRNA	-	-	-	-	20201124	-
9606	107987448	LOC107987448	-	-	-	6	-	uncharacterized LOC107987448	ncRNA	-	-	-	-	20201124	-
9606	107987449	LOC107987449	-	-	-	6	-	uncharacterized LOC107987449	ncRNA	-	-	-	-	20201124	-
9606	107987452	LOC107987452	-	-	-	6	-	uncharacterized LOC107987452	ncRNA	-	-	-	-	20201124	-
9606	107987457	LOC107987457	-	-	-	6	-	phostensin-like	protein-coding	-	-	-	phostensin-like	20201124	-
9606	107987459	LOC107987459	-	-	-	6	-	uncharacterized LOC107987459	ncRNA	-	-	-	-	20201124	-
9606	107987461	LOC107987461	-	-	-	19	-	uncharacterized LOC107987461	ncRNA	-	-	-	-	20201124	-
9606	107987462	LOC107987462	-	-	-	19	-	leukocyte immunoglobulin-like receptor subfamily B member 3	protein-coding	-	-	-	leukocyte immunoglobulin-like receptor subfamily B member 3	20201124	-
9606	107987463	LOC107987463	-	-	-	19	-	uncharacterized LOC107987463	ncRNA	-	-	-	-	20201124	-
9606	107987464	LOC107987464	-	-	-	22	-	uncharacterized LOC107987464	protein-coding	-	-	-	uncharacterized protein LOC107987464	20201124	-
9606	107987467	LOC107987467	-	-	-	2	-	uncharacterized LOC107987467	ncRNA	-	-	-	-	20201124	-
9606	107987470	LOC107987470	-	-	-	15	-	microtubule-associated proteins 1A/1B light chain 3 beta 2-like	pseudo	-	-	-	-	20201124	-
9606	107987473	LOC107987473	-	-	-	15	-	uncharacterized LOC107987473	ncRNA	-	-	-	-	20201124	-
9606	107987474	LOC107987474	-	-	-	16	-	uncharacterized LOC107987474	ncRNA	-	-	-	-	20201124	-
9606	107987475	LOC107987475	-	-	-	22	-	putative cytochrome P450 2D7	pseudo	-	-	-	-	20201124	-
9606	107987476	LOC107987476	-	-	-	22	-	uncharacterized LOC107987476	ncRNA	-	-	-	-	20201124	-
9606	107987477	LOC107987477	-	-	-	22	-	uncharacterized LOC107987477	protein-coding	-	-	-	uncharacterized protein LOC107987477	20201124	-
9606	107987478	LOC107987478	-	-	-	22	-	cytochrome P450 2D6-like	protein-coding	-	-	-	cytochrome P450 2D6-like	20201124	-
9606	107987479	LOC107987479	-	CYP2D6	-	22	-	cytochrome P450 2D6	protein-coding	-	-	-	cytochrome P450 2D6|cytochrome P4502D6	20201124	-
9606	107987483	LOC107987483	-	-	-	1	-	putative PRAME family member 13	pseudo	-	-	-	-	20201124	-
9606	107987484	LOC107987484	-	DUX10|DUX4	-	4	-	double homeobox protein 4 like	pseudo	-	-	-	Double homeobox protein 10	20201124	-
9606	107987485	LOC107987485	-	DUX10|DUX4	-	4	-	double homeobox protein 4 like	pseudo	-	-	-	Double homeobox protein 10	20201124	-
9606	107987486	LOC107987486	-	DUX10|DUX4	-	4	-	double homeobox protein 4 like	pseudo	-	-	-	Double homeobox protein 10	20201124	-
9606	107987487	LOC107987487	-	DUX10|DUX4	-	4	-	double homeobox protein 4 like	pseudo	-	-	-	Double homeobox protein 10	20201124	-
9606	107987545	LOC107987545	-	-	-	7	-	olfactory receptor 2A7	protein-coding	-	-	-	olfactory receptor 2A7	20201124	-
9606	107988021	LOC107988021	-	-	-	X	Xq28	IKBKG recombination region	biological-region	-	-	-	NEMO recombination region|inhibitor of kappa light polypeptide gene enhancer in B-cells, kinase gamma recombination region	20201124	misc_recomb:meiotic|misc_recomb:non_allelic_homologous
9606	107988022	LOC107988022	-	-	-	X	Xq28	IKBKG downstream recombination region	biological-region	-	-	-	NEMO downstream recombination region|inhibitor of kappa light polypeptide gene enhancer in B-cells, kinase gamma downstream recombination region	20201124	misc_recomb:non_allelic_homologous
9606	107988023	LOC107988023	-	-	-	11	-	PTH promoter region	biological-region	-	-	-	-	20201124	regulatory:enhancer|regulatory:promoter|regulatory:response_element
9606	107988024	LOC107988024	-	-	-	X	Xq28	IKBKGP1 recombination region	biological-region	-	-	-	delta NEMO recombination region|inhibitor of kappa light polypeptide gene enhancer in B-cells, kinase gamma pseudogene 1 recombination region	20201124	misc_recomb:meiotic|misc_recomb:non_allelic_homologous
9606	107988025	LOC107988025	-	-	-	X	Xq28	IKBKGP1 upstream recombination region	biological-region	-	-	-	delta NEMO upstream recombination region|inhibitor of kappa light polypeptide gene enhancer in B-cells, kinase gamma pseudogene 1 upstream recombination region	20201124	misc_recomb:non_allelic_homologous
9606	107988030	LOC107988030	-	-	-	3	-	MITF-M promoter region	biological-region	-	-	-	MITF melanocyte specific promoter	20201124	regulatory:promoter|regulatory:transcriptional_cis_regulatory_region
9606	107988031	MSPC	-	-	MIM:616964	17	17p13.3-p12	Palmoplantar carcinoma, multiple self-healing	unknown	-	-	-	-	20190816	-
9606	107988032	LOC107988032	-	-	-	X	Xq28	Xq28 proximal FLNA-EMD recombination region	biological-region	-	-	-	-	20201124	misc_feature:nucleotide_motif|misc_recomb:meiotic|misc_recomb:non_allelic_homologous
9606	107988033	LOC107988033	-	-	-	X	Xq28	Xq28 distal FLNA-EMD recombination region	biological-region	-	-	-	-	20201124	misc_feature:nucleotide_motif|misc_recomb:meiotic|misc_recomb:non_allelic_homologous
9606	107988038	LOC107988038	-	MDE	-	3	-	MITF-M distal enhancer	biological-region	-	-	-	-	20201124	regulatory:enhancer
9606	107988042	LOC107988042	-	-	-	3	-	MITF-A promoter region	biological-region	-	-	-	MITF promoter 1A	20201124	regulatory:promoter
9606	107988044	LOC107988044	-	-	-	3	-	MITF-H promoter region	biological-region	-	-	-	MITF promoter 1H	20201124	regulatory:promoter|regulatory:transcriptional_cis_regulatory_region
9606	107988045	LOC107988045	-	-	-	1	1q32.1	heart enhancer 1	biological-region	-	-	-	-	20201124	regulatory:enhancer
9606	107988046	LOC107988046	-	-	-	15	15q23	heart enhancer 7	biological-region	-	-	-	-	20201124	regulatory:enhancer
9606	107988047	LOC107988047	-	-	-	17	17p13.3	heart enhancer 8	biological-region	-	-	-	-	20201124	regulatory:enhancer
9606	107988048	LOC107988048	-	-	-	4	4q21.23	heart enhancer 9	biological-region	-	-	-	-	20201124	regulatory:enhancer
9606	107988049	LOC107988049	-	-	-	1	1p35.3	heart enhancer 10	biological-region	-	-	-	VISTA enhancer hs569	20201124	regulatory:enhancer
9606	107992387	LOC107992387	-	-	-	15	15q23	heart enhancer 11	biological-region	-	-	-	-	20201124	regulatory:enhancer
9606	107992388	LOC107992388	-	-	-	4	4q35.1	chr4 t(4;18)(q35;q18) HERV-H recombination region	biological-region	-	-	-	-	20201124	misc_recomb:non_allelic_homologous
9606	107992389	LOC107992389	-	-	-	18	18q22	chr18 t(4;18)(q35;q18) HERV-H recombination region	biological-region	-	-	-	-	20201124	misc_recomb:non_allelic_homologous
9606	107992391	LOC107992391	-	-	-	13	-	heart enhancer 14	biological-region	-	-	-	-	20201124	regulatory:enhancer
9606	107992392	LOC107992392	-	-	-	1	1p34	heart enhancer 18	biological-region	-	-	-	-	20201124	regulatory:enhancer
9606	107992393	LOC107992393	-	-	-	4	4p16	heart enhancer 19	biological-region	-	-	-	-	20201124	regulatory:enhancer
9606	108004521	LOC108004521	-	-	-	7	7q	heart enhancer 20	biological-region	-	-	-	-	20201124	regulatory:enhancer
9606	108004522	LOC108004522	-	-	-	7	7q11.22	heart enhancer 21	biological-region	-	-	-	-	20201124	regulatory:enhancer
9606	108004523	LOC108004523	-	-	-	19	19q13.32	heart enhancer 22	biological-region	-	-	-	-	20201124	regulatory:enhancer
9606	108004524	LOC108004524	-	-	-	10	10p12.1	heart enhancer 23	biological-region	-	-	-	-	20201124	regulatory:enhancer
9606	108004525	LOC108004525	-	-	-	8	8p12	heart enhancer 24	biological-region	-	-	-	-	20201124	regulatory:enhancer
9606	108004526	LOC108004526	-	-	-	5	5q35.1	heart enhancer 25	biological-region	-	-	-	-	20201124	regulatory:enhancer
9606	108004527	LOC108004527	-	-	-	15	15q14	heart enhancer 26	biological-region	-	-	-	-	20201124	regulatory:enhancer
9606	108004528	LOC108004528	-	-	-	1	1q43	control region 3 heart enhancer	biological-region	-	-	-	-	20201124	regulatory:enhancer
9606	108004529	LOC108004529	-	-	-	17	17q21	control region 19 heart enhancer	biological-region	-	-	-	-	20201124	regulatory:enhancer
9606	108004531	LOC108004531	-	-	-	3	3q13.2	3q13.2-q13.31 proximal HERV-H recombination region	biological-region	-	-	-	-	20201124	misc_recomb:non_allelic_homologous
9606	108004532	LOC108004532	-	-	-	3	3q13.31	3q13.2-q13.31 distal HERV-H recombination region	biological-region	-	-	-	-	20201124	misc_recomb:non_allelic_homologous
9606	108004536	LOC108004536	-	-	-	17	17q24.2	IGHD type 1A-1 recombination region	biological-region	-	-	-	isolated growth hormone deficiency type 1A-1 recombination region	20201124	misc_recomb:non_allelic_homologous
9606	108004538	LOC108004538	-	-	-	Y	Yq11	AZFa HERV15yq2 recombination region	biological-region	-	-	-	AZFa distal HERV15 recombination region|azoospermia factor a human endogenous retroviral yq2 recombination region	20201124	misc_recomb:meiotic|misc_recomb:non_allelic_homologous
9606	108004539	LOC108004539	-	-	-	6	6p21.3	CYP21A1P recombination region	biological-region	-	-	-	cytochrome P450, family 21, subfamily A, polypeptide 1 pseudogene recombination region	20201124	misc_recomb:meiotic|misc_recomb:non_allelic_homologous
9606	108004543	LOC108004543	-	-	-	8	8q13.2	8q13.2-q13.3 proximal HERV-mediated recombination region	biological-region	-	-	-	-	20201124	misc_recomb:non_allelic_homologous
9606	108004544	LOC108004544	-	-	-	8	8q13.3	8q13.2-q13.3 distal HERV-mediated recombination region	biological-region	-	-	-	-	20201124	misc_recomb:non_allelic_homologous
9606	108004545	LOC108004545	-	CNE2	-	17	-	SOX9 testis enhancer F8	biological-region	-	-	-	conserved non-coding element CNE2	20201124	misc_feature:conserved_region|regulatory:enhancer
9606	108004546	LOC108004546	-	-	-	17	-	enhancer upstream of SOX9	biological-region	-	-	-	-	20201124	regulatory:enhancer
9606	108004547	LOC108004547	-	-	-	17	-	SOX9 enhancer enh7	biological-region	-	-	-	-	20201124	regulatory:enhancer
9606	108004548	LOC108004548	-	-	-	17	-	SOX9 enhancer enh6	biological-region	-	-	-	-	20201124	regulatory:enhancer
9606	108004549	LOC108004549	-	-	-	17	-	SOX9 enhancer enh5	biological-region	-	-	-	-	20201124	regulatory:enhancer
9606	108004550	LOC108004550	-	-	-	17	-	SOX9 enhancer enh4	biological-region	-	-	-	-	20201124	regulatory:enhancer
9606	108021839	LOC108021839	-	-	-	17	-	SOX9 enhancer enh3	biological-region	-	-	-	-	20201124	regulatory:enhancer
9606	108021840	LOC108021840	-	-	-	17	-	F2 enhancer upstream of SOX9	biological-region	-	-	-	highly conserved noncoding element (HCNE) F2	20201124	regulatory:enhancer
9606	108021841	SOX9CRE1	-	-	-	17	-	SOX9 enhancer cre1	biological-region	-	-	-	-	20201124	regulatory:enhancer
9606	108021842	LOC108021842	-	-	-	17	-	SOX9 enhancer E7	biological-region	-	-	-	-	20201124	regulatory:enhancer
9606	108021843	LOC108021843	-	-	-	17	-	SOX9 enhancer E3	biological-region	-	-	-	-	20201124	misc_feature:conserved_region|regulatory:enhancer
9606	108021844	LOC108021844	-	-	-	17	-	SOX9 enhancer E1	biological-region	-	-	-	-	20201124	misc_feature:conserved_region|regulatory:enhancer
9606	108021845	LOC108021845	-	-	-	17	-	TES enhancer upstream of SOX9	biological-region	-	-	-	-	20201124	regulatory:enhancer
9606	108021846	LOC108021846	-	-	-	17	-	SOX9 promoter region	biological-region	-	-	-	-	20201124	regulatory:enhancer|regulatory:promoter
9606	108021854	LOC108021854	-	-	-	2	2p12	2p12 distal HERV-mediated recombination region	biological-region	-	-	-	-	20201124	misc_recomb:non_allelic_homologous
9606	108021855	LOC108021855	-	-	-	2	2p12	2p12 proximal HERV-mediated recombination region	biological-region	-	-	-	-	20201124	misc_recomb:non_allelic_homologous
9606	108165612	LOC108165612	-	-	-	11	11q24.3	11q24.3 proximal HERV-mediated recombination region	biological-region	-	-	-	-	20201124	misc_feature:nucleotide_motif|misc_recomb:non_allelic_homologous
9606	108165613	LOC108165613	-	-	-	11	11q24.3	11q24.3 distal HERV-mediated recombination region	biological-region	-	-	-	-	20201124	misc_feature:nucleotide_motif|misc_recomb:non_allelic_homologous
9606	108167311	LOC108167311	-	-	-	20	20q13.12	proximal ADA Alu-mediated recombination region	biological-region	-	-	-	proximal adenosine deaminase Alu-mediated recombination region	20201124	misc_recomb:non_allelic_homologous
9606	108167312	LOC108167312	-	-	-	20	20q13.12	distal ADA Alu-mediated recombination region	biological-region	-	-	-	distal adenosine deaminase Alu-mediated recombination region	20201124	misc_recomb:non_allelic_homologous
9606	108167314	LOC108167314	-	-	-	3	3p14.1	FAM19A1 intron homotypic cluster of transcription factor binding sites enhancer	biological-region	-	-	-	POU3F2 HCT enhancer	20201124	misc_feature:conserved_region|regulatory:enhancer
9606	108167315	LOC108167315	-	-	-	2	-	POMC promoter region	biological-region	-	-	-	-	20201124	regulatory:TATA_box|regulatory:enhancer|regulatory:promoter|regulatory:transcriptional_cis_regulatory_region
9606	108169207	LOC108169207	-	-	-	6	6q	OLIG3-TNFAIP3 interval homotypic cluster of transcription factor binding sites enhancer	biological-region	-	-	-	POU3F2 HCT enhancer	20201124	misc_feature:conserved_region|regulatory:enhancer
9606	108169209	LOC108169209	-	-	-	9	9p13.2	ZCCHC7 intron homotypic cluster of transcription factor binding sites enhancer	biological-region	-	-	-	POU3F2 HCT enhancer	20201124	misc_feature:conserved_region|regulatory:enhancer
9606	108175340	LOC108175340	-	-	-	5	5p14.1	5p14.1 distal LINE-mediated recombination region	biological-region	-	-	-	-	20201124	misc_recomb:non_allelic_homologous
9606	108175341	LOC108175341	-	-	-	5	5p14.1	5p14.1 proximal LINE-mediated recombination region	biological-region	-	-	-	-	20201124	misc_recomb:non_allelic_homologous
9606	108175343	LOC108175343	-	-	-	13	13q14.11	SUGT1P3 overlapping homotypic cluster of transcription factor binding sites enhancer	biological-region	-	-	-	POU3F2 HCT enhancer	20201124	misc_feature:conserved_region|regulatory:enhancer
9606	108175345	LOC108175345	-	-	-	2	-	GCG promoter region	biological-region	-	-	-	-	20201124	misc_feature:conserved_region|regulatory:promoter
9606	108175348	LOC108175348	-	-	-	1	1p36.13	PAX7 intron homotypic clusters of transcription factor binding sites enhancer	biological-region	-	-	-	NRF1 and E2F4 HCT enhancer|VISTA enhancer hs1702	20201124	misc_feature:conserved_region|regulatory:enhancer
9606	108175349	LOC108175349	-	-	-	9	9q21.12	9q21.12 proximal LINE-mediated recombination region	biological-region	-	-	-	-	20201124	misc_recomb:non_allelic_homologous
9606	108175350	LOC108175350	-	-	-	9	9q21.12	9q21.12 distal LINE-mediated recombination region	biological-region	-	-	-	-	20201124	misc_recomb:non_allelic_homologous
9606	108175351	LOC108175351	-	-	-	5	5q14.1	TCBA and LOC101929154 interval homotypic clusters of transcription factor binding sites enhancer	biological-region	-	-	-	NRF1 and E2F4 HCT enhancer|VISTA enhancer hs1783	20201124	misc_feature:conserved_region|regulatory:enhancer
9606	108178982	LOC108178982	-	-	-	10	10q21.3	NEUROG3 upstream region homotypic clusters of transcription factor binding sites enhancer	biological-region	-	-	-	NRF1 and E2F4 HCT enhancer|VISTA enhancer hs1699	20201124	misc_feature:conserved_region|regulatory:enhancer
9606	108178983	LOC108178983	-	-	-	11	11p14.2	11p14.2 distal LINE-mediated recombination region	biological-region	-	-	-	-	20201124	misc_recomb:non_allelic_homologous
9606	108178984	LOC108178984	-	-	-	11	11p14.2	11p14.2 proximal LINE-mediated recombination region	biological-region	-	-	-	-	20201124	misc_recomb:non_allelic_homologous
9606	108178986	LOC108178986	-	-	-	12	12p13	12p13 distal LINE-mediated recombination region	biological-region	-	-	-	-	20201124	misc_recomb:non_allelic_homologous
9606	108178987	LOC108178987	-	-	-	12	12p13	12p13 proximal LINE-mediated recombination region	biological-region	-	-	-	-	20201124	misc_recomb:non_allelic_homologous
9606	108178988	LOC108178988	-	-	-	22	22q12.2	OSBP2 intron CAGE-defined high expression enhancer	biological-region	-	-	-	OSBP2 intron high CAGE FANTOM5 enhancer	20201124	misc_feature:CAGE_cluster|regulatory:enhancer
9606	108178989	LOC108178989	-	-	-	Y	-	SRY promoter region	biological-region	-	-	-	-	20201124	regulatory:promoter|regulatory:transcriptional_cis_regulatory_region
9606	108178991	LOC108178991	-	-	-	20	20p12	20p12 distal LINE-mediated recombination region	biological-region	-	-	-	-	20201124	misc_recomb:non_allelic_homologous
9606	108178992	LOC108178992	-	-	-	20	20p12	20p12 proximal LINE-mediated recombination region	biological-region	-	-	-	-	20201124	misc_recomb:non_allelic_homologous
9606	108178993	LOC108178993	-	-	-	5	5q32	CAGE-defined high expression enhancer downstream of SPINK6	biological-region	-	-	-	high CAGE FANTOM5 enhancer downstream of SPINK6	20201124	misc_feature:CAGE_cluster|regulatory:enhancer
9606	108178994	LOC108178994	-	-	-	2	2q35	CPS1 intron CAGE-defined high expression enhancer 2	biological-region	-	-	-	CPS1 intron high CAGE FANTOM5 enhancer 2	20201124	misc_feature:CAGE_cluster|regulatory:enhancer
9606	108178995	LOC108178995	-	-	-	17	17q25	CAGE-defined high expression enhancer downstream of METRNL	biological-region	-	-	-	high CAGE FANTOM5 enhancer downstream of METRNL	20201124	misc_feature:CAGE_cluster|regulatory:enhancer
9606	108178996	LOC108178996	-	-	-	15	15q21.1	LINC01491 intron CAGE-defined high expression enhancer	biological-region	-	-	-	LINC01491 intron high CAGE FANTOM5 enhancer	20201124	misc_feature:CAGE_cluster|regulatory:enhancer
9606	108192210	LOC108192210	-	-	-	7	7p14-p13	OGDH intron CAGE-defined high expression enhancer	biological-region	-	-	-	OGDH intron high CAGE FANTOM5 enhancer	20201124	misc_feature:CAGE_cluster|regulatory:enhancer
9606	108192211	LOC108192211	-	-	-	3	3q21.3	MGLL intron CAGE-defined high expression enhancer	biological-region	-	-	-	MGLL intron high CAGE FANTOM5 enhancer	20201124	misc_feature:CAGE_cluster|regulatory:enhancer
9606	108228196	LOC108228196	-	-	-	6	6q22.32	NCOA7-HINT3 intergenic CAGE-defined high expression enhancer	biological-region	-	-	-	NCOA7-HINT3 interval high CAGE FANTOM5 enhancer	20201124	misc_feature:CAGE_cluster|regulatory:enhancer
9606	108228197	LOC108228197	-	-	-	2	2q21.1	LCR2q21.1 proximal recombination region	biological-region	-	-	-	-	20201124	misc_feature:nucleotide_motif|misc_recomb:non_allelic_homologous
9606	108228198	LOC108228198	-	-	-	2	2q21.1	LCR2q21.1 distal recombination region	biological-region	-	-	-	-	20201124	misc_feature:nucleotide_motif|misc_recomb:non_allelic_homologous
9606	108228199	LOC108228199	-	-	-	12	12q13.3	HOXC11-HOXC10 intergenic CAGE-defined high expression enhancer	biological-region	-	-	-	HOXC11-HOXC10 interval high CAGE FANTOM5 enhancer	20201124	misc_feature:CAGE_cluster|regulatory:enhancer
9606	108228200	LOC108228200	-	Xe1	-	20	-	Xe1 enhancer downstream of PAX1	biological-region	-	-	-	-	20201124	regulatory:enhancer
9606	108228201	LOC108228201	-	-	-	5	5q33.2	CIR1P1-LARP1 intergenic CAGE-defined high expression enhancer	biological-region	-	-	-	CIR1P1-LARP1 interval high CAGE FANTOM5 enhancer	20201124	misc_feature:CAGE_cluster|regulatory:enhancer
9606	108228202	LOC108228202	-	PEC7	-	20	-	PEC7 enhancer downstream of PAX1	biological-region	-	-	-	PAX1 candidate enhancer (PEC) 7	20201124	regulatory:enhancer
9606	108228205	LOC108228205	-	-	-	9	9q22.32	PTPDC1-MIRLET7DHG intergenic CAGE-defined high expression enhancer	biological-region	-	-	-	PTPDC1-MIRLET7DHG interval high CAGE FANTOM5 enhancer	20201124	misc_feature:CAGE_cluster|regulatory:enhancer
9606	108228206	LOC108228206	-	-	-	14	14q22.1	CAGE-defined high expression enhancer upstream of NID2	biological-region	-	-	-	high CAGE FANTOM5 enhancer upstream of NID2	20201124	misc_feature:CAGE_cluster|regulatory:enhancer
9606	108228207	LOC108228207	-	-	-	8	8q24.21	CASC19-CCAT1 intergenic CAGE-defined high expression enhancer	biological-region	-	-	-	CASC19-CCAT1 interval high CAGE FANTOM5 enhancer	20201124	misc_feature:CAGE_cluster|regulatory:enhancer
9606	108228208	LOC108228208	-	-	-	7	7q11.23	7q11.23 proximal recombination region	biological-region	-	-	-	-	20201124	misc_recomb:non_allelic_homologous
9606	108228209	LOC108228209	-	-	-	7	7q11.23	7q11.23 distal recombination region	biological-region	-	-	-	-	20201124	misc_recomb:non_allelic_homologous
9606	108251791	LOC108251791	-	-	-	15	15q26	FAM174B-LINC01578 intergenic CAGE-defined high expression enhancer	biological-region	-	-	-	FAM174B-LINC01578 interval high CAGE FANTOM5 enhancer|Sharpr-MPRA regulatory region 396|ZFP161 motif-containing MPRA enhancer 236/237|massively parallel reporter assay enhancer 236/237	20201124	misc_feature:CAGE_cluster|regulatory:enhancer|regulatory:transcriptional_cis_regulatory_region
9606	108251792	LOC108251792	-	-	-	1	1q23	PBX1 intron CAGE-defined high expression enhancer	biological-region	-	-	-	PBX1 intron high CAGE FANTOM5 enhancer	20201124	misc_feature:CAGE_cluster|regulatory:enhancer
9606	108251793	LOC108251793	-	-	-	11	11q13.1	NEAT1-MALAT1 intergenic CAGE-defined high expression enhancer	biological-region	-	-	-	NEAT1-MALAT1 interval high CAGE FANTOM5 enhancer	20201124	misc_feature:CAGE_cluster|regulatory:enhancer
9606	108251794	LOC108251794	-	-	-	14	14q31.1	GTF2A1 intron CAGE-defined high expression enhancer	biological-region	-	-	-	GTF2A1 intron high CAGE FANTOM5 enhancer	20201124	misc_feature:CAGE_cluster|regulatory:enhancer
9606	108251795	LOC108251795	-	-	-	15	15q21.2	ATP8B4 intron CAGE-defined high expression enhancer	biological-region	-	-	-	ATP8B4 intron high CAGE FANTOM5 enhancer	20201124	misc_feature:CAGE_cluster|regulatory:enhancer
9606	108251796	LOC108251796	-	-	-	5	5p15.3	AHRR intron CAGE-defined high expression enhancer	biological-region	-	-	-	AHRR intron high CAGE FANTOM5 enhancer	20201124	misc_feature:CAGE_cluster|regulatory:enhancer
9606	108251797	LOC108251797	-	-	-	16	16q22.3	HCCAT5-C16orf47 intergenic CAGE-defined high expression enhancer	biological-region	-	-	-	HCCAT5-C16orf47 interval high CAGE FANTOM5 enhancer	20201124	misc_feature:CAGE_cluster|regulatory:enhancer
9606	108251798	LOC108251798	-	-	-	12	12p12.2	CAGE-defined high expression enhancer 1 downstream of TCP1P3	biological-region	-	-	-	high CAGE FANTOM5 enhancer 1 downstream of TCP1P3	20201124	misc_feature:CAGE_cluster|regulatory:enhancer
9606	108251799	LOC108251799	-	-	-	21	21q22.3	SIK1-LINC00319 intergenic CAGE-defined high expression enhancer	biological-region	-	-	-	SIK1-LINC00319 interval high CAGE FANTOM5 enhancer	20201124	misc_feature:CAGE_cluster|regulatory:enhancer
9606	108251801	LOC108251801	-	-	-	7	-	PAX4 5' regulatory region	biological-region	-	-	-	-	20201124	regulatory:enhancer|regulatory:promoter
9606	108251802	LOC108251802	-	-	-	X|Y	Xp22.33 and Yp11.3	SHOX downstream enhancer, distal recombination region	biological-region	-	-	-	-	20201124	misc_recomb:chromosome_breakpoint|misc_recomb:meiotic
9606	108251803	LOC108251803	-	-	-	X|Y	Xp22.33 and Yp11.3	SHOX downstream enhancer, proximal recombination region	biological-region	-	-	-	-	20201124	misc_feature:nucleotide_motif|misc_recomb:chromosome_breakpoint|misc_recomb:meiotic
9606	108254662	LOC108254662	-	-	-	8	8q22	RNF19A-ANKRD46 intergenic CAGE-defined high expression enhancer	biological-region	-	-	-	RNF19A-ANKRD46 interval high CAGE FANTOM5 enhancer	20201124	misc_feature:CAGE_cluster|regulatory:enhancer
9606	108254663	LOC108254663	-	-	-	7	7q36.3	LINC00689 intron CAGE-defined high expression enhancer	biological-region	-	-	-	LINC00689 intron high CAGE FANTOM5 enhancer	20201124	misc_feature:CAGE_cluster|regulatory:enhancer
9606	108254664	LOC108254664	-	-	-	8	8p21.1	SCARA5 intron CAGE-defined high expression enhancer	biological-region	-	-	-	SCARA5 intron high CAGE FANTOM5 enhancer	20201124	misc_feature:CAGE_cluster|regulatory:enhancer
9606	108254665	LOC108254665	-	-	-	9	9q34.3	RXRA intron CAGE-defined high expression enhancer	biological-region	-	-	-	RXRA intron high CAGE FANTOM5 enhancer	20201124	misc_feature:CAGE_cluster|regulatory:enhancer
9606	108254666	LOC108254666	-	-	-	3	3p25.1	NUP210-HDAC11 intergenic CAGE-defined high expression enhancer	biological-region	-	-	-	NUP210-HDAC11 interval high CAGE FANTOM5 enhancer	20201124	misc_feature:CAGE_cluster|regulatory:enhancer
9606	108254667	LOC108254667	-	-	-	20	20q11.22-q11.23	PHF20 intron CAGE-defined high expression enhancer	biological-region	-	-	-	PHF20 intron high CAGE FANTOM5 enhancer	20201124	misc_feature:CAGE_cluster|regulatory:enhancer
9606	108254668	LOC108254668	-	-	-	12	12p12	CAGE-defined high expression enhancer 2 downstream of TCP1P3	biological-region	-	-	-	high CAGE FANTOM5 enhancer 2 downstream of TCP1P3	20201124	misc_feature:CAGE_cluster|regulatory:enhancer
9606	108254669	LOC108254669	-	-	-	1	1p35	PTP4A2-KHDRBS1 intergenic CAGE-defined high expression enhancer	biological-region	-	-	-	PTP4A2-KHDRBS1 interval high CAGE FANTOM5 enhancer	20201124	misc_feature:CAGE_cluster|regulatory:enhancer
9606	108254670	LOC108254670	-	-	-	17	17p13.1	DHRS7C intron CAGE-defined high expression enhancer	biological-region	-	-	-	DHRS7C intron high CAGE FANTOM5 enhancer	20201124	misc_feature:CAGE_cluster|regulatory:enhancer
9606	108254671	LOC108254671	-	-	-	1	1q21	S100A11-TCHHL1 intergenic CAGE-defined high expression enhancer	biological-region	-	-	-	S100A11-TCHHL1 interval high CAGE FANTOM5 enhancer	20201124	misc_feature:CAGE_cluster|regulatory:enhancer
9606	108254672	LOC108254672	-	-	-	16	16q22.2-q22.3	CFDP1 intron CAGE-defined high expression enhancer	biological-region	-	-	-	CFDP1 intron high CAGE FANTOM5 enhancer	20201124	misc_feature:CAGE_cluster|regulatory:enhancer
9606	108254673	LOC108254673	-	-	-	7	7q11.23	CAGE-defined high expression enhancer upstream of GTF2IRD1	biological-region	-	-	-	high CAGE FANTOM5 enhancer upstream of GTF2IRD1	20201124	misc_feature:CAGE_cluster|regulatory:enhancer
9606	108254675	LOC108254675	-	-	-	2	2q35	CPS1 intron CAGE-defined high expression enhancer 1	biological-region	-	-	-	CPS1 intron high CAGE FANTOM5 enhancer 1	20201124	misc_feature:CAGE_cluster|regulatory:enhancer
9606	108254679	LOC108254679	-	-	-	1	1q21.1	POLR3GL-TXNIP intergenic CAGE-defined low expression enhancer	biological-region	-	-	-	POLR3GL-TXNIP interval low CAGE FANTOM5 enhancer	20201124	misc_feature:CAGE_cluster|regulatory:enhancer
9606	108254680	LOC108254680	-	-	-	6	6q27	LINC00602-GAPDHP72 intergenic CAGE-defined low expression enhancer	biological-region	-	-	-	LINC00602-GAPDHP72 interval low CAGE FANTOM5 enhancer	20201124	misc_feature:CAGE_cluster|regulatory:enhancer
9606	108254681	LOC108254681	-	-	-	11	11p15.2	TEAD1 intron CAGE-defined low expression enhancers	biological-region	-	-	-	TEAD1 intron low CAGE FANTOM5 enhancers	20201124	misc_feature:CAGE_cluster|regulatory:enhancer
9606	108254682	LOC108254682	-	-	-	9	-	PAX5 promoter region	biological-region	-	-	-	-	20201124	regulatory:promoter|regulatory:silencer
9606	108254683	LOC108254683	-	-	-	5	5p15.1	BASP1-FTH1P10 intergenic CAGE-defined low expression enhancer	biological-region	-	-	-	BASP1-FTH1P10 interval low CAGE FANTOM5 enhancer	20201124	misc_feature:CAGE_cluster|regulatory:enhancer
9606	108254684	LOC108254684	-	-	-	9	-	MTA1-activated intronic PAX5 enhancer	biological-region	-	-	-	enhancer in intron 7 of PAX5	20201124	regulatory:enhancer
9606	108254685	LOC108254685	-	-	-	21	21q22.3	PDXK-CSTB intergenic CAGE-defined low expression enhancer	biological-region	-	-	-	CRISPRi-validated cis-regulatory element chr21.1148|PDXK-CSTB interval low CAGE FANTOM5 enhancer	20201124	misc_feature:CAGE_cluster|regulatory:enhancer|regulatory:transcriptional_cis_regulatory_region
9606	108254686	LOC108254686	-	-	-	17	17q25	ITGB4 intron CAGE-defined low expression enhancer	biological-region	-	-	-	ITGB4 intron low CAGE FANTOM5 enhancer	20201124	misc_feature:CAGE_cluster|regulatory:enhancer
9606	108254688	DYNC1LI1P1	-	-	-	5	5p13.3	dynein cytoplasmic 1 light intermediate chain 1, pseudogene	pseudo	-	-	-	-	20201124	-
9606	108254689	LOC108254689	-	-	-	7	7p	CAGE-defined low expression enhancer in LOC100506178-LOC401312 intergenic region	biological-region	-	-	-	LOC100506178-LOC401312 interval low CAGE FANTOM5 enhancer	20201124	misc_feature:CAGE_cluster|regulatory:enhancer
9606	108254690	LOC108254690	-	-	-	8	8q24	PVT1 intron CAGE-defined low expression enhancer	biological-region	-	-	-	PVT1 intron low CAGE FANTOM5 enhancer	20201124	misc_feature:CAGE_cluster|regulatory:enhancer
9606	108254691	LOC108254691	-	-	-	17	17q25	CSNK1D-CD7 intergenic CAGE-defined low expression enhancer	biological-region	-	-	-	CSNK1D-CD7 interval low CAGE FANTOM5 enhancer	20201124	misc_feature:CAGE_cluster|regulatory:enhancer
9606	108254692	LOC108254692	-	-	-	19	19p13.3	SBNO2 intron CAGE-defined low expression enhancer	biological-region	-	-	-	SBNO2 intron low CAGE FANTOM5 enhancer	20201124	misc_feature:CAGE_cluster|regulatory:enhancer
9606	108254693	LOC108254693	-	-	-	9	9q34.3	9q34.3 QSOX2 distal recombination region	biological-region	-	-	-	-	20201124	misc_feature:nucleotide_motif|misc_recomb:meiotic|misc_recomb:recombination_hotspot
9606	108254694	LOC108254694	-	-	-	1	-	PAX7 promoter region	biological-region	-	-	-	-	20201124	regulatory:promoter
9606	108254695	LOC108254695	-	-	-	9	9q34.3	9q34.3 CACNA1B recombination region	biological-region	-	-	-	-	20201124	misc_recomb:recombination_hotspot
9606	108281110	LOC108281110	-	-	-	2	-	PAX8 promoter region	biological-region	-	-	-	-	20201124	regulatory:promoter
9606	108281111	LOC108281111	-	-	-	14	-	PAX9 promoter region	biological-region	-	-	-	-	20201124	misc_feature:conserved_region|regulatory:promoter|regulatory:transcriptional_cis_regulatory_region
9606	108281113	LOC108281113	-	-	-	9	9q34.3	9q34.3 PNPLA7 recombination region	biological-region	-	-	-	9q34.3 patatin like phospholipase domain containing 7 recombination region	20201124	misc_feature:nucleotide_motif|misc_recomb:meiotic|misc_recomb:recombination_hotspot
9606	108281114	LOC108281114	-	-	-	9	9q34.3	9q34.3 TOR4A distal recombination region	biological-region	-	-	-	9q34.3 torsin family 4 member A distal recombination region	20201124	misc_feature:nucleotide_motif|misc_recomb:meiotic|misc_recomb:recombination_hotspot
9606	108281115	LOC108281115	-	-	-	9	9q34.3	9q34.3 EHMT1 distal recombination region	biological-region	-	-	-	9q34.3 euchromatic histone lysine methyltransferase 1 distal recombination region	20201124	misc_feature:nucleotide_motif|misc_recomb:meiotic|misc_recomb:recombination_hotspot
9606	108281116	LOC108281116	-	-	-	20	-	SOX18 promoter region	biological-region	-	-	-	-	20201124	regulatory:promoter
9606	108281117	LOC108281117	-	-	-	3	-	SOX14 promoter region	biological-region	-	-	-	-	20201124	regulatory:promoter
9606	108281118	LOC108281118	-	-	-	11	11q14.1	DLG2 intron CAGE-defined low expression enhancer	biological-region	-	-	-	DLG2 intron low CAGE FANTOM5 enhancer	20201124	misc_feature:CAGE_cluster|regulatory:enhancer
9606	108281119	LOC108281119	-	-	-	8	8q24.12	COLEC10 intron CAGE-defined low expression enhancer	biological-region	-	-	-	COLEC10 intron low CAGE FANTOM5 enhancer	20201124	misc_feature:CAGE_cluster|regulatory:enhancer
9606	108281120	LOC108281120	-	-	-	6	6p21	HMGN4-LOC105374988 intergenic CAGE-defined low expression enhancer	biological-region	-	-	-	HMGN4-LOC105374988 interval low CAGE FANTOM5 enhancer	20201124	misc_feature:CAGE_cluster|regulatory:enhancer
9606	108281122	LOC108281122	-	-	-	14	14q21-q22	PYGL intron CAGE-defined low expression enhancer	biological-region	-	-	-	PYGL intron low CAGE FANTOM5 enhancer	20201124	misc_feature:CAGE_cluster|regulatory:enhancer
9606	108281123	LOC108281123	-	-	-	19	19p13	PLPP2 intron CAGE-defined low expression enhancer	biological-region	-	-	-	PLPP2 intron low CAGE FANTOM5 enhancer	20201124	misc_feature:CAGE_cluster|regulatory:enhancer
9606	108281124	LOC108281124	-	-	-	6	6p21.31	PXT1 intron CAGE-defined low expression enhancer	biological-region	-	-	-	PXT1 intron low CAGE FANTOM5 enhancer	20201124	misc_feature:CAGE_cluster|regulatory:enhancer
9606	108281125	LOC108281125	-	-	-	11	-	SOX6 proximal promoter region	biological-region	-	-	-	-	20201124	regulatory:promoter
9606	108281126	LOC108281126	-	-	-	X	Xq28	G6PD and IKBKG intron CAGE-defined low expression enhancer	biological-region	-	-	-	G6PD and IKBKG intron low CAGE FANTOM5 enhancer	20201124	misc_feature:CAGE_cluster|regulatory:enhancer
9606	108281127	LOC108281127	-	-	-	9	9q34.13	FAM129B intron CAGE-defined low expression enhancer	biological-region	-	-	-	FAM129B intron low CAGE FANTOM5 enhancer	20201124	misc_feature:CAGE_cluster|regulatory:enhancer
9606	108281128	LOC108281128	-	-	-	14	14q13	PSMA6-RPLP0P3 intergenic CAGE-defined low expression enhancer	biological-region	-	-	-	PSMA6-RPLP0P3 interval low CAGE FANTOM5 enhancer	20201124	misc_feature:CAGE_cluster|regulatory:enhancer
9606	108281129	LOC108281129	-	-	-	8	8q11.23	ST18-FAM150A intergenic CAGE-defined low expression enhancer	biological-region	-	-	-	ST18-FAM150A interval low CAGE FANTOM5 enhancer	20201124	misc_feature:CAGE_cluster|regulatory:enhancer
9606	108281130	LOC108281130	-	-	-	5	5p13.3	NPR3 intron CAGE-defined low expression enhancer	biological-region	-	-	-	NPR3 intron low CAGE FANTOM5 enhancer	20201124	misc_feature:CAGE_cluster|regulatory:enhancer
9606	108281131	LOC108281131	-	-	-	2	2p16.1	VRK2 intron CAGE-defined low expression enhancer	biological-region	-	-	-	VRK2 intron low CAGE FANTOM5 enhancer	20201124	misc_feature:CAGE_cluster|regulatory:enhancer
9606	108281132	LOC108281132	-	-	-	9	9p24.2	GLIS3 intron CAGE-defined low expression enhancer	biological-region	-	-	-	GLIS3 intron low CAGE FANTOM5 enhancer	20201124	misc_feature:CAGE_cluster|regulatory:enhancer
9606	108281133	LOC108281133	-	-	-	2	2q24.2	ITGB6-RBMS1 intergenic CAGE-defined low expression enhancer	biological-region	-	-	-	ITGB6-RBMS1 interval low CAGE FANTOM5 enhancer	20201124	misc_feature:CAGE_cluster|regulatory:enhancer
9606	108281134	LOC108281134	-	-	-	X	-	SOX3 promoter region	biological-region	-	-	-	-	20201124	regulatory:promoter|regulatory:response_element
9606	108281135	LOC108281135	-	-	-	11	11q13	NEAT1-MALAT1 intergenic CAGE-defined low expression enhancer	biological-region	-	-	-	NEAT1-MALAT1 interval low CAGE FANTOM5 enhancer	20201124	misc_feature:CAGE_cluster|regulatory:enhancer
9606	108281136	LOC108281136	-	-	-	3	3p14.3	PPIAP16-FLNB intergenic CAGE-defined low expression enhancer	biological-region	-	-	-	PPIAP16-FLNB interval low CAGE FANTOM5 enhancer	20201124	misc_feature:CAGE_cluster|regulatory:enhancer
9606	108281137	LOC108281137	-	-	-	17	17q23.1	VMP1 intron CAGE-defined low expression enhancer	biological-region	-	-	-	VMP1 intron low CAGE FANTOM5 enhancer	20201124	misc_feature:CAGE_cluster|regulatory:enhancer
9606	108281139	LOC108281139	-	-	-	21	21q22.3	RRP1B-PDXK intergenic CAGE-defined mid-level expression enhancer	biological-region	-	-	-	RRP1B-PDXK interval mid CAGE FANTOM5 enhancer	20201124	misc_feature:CAGE_cluster|regulatory:enhancer
9606	108281140	LOC108281140	-	-	-	1	1p36.3	MEGF6 intron CAGE-defined mid-level expression enhancer	biological-region	-	-	-	MEGF6 intron mid CAGE FANTOM5 enhancer	20201124	misc_feature:CAGE_cluster|regulatory:enhancer
9606	108281141	LOC108281141	-	-	-	12	12p13.1	RPL13AP20-GPRC5A intergenic CAGE-defined mid-level expression enhancer	biological-region	-	-	-	RPL13AP20-GPRC5A interval mid CAGE FANTOM5 enhancer	20201124	misc_feature:CAGE_cluster|regulatory:enhancer
9606	108281142	LOC108281142	-	-	-	3	3p14.3	PPIAP16-FLNB intergenic CAGE-defined mid-level expression enhancer	biological-region	-	-	-	PPIAP16-FLNB interval mid CAGE FANTOM5 enhancer	20201124	misc_feature:CAGE_cluster|regulatory:enhancer
9606	108281143	LOC108281143	-	-	-	5	5q31.1	CAGE-defined mid-level expression enhancer upstream of SLC22A4	biological-region	-	-	-	mid CAGE FANTOM5 enhancer upstream of SLC22A4	20201124	misc_feature:CAGE_cluster|regulatory:enhancer
9606	108281144	LOC108281144	-	-	-	6	6q23	SGK1-CHCHD2P4 intergenic CAGE-defined mid-level expression enhancer	biological-region	-	-	-	SGK1-CHCHD2P4 interval mid CAGE FANTOM5 enhancer	20201124	misc_feature:CAGE_cluster|regulatory:enhancer
9606	108281145	LOC108281145	-	-	-	2	2q	NEUROD1-SSFA2 intergenic CAGE-defined mid-level expression enhancer	biological-region	-	-	-	NEUROD1-SSFA2 interval mid CAGE FANTOM5 enhancer	20201124	misc_feature:CAGE_cluster|regulatory:enhancer
9606	108281146	LOC108281146	-	-	-	7	7p22.3	INTS1-MAFK intergenic CAGE-defined mid-level expression enhancer	biological-region	-	-	-	INTS1-MAFK interval mid CAGE FANTOM5 enhancer|Sharpr-MPRA regulatory region 6600	20201124	misc_feature:CAGE_cluster|regulatory:enhancer
9606	108281147	LOC108281147	-	-	-	11	11q13.4	RNF169 intron CAGE-defined mid-level expression enhancer	biological-region	-	-	-	RNF169 intron mid CAGE FANTOM5 enhancer	20201124	misc_feature:CAGE_cluster|regulatory:enhancer
9606	108281148	LOC108281148	-	-	-	6	6p25	SERPINB6-LINC01011 intergenic CAGE-defined mid-level expression enhancer	biological-region	-	-	-	SERPINB6-LINC01011 interval mid CAGE FANTOM5 enhancer	20201124	misc_feature:CAGE_cluster|regulatory:enhancer
9606	108281149	LOC108281149	-	-	-	22	22q13.33	ODF3B-KLHDC7B intergenic CAGE-defined mid-level expression enhancer	biological-region	-	-	-	ODF3B-KLHDC7B interval mid CAGE FANTOM5 enhancer	20201124	misc_feature:CAGE_cluster|regulatory:enhancer
9606	108281150	LOC108281150	-	-	-	21	21q22.2	CAGE-defined mid-level expression enhancer in LOC400867 intron	biological-region	-	-	-	LOC400867 intron mid CAGE FANTOM5 enhancer	20201124	misc_feature:CAGE_cluster|regulatory:enhancer
9606	108281151	LOC108281151	-	-	-	21	21q22.3	FAM207A intron CAGE-defined mid-level expression enhancer	biological-region	-	-	-	FAM207A intron mid CAGE FANTOM5 enhancer	20201124	misc_feature:CAGE_cluster|regulatory:enhancer
9606	108281152	LOC108281152	-	-	-	2	2p23.2	CLIP4 5' region CAGE-defined mid-level expression enhancer	biological-region	-	-	-	CLIP4 5' region mid CAGE FANTOM5 enhancer	20201124	misc_feature:CAGE_cluster|regulatory:enhancer
9606	108281153	LOC108281153	-	-	-	13	13q14.11	LINC00400 intron CAGE-defined mid-level expression enhancer	biological-region	-	-	-	LINC00400 intron mid CAGE FANTOM5 enhancer	20201124	misc_feature:CAGE_cluster|regulatory:enhancer
9606	108281154	LOC108281154	-	-	-	15	15q21	MAPK6-RPS13P8 intergenic CAGE-defined mid-level expression enhancer	biological-region	-	-	-	MAPK6-RPS13P8 interval mid CAGE FANTOM5 enhancer	20201124	misc_feature:CAGE_cluster|regulatory:enhancer
9606	108281155	LOC108281155	-	-	-	7	7q32	MKLN1 intron CAGE-defined mid-level expression enhancer	biological-region	-	-	-	MKLN1 intron mid CAGE FANTOM5 enhancer	20201124	misc_feature:CAGE_cluster|regulatory:enhancer
9606	108281156	LOC108281156	-	-	-	11	11q24-q25	TMEM45B-NFRKB intergenic CAGE-defined mid-level expression enhancer	biological-region	-	-	-	Sharpr-MPRA regulatory region 10504|TMEM45B-NFRKB interval mid CAGE FANTOM5 enhancer	20201124	misc_feature:CAGE_cluster|regulatory:enhancer
9606	108281157	LOC108281157	-	-	-	2	2q21.2	NCKAP5 intron CAGE-defined mid-level expression enhancer	biological-region	-	-	-	NCKAP5 intron mid CAGE FANTOM5 enhancer	20201124	misc_feature:CAGE_cluster|regulatory:enhancer
9606	108281158	LOC108281158	-	-	-	18	18q21.33	VPS4B-SERPINB5 intergenic CAGE-defined mid-level expression enhancer	biological-region	-	-	-	VPS4B-SERPINB5 interval mid CAGE FANTOM5 enhancer	20201124	misc_feature:CAGE_cluster|regulatory:enhancer
9606	108281159	LOC108281159	-	-	-	17	17q11.2	PATRR17 recombination region	biological-region	-	-	-	palindromic AT-rich repeat chromosome 17 recombination region	20190324	misc_feature:sequence_alteration|misc_recomb:recombination_hotspot
9606	108281160	LOC108281160	-	-	-	3	3q27-q28	MASP1 intron CAGE-defined mid-level expression enhancer	biological-region	-	-	-	MASP1 intron mid CAGE FANTOM5 enhancer|Sharpr-MPRA regulatory region 2781	20201124	misc_feature:CAGE_cluster|regulatory:enhancer
9606	108281161	LOC108281161	-	-	-	11	11q13.1	NEAT1-MALAT1 intergenic CAGE-defined mid-level expression enhancer	biological-region	-	-	-	NEAT1-MALAT1 interval mid CAGE FANTOM5 enhancer	20201124	misc_feature:CAGE_cluster|regulatory:enhancer
9606	108281162	LOC108281162	-	-	-	17	17q25.3	SLC26A11-RNF213 intergenic CAGE-defined mid-level expression enhancer	biological-region	-	-	-	CRISPRi-validated cis-regulatory element chr17.5742|SLC26A11-RNF213 interval mid CAGE FANTOM5 enhancer	20201124	regulatory:enhancer|regulatory:transcriptional_cis_regulatory_region
9606	108281163	LOC108281163	-	-	-	1	1q31-q32	PTPRC intron CAGE-defined mid-level expression enhancer	biological-region	-	-	-	PTPRC intron mid CAGE FANTOM5 enhancer	20201124	misc_feature:CAGE_cluster|regulatory:enhancer
9606	108281164	LOC108281164	-	-	-	16	16q24.1	LINC00917-FENDRR intergenic CAGE-defined mid-level expression enhancer	biological-region	-	-	-	LINC00917-FENDRR interval mid CAGE FANTOM5 enhancer	20201124	misc_feature:CAGE_cluster|regulatory:enhancer
9606	108281165	LOC108281165	-	-	-	10	10q24	ABCC2 intron CAGE-defined mid-level expression enhancer	biological-region	-	-	-	ABCC2 intron mid CAGE FANTOM5 enhancer	20201124	misc_feature:CAGE_cluster|regulatory:enhancer
9606	108281166	LOC108281166	-	-	-	14	14q23-q24.2	RAD51B intron CAGE-defined mid-level expression enhancer	biological-region	-	-	-	RAD51B intron mid CAGE FANTOM5 enhancer	20201124	misc_feature:CAGE_cluster|regulatory:enhancer
9606	108281167	LOC108281167	-	-	-	2	2q33.1	AOX3P-AOX2P intron CAGE-defined mid-level expression enhancer	biological-region	-	-	-	AOX3P-AOX2P intron mid CAGE FANTOM5 enhancer	20201124	misc_feature:CAGE_cluster|regulatory:enhancer
9606	108281168	LOC108281168	-	-	-	21	21q22.13	HLCS intron CAGE-defined mid-level expression enhancer	biological-region	-	-	-	HLCS intron mid CAGE FANTOM5 enhancer|Sharpr-MPRA regulatory region 4242	20201124	misc_feature:CAGE_cluster|regulatory:enhancer
9606	108281169	LOC108281169	-	-	-	17	17q11.2	NF1 intron 1 Alu-mediated recombination region	biological-region	-	-	-	neurofibromin 1 intron 1 Alu-mediated recombination region	20201124	misc_recomb:non_allelic_homologous
9606	108281170	LOC108281170	-	-	-	17	17q11.2	NF1 intron 2 Alu-mediated recombination region	biological-region	-	-	-	neurofibromin 1 intron 2 Alu-mediated recombination region	20201124	misc_recomb:non_allelic_homologous
9606	108281171	LOC108281171	-	-	-	8	8q12.1	CAGE-defined mid-level expression enhancer upstream of ASPH	biological-region	-	-	-	mid CAGE FANTOM5 enhancer upstream of ASPH	20201124	misc_feature:CAGE_cluster|regulatory:enhancer
9606	108281172	LOC108281172	-	-	-	5	5q11.2	RPL13AP13-RPS19P4 intergenic nontranscribed chromatin-defined enhancer	biological-region	-	-	-	RPL13AP13-RPS19P4 interval no CAGE FANTOM5 enhancer	20201124	regulatory:enhancer|regulatory:epigenetically_modified_region
9606	108281173	LOC108281173	-	-	-	7	7p	ZNF619P1-HMGN1P19 intergenic nontranscribed chromatin-defined enhancer	biological-region	-	-	-	ZNF619P1-HMGN1P19 interval no CAGE FANTOM5 enhancer	20201124	regulatory:enhancer|regulatory:epigenetically_modified_region
9606	108281174	LOC108281174	-	-	-	9	9q22.2	SLC28A3 intron nontranscribed chromatin-defined enhancer	biological-region	-	-	-	SLC28A3 intron no CAGE FANTOM5 enhancer	20201124	regulatory:enhancer|regulatory:epigenetically_modified_region
9606	108281176	LOC108281176	-	-	-	12	12p11	nontranscribed chromatin-defined enhancer upstream of C12orf71	biological-region	-	-	-	no CAGE FANTOM5 enhancer upstream of C12orf71	20201124	regulatory:enhancer|regulatory:epigenetically_modified_region
9606	108281177	LOC108281177	-	SRR1	-	3	-	SOX2 5' regulatory region	biological-region	-	-	-	SOX2 gene-proximal regulation region|SOX2 regulatory region 1	20201124	regulatory:enhancer|regulatory:promoter
9606	108281178	SOX2-SRR2	-	-	-	3	-	SRR2 enhancer downstream of SOX2	biological-region	-	-	-	SOX2 regulatory region 2	20201124	regulatory:enhancer
9606	108281179	LOC108281179	-	-	-	15	15q	NEDD4 intron nontranscribed DNase I hypersensitive site-defined enhancer	biological-region	-	-	-	NEDD4 intron no CAGE DHS FANTOM5 enhancer	20201124	regulatory:DNase_I_hypersensitive_site|regulatory:enhancer
9606	108281180	LOC108281180	-	-	-	17	17q11.2	NF1 intron 3 Alu-mediated recombination region	biological-region	-	-	-	neurofibromin 1 intron 3 Alu-mediated region recombination region	20201124	misc_recomb:non_allelic_homologous
9606	108281181	LOC108281181	-	-	-	17	17q11.2	NF1 intron 8 Alu-mediated recombination region	biological-region	-	-	-	neurofibromin 1 intron 8 Alu-mediated recombination region	20201124	misc_recomb:non_allelic_homologous
9606	108281182	LOC108281182	-	-	-	17	17q11.2	NF1 intron 50 Alu-mediated recombination region	biological-region	-	-	-	-	20201124	misc_recomb:non_allelic_homologous
9606	108281183	LOC108281183	-	-	-	16	16p11.2	RRN3P2-SNX29P2 intergenic nontranscribed DNase I hypersensitive site-defined enhancer	biological-region	-	-	-	RRN3P2-SNX29P2 interval no CAGE DHS FANTOM5 enhancer	20201124	regulatory:DNase_I_hypersensitive_site|regulatory:enhancer
9606	108281184	LOC108281184	-	-	-	12	12q13.13	CALCOCO1-CISTR intergenic nontranscribed DNase I hypersensitive site-defined enhancer	biological-region	-	-	-	CALCOCO1-CISTR interval no CAGE DHS FANTOM5 enhancer	20201124	regulatory:DNase_I_hypersensitive_site|regulatory:enhancer
9606	108281185	LOC108281185	-	-	-	1	1q31	nontranscribed DNase I hypersensitive site-defined enhancer upstream of RPS3AP9	biological-region	-	-	-	no CAGE DHS FANTOM5 enhancer upstream of RPS3AP9	20201124	regulatory:DNase_I_hypersensitive_site|regulatory:enhancer
9606	108281186	LOC108281186	-	-	-	1	1p36	AJAP1-NPHP4 intergenic nontranscribed DNase I hypersensitive site-defined enhancer	biological-region	-	-	-	AJAP1-NPHP4 interval no CAGE DHS FANTOM5 enhancer	20201124	regulatory:DNase_I_hypersensitive_site|regulatory:enhancer
9606	108281187	LOC108281187	-	-	-	8	8p11	nontranscribed ENCODE-defined enhancer downstream of SMARCE1P4	biological-region	-	-	-	no CAGE FANTOM5 enhancer downstream of SMARCE1P4	20201124	regulatory:enhancer|regulatory:epigenetically_modified_region
9606	108281188	LOC108281188	-	-	-	4	4q31.3	LRBA intron ENCODE-defined enhancer	biological-region	-	-	-	LRBA intron no CAGE FANTOM5 enhancer	20201124	regulatory:enhancer|regulatory:epigenetically_modified_region
9606	108281189	LOC108281189	-	-	-	1	1p36.23	RPL7AP18-LOC102724539 intergenic ENCODE-defined enhancer	biological-region	-	-	-	RPL7AP18-LOC102724539 interval no CAGE FANTOM5 enhancer	20201124	regulatory:enhancer|regulatory:epigenetically_modified_region
9606	108281190	LOC108281190	-	-	-	1	1q23	RGS4-RGS5 intergenic ENCODE-defined enhancer	biological-region	-	-	-	RGS4-RGS5 interval no CAGE FANTOM5 enhancer	20201124	regulatory:enhancer|regulatory:epigenetically_modified_region
9606	108281191	LOC108281191	-	-	-	15	15q25.1	KIAA1024-RPS12P25 intergenic ENCODE-defined enhancer	biological-region	-	-	-	-	20201124	regulatory:enhancer|regulatory:epigenetically_modified_region
9606	108281192	LOC108281192	-	-	-	4	4q35.1	PATRR4 recombination region	biological-region	-	-	-	chromosome 4 t(4;22)(q35.1;q11.2) translocation recombination region	20201124	misc_feature:nucleotide_motif|misc_recomb:meiotic|misc_recomb:recombination_hotspot
9606	108318665	LOC108318665	-	-	-	18	18p11.22	C18orf61 intron ENCODE-defined enhancer	biological-region	-	-	-	no CAGE FANTOM5 enhancer in C18orf61 intron	20201124	regulatory:enhancer|regulatory:epigenetically_modified_region
9606	108318668	LOC108318668	-	-	-	13	13q14.11	LINC00598 intron ENCODE-defined enhancer	biological-region	-	-	-	LINC00598 intron no CAGE FANTOM5 enhancer	20201124	regulatory:enhancer|regulatory:epigenetically_modified_region
9606	108318669	LOC108318669	-	-	-	1	1q25	NCF2-ARPC5 intergenic ENCODE-defined enhancer	biological-region	-	-	-	NCF2-ARPC5 interval no CAGE FANTOM5 enhancer	20201124	regulatory:enhancer|regulatory:epigenetically_modified_region
9606	108348016	CRE1	-	-	-	5	5q14.3	CRE1 CAGE-defined tissue-specific enhancer	biological-region	-	-	-	FANTOM5 human-zebrafish conserved CRE1 enhancer|VISTA enhancer hs268|cis-regulatory element 1|ultraconserved element uc.165	20201124	misc_feature:conserved_region|regulatory:enhancer
9606	108348017	LOC108348017	-	-	-	8	8q24	PATRR8 recombination region	biological-region	-	-	-	palindromic AT-rich repeat chromosome 8 recombination region	20190324	misc_recomb:recombination_hotspot
9606	108348018	CRE2	-	-	-	6	6q16	CRE2 CAGE-defined tissue-specific enhancer	biological-region	-	-	-	FANTOM5 human-zebrafish conserved CRE2 enhancer|cis-regulatory element 2	20201124	regulatory:enhancer
9606	108348019	CRE3	-	-	-	8	8p23.1	CRE3 CAGE-defined tissue-specific enhancer	biological-region	-	-	-	FANTOM5 human-zebrafish conserved CRE3 enhancer|cis-regulatory element 3	20201124	regulatory:enhancer
9606	108348020	LOC108348020	-	-	-	6	6q25.1	PLEKHG1 intron CAGE-defined B cell enhancer	biological-region	-	-	-	PLEKHG1 intron FANTOM5 blood enhancer	20201124	regulatory:enhancer
9606	108348022	LOC108348022	-	-	-	10	10p	CAGE-defined B cell enhancer downstream of LOC105376365	biological-region	-	-	-	FANTOM5 blood enhancer downstream of LOC105376365	20201124	regulatory:enhancer
9606	108348023	LOC108348023	-	-	-	2	2p	MIR4436A-IGK intergenic CAGE-defined B cell enhancer	biological-region	-	-	-	MIR4436A-IGK interval FANTOM5 blood enhancer	20201124	regulatory:enhancer
9606	108348024	LOC108348024	-	-	-	2	2q	NEB-ARL5A intergenic CAGE-defined B cell enhancer	biological-region	-	-	-	NEB-ARL5A interval FANTOM5 blood enhancer	20201124	regulatory:enhancer
9606	108348025	LOC108348025	-	-	-	5	5p13.1	INTS6P1-LINC00603 intergenic CAGE-defined B cell enhancer	biological-region	-	-	-	INTS6P1-LINC00603 interval FANTOM5 blood enhancer	20201124	regulatory:enhancer
9606	108348026	LOC108348026	-	-	-	14	14q32.33	ATP6V1G1P1-IGHD intergenic CAGE-defined B cell enhancer	biological-region	-	-	-	ATP6V1G1P1-IGHD interval FANTOM5 blood enhancer	20201124	regulatory:enhancer
9606	108348027	LOC108348027	-	-	-	2	2q37.1	RN7SL499P-PTMA intergenic region enhancers	biological-region	-	-	-	RN7SL499P-PTMA intergenic CAGE-defined blood enhancers|RN7SL499P-PTMA interval FANTOM5 blood enhancers|Sharpr-MPRA regulatory region 12409|Sharpr-MPRA regulatory region 815|VISTA enhancer hs1886	20201124	regulatory:enhancer
9606	108348028	LOC108348028	-	-	-	17	17q25.3	TBCD intron CAGE-defined B cell enhancer	biological-region	-	-	-	TBCD intron FANTOM5 blood enhancer	20201124	regulatory:enhancer
9606	108348029	LOC108348029	-	-	-	6	6q	CAGE-defined B cell enhancer in LOC101928911-SPACA1 intergenic region	biological-region	-	-	-	LOC101928911-SPACA1 interval FANTOM5 blood enhancer	20201124	regulatory:enhancer
9606	108348030	LOC108348030	-	-	-	22	22q13.2	CAGE-defined B cell enhancer downstream of CENPM	biological-region	-	-	-	FANTOM5 blood enhancer downstream of CENPM	20201124	regulatory:enhancer
9606	108348031	LOC108348031	-	-	-	19	19p13.3	GNG7 intron CAGE-defined B cell enhancer	biological-region	-	-	-	GNG7 intron FANTOM5 blood enhancer	20201124	regulatory:enhancer
9606	108353813	LOC108353813	-	-	-	8	8q24.21	CCAT1 intron CAGE-defined B cell enhancer	biological-region	-	-	-	CCAT1 intron FANTOM5 blood enhancer	20201124	regulatory:enhancer
9606	108353814	LOC108353814	-	-	-	2	2q36.3	PID1-DNER intergenic CAGE-defined monocyte enhancer	biological-region	-	-	-	PID1-DNER interval FANTOM5 blood enhancer	20201124	regulatory:enhancer
9606	108353815	LOC108353815	-	-	-	2	2q36.3	DNER intron CAGE-defined monocyte enhancer	biological-region	-	-	-	DNER intron FANTOM5 blood enhancer	20201124	regulatory:enhancer
9606	108353816	LOC108353816	-	-	-	22	22q	CAGE-defined monocyte enhancer in LOC284898-LOC105372977 intergenic region	biological-region	-	-	-	LOC284898-LOC105372977 interval FANTOM5 blood enhancer|Sharpr-MPRA regulatory region 5002	20201124	regulatory:enhancer
9606	108353817	LOC108353817	-	-	-	10	10p12	MIR1254-2-OTUD1 intergenic CAGE-defined monocyte enhancer	biological-region	-	-	-	MIR1254-2-OTUD1 interval FANTOM5 blood enhancer	20201124	regulatory:enhancer
9606	108353818	LOC108353818	-	-	-	15	15q	C15orf54-THBS1 intergenic CAGE-defined monocyte enhancer	biological-region	-	-	-	FANTOM5 blood enhancer near THBS1	20201124	regulatory:enhancer
9606	108353819	LOC108353819	-	-	-	10	10p	MIR1265-FAM107B intergenic CAGE-defined T cell enhancer	biological-region	-	-	-	MIR1265-FAM107B interval FANTOM5 blood enhancer	20201124	regulatory:enhancer
9606	108353820	LOC108353820	-	-	-	20	20q13.12	JPH2 intron CAGE-defined T cell enhancer	biological-region	-	-	-	JPH2 intron FANTOM5 blood enhancer	20201124	regulatory:enhancer
9606	108353821	LOC108353821	-	-	-	2	2q33	PLCL1 intron CAGE-defined T cell enhancer	biological-region	-	-	-	PLCL1 intron FANTOM5 blood enhancer	20201124	regulatory:enhancer
9606	108353822	LOC108353822	-	-	-	9	9q33-q34	SARDH intron CAGE-defined T cell enhancer	biological-region	-	-	-	SARDH intron FANTOM5 blood enhancer	20201124	regulatory:enhancer
9606	108353823	LOC108353823	-	-	-	11	11q	CAGE-defined T cell enhancer downstream of ETS1	biological-region	-	-	-	FANTOM5 blood enhancer downstream of ETS1	20201124	regulatory:enhancer
9606	108353827	PARK21	-	-	MIM:616361	3	3q22	Parkinson disease 21	unknown	-	-	-	-	20190816	-
9606	108353830	CNE-5	-	uCNE5	-	X|Y	Xp22.33; Yp11.3	CNE-5 enhancer upstream of SHOX	biological-region	-	-	-	conserved non-coding element -5|upstream-CNE5 SHOX enhancer	20201124	misc_feature:conserved_region|regulatory:enhancer
9606	108353831	CNE-3	-	-	-	X|Y	Xp22.33; Yp11.3	CNE-3 enhancer upstream of SHOX	biological-region	-	-	-	conserved non-coding element -3	20201124	regulatory:enhancer
9606	108353832	CNE-2	-	-	-	X|Y	Xp22.33; Yp11.3	CNE-2 enhancer upstream of SHOX	biological-region	-	-	-	conserved non-coding element -2	20201124	misc_feature:conserved_region|regulatory:enhancer
9606	108383234	CNE4	-	-	-	X|Y	Xp22.33; Yp11.3	CNE4 enhancer downstream of SHOX	biological-region	-	-	-	conserved non-coding element 4	20201124	misc_feature:conserved_region|regulatory:enhancer
9606	108383235	CNE5	-	-	-	X|Y	Xp22.33; Yp11.3	CNE5 enhancer downstream of SHOX	biological-region	-	-	-	conserved non-coding element 5	20201124	misc_feature:conserved_region|regulatory:enhancer
9606	108383236	CNE6	-	-	-	X|Y	Xp22.33; Yp11.3	CNE6 enhancer downstream of SHOX	biological-region	-	-	-	conserved non-coding element 6	20201124	misc_feature:conserved_region|regulatory:enhancer
9606	108383238	CNE7	-	ECR1|ECR1/CNE7	-	X|Y	Xp22.33; Yp11.3	CNE7 enhancer downstream of SHOX	biological-region	-	-	-	conserved non-coding element 7|evolutionarily conserved region 1	20201124	misc_feature:conserved_region|regulatory:enhancer
9606	108410391	CNE8	-	ECR7	-	X|Y	Xp22.33; Yp11.3	CNE8 enhancer downstream of SHOX	biological-region	-	-	-	conserved non-coding element 8|evolutionarily conserved region 7	20201124	misc_feature:conserved_region|regulatory:enhancer
9606	108410392	CNE9	-	ECS4|ECS4/CNE9	-	X|Y	Xp22.33; Yp11.3	CNE9 enhancer downstream of SHOX	biological-region	-	-	-	conserved non-coding element 9|evolutionarily conserved sequence 4	20201124	misc_feature:conserved_region|regulatory:enhancer
9606	108410393	LOC108410393	-	-	-	X	-	NR0B1 5' regulatory region	biological-region	-	-	-	-	20201124	misc_feature:conserved_region|regulatory:TATA_box|regulatory:enhancer|regulatory:promoter|regulatory:transcriptional_cis_regulatory_region
9606	108449887	LOC108449887	-	-	-	3	3q	hs1251 and hs1262 enhancers downstream of SHOX2	biological-region	-	-	-	VISTA enhancer hs1251|VISTA enhancer hs1262	20201124	misc_feature:conserved_region|regulatory:enhancer
9606	108449888	LOC108449888	-	-	-	22	22q11	PATRR22 recombination region	biological-region	-	-	-	palindromic AT-rich repeat chromosome 22 recombination region	20190324	misc_feature:nucleotide_motif|misc_recomb:recombination_hotspot
9606	108449897	LOC108449897	-	-	-	11	11q23	PATRR11 recombination region	biological-region	-	-	-	palindromic AT-rich repeat chromosome 11 recombination region	20190324	misc_feature:nucleotide_motif|misc_recomb:recombination_hotspot
9606	108449898	LOC108449898	-	-	-	5	5q31.1	enhancer-blocking elements downstream of IL3	biological-region	-	-	-	chromatin insulators 5-1-1, 5-1-2 and 5-1-3	20201124	regulatory:enhancer_blocking_element|regulatory:insulator
9606	108489980	ARF2P	-	-	HGNC:HGNC:44341	17	17q21.31	ADP ribosylation factor 2, pseudogene	pseudo	ARF2P	ADP ribosylation factor 2, pseudogene	O	-	20201124	-
9606	108491823	LOC108491823	-	DHS+48.9kb	-	7	7q31	CTTNBP2 intron enhancer-blocking element 7-1-1	biological-region	-	-	-	CFTR +48.9 kb DNase I hypersensitive site|chromatin insulator 7-1-1	20201124	regulatory:enhancer_blocking_element
9606	108491824	LOC108491824	-	-	-	8	8q24.11	EXT1 intron enhancer-blocking element 8-1-1	biological-region	-	-	-	chromatin insulator 8-1-1	20201124	regulatory:enhancer_blocking_element
9606	108491825	LOC108491825	-	-	-	11	11q23	enhancer-blocking element 11-1-2 overlapping APOA5	biological-region	-	-	-	chromatin insulator 11-1-2	20201124	regulatory:enhancer_blocking_element
9606	108491827	LOC108491827	-	-	-	9	9q34.12	LAMC3 intron enhancer-blocking element 9-2	biological-region	-	-	-	chromatin insulator 9-2	20201124	regulatory:enhancer_blocking_element
9606	108491829	LOC108491829	-	-	-	9	9q34.12	LAMC3 intron enhancer-blocking element 9-5	biological-region	-	-	-	chromatin insulator 9-5	20201124	regulatory:enhancer_blocking_element
9606	108491830	LOC108491830	-	-	-	9	9q34.1	enhancer-blocking element 9-3 overlapping NUP214	biological-region	-	-	-	chromatin insulator 9-3	20201124	regulatory:enhancer_blocking_element
9606	108491832	LOC108491832	-	-	-	22	22q11	RAB36-BCR intergenic enhancer-blocking element 22-1	biological-region	-	-	-	chromatin insulator 22-1	20201124	regulatory:enhancer_blocking_element
9606	108491836	LOC108491836	-	-	-	9	-	NR5A1 5' promoter region	biological-region	-	-	-	-	20201124	regulatory:enhancer|regulatory:promoter|regulatory:transcriptional_cis_regulatory_region
9606	108491837	LOC108491837	-	-	-	22	22q11	IGL region enhancer-blocking element 22-2	biological-region	-	-	-	Sharpr-MPRA regulatory region 1631|chromatin insulator 22-2	20201124	regulatory:enhancer|regulatory:enhancer_blocking_element
9606	108510655	LOC108510655	-	-	-	22	22q11	enhancer-blocking element 22-3 upstream of CCDC188	biological-region	-	-	-	chromatin insulator 22-3	20201124	regulatory:enhancer_blocking_element|regulatory:insulator
9606	108510657	LOC108510657	-	-	-	9	9q21.11	Friedreich ataxia repeat instability region	biological-region	-	-	-	FXN trinucleotide repeat instability region	20201124	misc_feature:repeat_instability_region
9606	108511947	LOC108511947	-	-	-	X	Xp11.21	ALAS2 intronic erythroid enhancer	biological-region	-	-	-	ALAS2 intron 8 enhancer	20201124	regulatory:enhancer
9606	108570035	LINP1	-	-	HGNC:HGNC:53170	10	10p14	lncRNA in non-homologous end joining pathway 1	ncRNA	LINP1	lncRNA in non-homologous end joining pathway 1	O	lncRNA in nonhomologous end joining (NHEJ) pathway 1|lncRNA in nonhomologous end joining pathway 1	20201124	-
9606	108644431	LOC108644431	-	-	-	3	3q21	myotonic dystrophy type 2 repeat instability region	biological-region	-	-	-	CCHC-type zinc finger nucleic acid binding protein intronic repeat instability region|CNBP CCTG repeat instability region|DM2 repeat instability region	20201124	misc_feature:nucleotide_motif|misc_feature:repeat_instability_region
9606	108660404	LOC108660404	-	-	-	22	22q13.31	ataxin 10 repeat instability region	biological-region	-	-	-	ATXN10 repeat instability region|SCA10 repeat instability region|spinocerebellar ataxia type 10 repeat instability region	20201124	misc_feature:repeat_instability_region
9606	108660405	LOC108660405	-	-	-	5	5q32	protein phosphatase 2 regulatory subunit Bbeta repeat instability region	biological-region	-	-	-	PPP2R2B repeat instability region|SCA12 repeat instability region|spinocerebellar ataxia type 12 repeat instability region	20201124	misc_feature:repeat_instability_region
9606	108660406	LOC108660406	-	-	-	3	3p21.1-p12	ataxin 7 repeat instability region	biological-region	-	-	-	ATXN7 repeat instability region|SCA7 repeat instability region|spinocerebellar ataxia type 7 repeat instability region	20201124	misc_feature:repeat_instability_region
9606	108663984	LOC108663984	-	-	-	X	Xp11.21	ALAS2 intron 1 and 3 erythroid regulatory elements	biological-region	-	-	-	-	20201124	regulatory:enhancer|regulatory:silencer
9606	108663985	LOC108663985	-	-	-	19	19p13	calcium voltage-gated channel subunit alpha1 A repeat instability region	biological-region	-	-	-	CACNA1A repeat instability region|SCA6 repeat instability region|spinocerebellar ataxia type 6 repeat instability region	20201124	misc_feature:repeat_instability_region
9606	108663987	LOC108663987	-	-	-	14	14q21	ataxin 3 repeat instability region	biological-region	-	-	-	ATXN3 repeat instability region|Machado-Joseph repeat instability region|SCA3 repeat instability region|spinocerebellar ataxia type 3 repeat instability region	20201124	misc_feature:repeat_instability_region
9606	108663993	LOC108663993	-	-	-	6	6p23	ataxin 1 repeat instability region	biological-region	-	-	-	ATXN1 repeat instability region|SCA1 repeat instability region|spinocerebellar ataxia type 1 repeat instability region	20201124	misc_feature:repeat_instability_region
9606	108663996	LOC108663996	-	-	-	6	6q27	TATA-box binding protein repeat instability region	biological-region	-	-	-	SCA17 repeat instability region|TBP repeat instability region|spinocerebellar ataxia type 17 repeat instability region	20201124	misc_feature:repeat_instability_region
9606	108684022	FRAXA	-	FMR1	HGNC:HGNC:3945	X	Xq27.3	fragile site, folic acid type, rare, fra(X)(q27.3) A (macroorchidism, mental retardation)	biological-region	FRAXA	fragile site, folic acid type, rare, fra(X)(q27.3) A (macroorchidism, mental retardation)	O	FMR1 repeat instability region|FRAXA repeat instability region|fragile X mental retardation 1 repeat instability region|fragile site, folic acid type, rare, fra(X)(q27.3) A (macroorchidism, mental retardation) repeat instability region	20201124	misc_feature:repeat_instability_region
9606	108684029	DUPXQ25	-	-	MIM:300979	X	Xq25	Xq25 duplication syndrome	unknown	-	-	-	-	20190816	-
9606	108720144	LOC108720144	-	-	-	12	12q14	DPY19L2 LCR1 recombination region 2	biological-region	-	-	-	DPY19L2 low copy repeat 1 recombination region 2	20201124	misc_recomb:non_allelic_homologous
9606	108720145	LOC108720145	-	-	-	12	12q14	DPY19L2 LCR2 recombination region 2	biological-region	-	-	-	DPY19L2 low copy repeat 2 recombination region 2	20201124	misc_recomb:meiotic|misc_recomb:non_allelic_homologous
9606	108745275	LOC108745275	-	-	-	17	17p11.2	distal SMS-REP block A recombination region	biological-region	-	-	-	distal Potocki-Lupski syndrome block A repeat recombination region|distal Smith-Magenis syndrome repeat block A recombination region	20201124	misc_recomb:non_allelic_homologous
9606	108745276	LOC108745276	-	-	-	17	17p11.2	proximal SMS-REP block A recombination region	biological-region	-	-	-	proximal Potocki-Lupski syndrome block A repeat recombination region|proximal Smith-Magenis syndrome repeat block A recombination region	20201124	misc_recomb:non_allelic_homologous
9606	108771181	LOC108771181	-	-	-	17	17q11.2	NF1-REPa PRS2 recombination region	biological-region	-	-	-	neurofibromin 1 proximal repeat paralogous recombination site 2 recombination region	20201124	misc_feature:nucleotide_motif|misc_recomb:non_allelic_homologous
9606	108771182	LOC108771182	-	-	-	17	17q11.2	NF1-REPc PRS2 recombination region	biological-region	-	-	-	neurofibromin 1 medial repeat paralogous recombination site 2 recombination region	20201124	misc_feature:nucleotide_motif|misc_recomb:non_allelic_homologous
9606	108771183	LOC108771183	-	-	-	17	17q11.2	NF1-REPa UWA160-1 recombination region	biological-region	-	-	-	NF1REP-P UWA160-1 recombination region|NF1REP-P1-51 UWA160-1 recombination region|neurofibromin 1 proximal repeat UWA160-1 recombination region	20201124	misc_recomb:non_allelic_homologous
9606	108771184	LOC108771184	-	-	-	17	17q11.2	NF1-REPc UWA160-1 recombination region	biological-region	-	-	-	NF1REP-M UWA160-1recombination region|neurofibromin 1 medial repeat UWA160-1 recombination region	20201124	misc_recomb:non_allelic_homologous
9606	108783645	HFE-AS1	-	-	HGNC:HGNC:55168	6	6p22.2	HFE antisense RNA 1	ncRNA	HFE-AS1	HFE antisense RNA 1	O	-	20201124	-
9606	108783646	DINOL	-	DINO	HGNC:HGNC:53146|Ensembl:ENSG00000285244	6	6p21.2	damage induced long noncoding RNA	ncRNA	DINOL	damage induced long noncoding RNA	O	damage induced noncoding	20201124	-
9606	108783647	LOC108783647	-	-	-	17	17q11.2	NF1-REPb PRS3 recombination region	biological-region	-	-	-	NF1REP-P2 PRS3 recombination region|neurofibromin 1 proximal repeat 2 paralogous recombination site 3 recombination region	20201124	misc_recomb:non_allelic_homologous
9606	108783648	LOC108783648	-	-	-	17	17q11.2	NF1-REPc PRS3 recombination region	biological-region	-	-	-	NF1REP-M PRS3 recombination region|neurofibromin 1 medial repeat paralogous recombination site 3 recombination region	20201124	misc_feature:nucleotide_motif|misc_recomb:non_allelic_homologous
9606	108783649	LOC108783649	-	-	-	19	-	AMH 5' regulatory region	biological-region	-	-	-	-	20201124	regulatory:enhancer|regulatory:promoter|regulatory:response_element
9606	108783652	LOC108783652	-	-	-	17	17q11.2	SUZ12P1 PRS4 recombination region	biological-region	-	-	-	SUZ12 polycomb repressive complex 2 subunit pseudogene 1 paralogous recombination site 4 recombination region	20201124	misc_recomb:non_allelic_homologous
9606	108783653	LOC108783653	-	-	-	17	17q11.2	SUZ12 PRS4 recombination region	biological-region	-	-	-	SUZ12 polycomb repressive complex 2 subunit paralogous recombination site 4 recombination region	20201124	misc_recomb:non_allelic_homologous
9606	108783654	HSD17B1-AS1	-	-	HGNC:HGNC:55314|Ensembl:ENSG00000266962	17	17q21.2	HSD17B1 antisense RNA 1	ncRNA	HSD17B1-AS1	HSD17B1 antisense RNA 1	O	-	20201124	-
9606	108863620	LOC108863620	-	-	-	8	-	STAR 5' regulatory region	biological-region	-	-	-	-	20201124	regulatory:TATA_box|regulatory:enhancer|regulatory:promoter
9606	108863624	LOC108863624	-	-	-	Y	Yq11	AZFb P5.2 recombination region	biological-region	-	-	-	azoospermia factor b palindrome 5.2 recombination region	20201124	misc_recomb:meiotic|misc_recomb:non_allelic_homologous
9606	108868751	GSC-DT	-	DIGIT	HGNC:HGNC:53074	14	14q32.13	GSC divergent transcript	ncRNA	GSC-DT	GSC divergent transcript	O	divergent to GSC, Induced by TGF-b family signaling|divergent to GSC, induced by TGF-beta family signaling	20201124	-
9606	108868752	LOC108868752	-	-	-	Y	Yq11.222	AZFb P4.1 recombination region	biological-region	-	-	-	azoospermia factor b palindrome 4.1 recombination region	20201124	misc_recomb:recombination_hotspot
9606	108868753	LOC108868753	-	-	-	Y	Yq11.23	AZFc P1.1b recombination region	biological-region	-	-	-	azoospermia factor c palindrome 1.1b recombination region	20201124	misc_recomb:recombination_hotspot
9606	108903148	LOC108903148	-	-	-	10	10p13	10p13 OPTN distal Alu-mediated recombination region	biological-region	-	-	-	10p13 optineurin distal Alu-mediated recombination region	20201124	misc_recomb:meiotic|misc_recomb:non_allelic_homologous
9606	108903149	LOC108903149	-	-	-	10	10p13	10p13 OPTN proximal Alu-mediated recombination region	biological-region	-	-	-	10p13 optineurin proximal Alu-mediated recombination region	20201124	misc_recomb:non_allelic_homologous
9606	108903150	ZNF8-ERVK3-1	-	-	Ensembl:ENSG00000267216	19	19q13.43	ZNF8-ERVK3-1 readthrough	ncRNA	-	-	-	-	20201124	-
9606	108942766	LOC108942766	-	-	-	12	-	NANOG 5' regulatory region	biological-region	-	-	-	-	20201124	misc_feature:conserved_region|regulatory:DNase_I_hypersensitive_site|regulatory:promoter|regulatory:transcriptional_cis_regulatory_region
9606	108949267	ACBD7-DCLRE1CP1	-	-	-	10	10p13	ACBD7-DCLRE1CP1 readthrough	ncRNA	-	-	-	-	20201124	-
9606	108961161	LOC108961161	-	-	-	6	-	POU5F1 5' regulatory region	biological-region	-	-	-	OCT3/4 promoter region	20201124	misc_feature:conserved_region|regulatory:GC_signal|regulatory:enhancer|regulatory:promoter
9606	108964933	LOC108964933	-	-	-	15	-	CYP11A1 promoter region	biological-region	-	-	-	-	20201124	regulatory:TATA_box|regulatory:enhancer|regulatory:promoter
9606	109029529	LOC109029529	-	-	-	1	-	HSD3B1 5' regulatory region	biological-region	-	-	-	-	20201124	regulatory:enhancer|regulatory:promoter
9606	109029530	LOC109029530	-	-	-	1	-	HSD3B2 5' regulatory region	biological-region	-	-	-	-	20201124	regulatory:promoter
9606	109029533	LOC109029533	-	-	-	21	21q22.3	cystatin B upstream repeat instability region	biological-region	-	-	-	CSTB upstream repeat instability region|EPM1 repeat instability region|progressive myoclonus epilepsy repeat instability region	20201124	misc_feature:repeat_instability_region
9606	109029536	LOC109029536	-	-	-	16	16q24.2	junctophilin 3 repeat instability region	biological-region	-	-	-	HDL2 repeat instability region|Huntington disease-like 2 repeat instability region|JPH3 repeat instability region	20201124	misc_feature:repeat_instability_region
9606	109113859	LOC109113859	-	-	-	5	-	FGF1 promoter B	biological-region	-	-	-	F1B promoter|FGF-1.B promoter	20201124	regulatory:enhancer|regulatory:promoter
9606	109113860	LOC109113860	-	-	-	5	-	FGF1 promoter C	biological-region	-	-	-	FGF-1.C promoter	20201124	regulatory:promoter
9606	109113861	FRA2A	-	-	HGNC:HGNC:3885	2	2q11.2	fragile site, folic acid type, rare, fra(2)(q11.2)	biological-region	FRA2A	fragile site, folic acid type, rare, fra(2)(q11.2)	O	AF4/FMR2 family member 3 repeat instability region|AFF3 repeat instability region|FRA2A repeat instability region|fragile site, folic acid type, rare, fra(2)(q11.2) repeat instability region	20201124	misc_feature:repeat_instability_region
9606	109113862	LOC109113862	-	-	-	5	-	FGF1 promoter D	biological-region	-	-	-	FGF-1.D promoter	20201124	misc_feature:nucleotide_motif|regulatory:promoter
9606	109113863	LOC109113863	-	-	-	4	-	FGF2 promoter region	biological-region	-	-	-	-	20201124	regulatory:promoter|regulatory:transcriptional_cis_regulatory_region
9606	109115964	LOC109115964	-	-	-	11	-	FGF3 5' regulatory region	biological-region	-	-	-	-	20201124	regulatory:DNase_I_hypersensitive_site|regulatory:promoter
9606	109117330	LOC109117330	-	-	-	11	-	FGF4 promoter region	biological-region	-	-	-	-	20201124	regulatory:promoter
9606	109117331	LOC109117331	-	-	-	11	-	FGF4 3' enhancer	biological-region	-	-	-	-	20201124	misc_feature:nucleotide_motif|regulatory:DNase_I_hypersensitive_site|regulatory:enhancer
9606	109136576	LOC109136576	-	-	-	10	-	FGF8 5' regulatory region	biological-region	-	-	-	-	20201124	regulatory:promoter
9606	109136577	DEL19Q13.11P	-	C19DELq13.11p	MIM:617219	19	19q13.11	Chromosome 19q13.11 deletion syndrome, proximal	unknown	-	-	-	-	20190816	-
9606	109136578	MASCRNA	-	-	Ensembl:ENSG00000274072	11	11q13.1	MALAT1-associated small cytoplasmic RNA	scRNA	-	-	-	-	20201124	-
9606	109136579	TALAM1	-	-	HGNC:HGNC:54476	11	11q13.1	TALAM1 transcript, MALAT1 antisense RNA	ncRNA	TALAM1	TALAM1 transcript, MALAT1 antisense RNA	O	MALAT1 antisense transcript	20201124	-
9606	109194135	FGF10-INT1	-	-	-	5	-	FGF10 intronic enhancer	biological-region	-	-	-	-	20201124	regulatory:enhancer
9606	109245078	LOC109245078	-	-	-	11	-	FGF19 5' regulatory region	biological-region	-	-	-	-	20201124	regulatory:enhancer|regulatory:promoter
9606	109245079	LOC109245079	-	-	-	11	-	FGF19 upstream enhancer	biological-region	-	-	-	-	20201124	regulatory:enhancer
9606	109245082	PRAL	-	lncRNA-PRAL	HGNC:HGNC:52646	17	17p13.1	p53 regulation associated lncRNA	ncRNA	PRAL	p53 regulation associated lncRNA	O	-	20190924	-
9606	109279247	LOC109279247	-	-	-	19	19q	FGF21/FUT1 promoter region	biological-region	-	-	-	CRISPRi-FlowFISH-validated FUT1 regulatory element	20201124	regulatory:promoter|regulatory:transcriptional_cis_regulatory_region
9606	109279841	LOC109279841	-	-	-	5	-	FGFR4 5' regulatory region	biological-region	-	-	-	-	20201124	regulatory:DNase_I_hypersensitive_site|regulatory:enhancer|regulatory:promoter
9606	109280160	FRA11B	-	-	MIM:600651|HGNC:HGNC:3837	11	11q23.3	fragile site, folic acid type, rare, fra(11)(q23.3)	biological-region	FRA11B	fragile site, folic acid type, rare, fra(11)(q23.3)	O	CBL repeat instability region|Cbl proto-oncogene repeat instability region|FRA11B repeat instability region|fragile site, folic acid type, rare, fra(11)(q23.3) repeat instability region	20201124	misc_feature:repeat_instability_region
9606	109280161	LOC109280161	-	-	-	17	-	TBX2 promoter region	biological-region	-	-	-	-	20201124	regulatory:promoter|regulatory:transcriptional_cis_regulatory_region
9606	109280162	FRA10A	-	-	MIM:136620|HGNC:HGNC:3829	10	10q23.33	fragile site, folic acid type, rare, fra(10)(q23.3) or fra(10)(q24.2)	biological-region	FRA10A	fragile site, folic acid type, rare, fra(10)(q23.3) or fra(10)(q24.2)	O	FRA10A associated CGG repeat 1 repeat instability region|FRA10A repeat instability region|fragile site, folic acid type, rare, fra(10)(q23.3) or fra(10)(q24.2) repeat instability region	20201124	misc_feature:repeat_instability_region
9606	109280163	LOC109280163	-	-	-	12	-	CRE9 enhancer downstream of TBX5	biological-region	-	-	-	-	20201124	regulatory:enhancer
9606	109280164	LOC109280164	-	-	-	12	-	CRE2 enhancer downstream of TBX5	biological-region	-	-	-	-	20201124	regulatory:enhancer
9606	109280165	LOC109280165	-	-	-	12	-	CRE16 enhancer upstream of TBX5	biological-region	-	-	-	-	20201124	regulatory:enhancer
9606	109286551	BPTFP1	-	-	HGNC:HGNC:52869|Ensembl:ENSG00000263647	17	17q24.1	bromodomain PHD finger transcription factor pseudogene 1	pseudo	BPTFP1	bromodomain PHD finger transcription factor pseudogene 1	O	-	20201124	-
9606	109286552	KPNA2P3	-	-	HGNC:HGNC:52870	17	17q24.1	karyopherin subunit alpha 2 pseudogene 3	pseudo	KPNA2P3	karyopherin subunit alpha 2 pseudogene 3	O	-	20201124	-
9606	109286553	ARHGAP27P1-BPTFP1-KPNA2P3	-	-	HGNC:HGNC:52873|Ensembl:ENSG00000215769	17	17q24.1	ARHGAP27P1-BPTFP1-KPNA2P3 readthrough, transcribed pseudogene	pseudo	ARHGAP27P1-BPTFP1-KPNA2P3	ARHGAP27P1-BPTFP1-KPNA2P3 readthrough, transcribed pseudogene	O	-	20201124	-
9606	109286554	FRA12A	-	-	HGNC:HGNC:3845	12	12q13.1	fragile site, folic acid type, rare, fra(12)(q13.1)	biological-region	FRA12A	fragile site, folic acid type, rare, fra(12)(q13.1)	O	DIP2B repeat instability region|FRA12A repeat instability region|disco interacting protein 2 homolog B repeat instability region|fragile site, folic acid type, rare, fra(12)(q13.1) repeat instability region	20201124	misc_feature:repeat_instability_region
9606	109286555	FRA11A	-	-	HGNC:HGNC:3836	11	11q13.3	fragile site, folic acid type, rare, fra(11)(q13.3)	biological-region	FRA11A	fragile site, folic acid type, rare, fra(11)(q13.3)	O	C110rf80 repeat instability region|FRA11A repeat instability region|fragile site, folic acid type, rare, fra(11)(q13.3) repeat instability region	20201124	misc_feature:repeat_instability_region
9606	109286556	LOC109286556	-	-	-	12	-	TBX3 promoter region	biological-region	-	-	-	-	20201124	regulatory:promoter
9606	109286563	LOC109286563	-	-	-	17	-	TBX21 promoter region	biological-region	-	-	-	-	20201124	regulatory:promoter
9606	109286564	LOC109286564	-	-	-	X	-	TBX22 P0 promoter	biological-region	-	-	-	-	20201124	regulatory:promoter
9606	109286569	LOC109286569	-	-	-	5	-	ISL1 intron 2 enhancer	biological-region	-	-	-	-	20201124	regulatory:enhancer
9606	109363672	FRA7A	-	-	HGNC:HGNC:3919	7	7p11.2	fragile site, folic acid type, rare, fra(7)(p11.2)	biological-region	FRA7A	fragile site, folic acid type, rare, fra(7)(p11.2)	O	FRA7A repeat instability region|ZNF713 repeat instability region|fragile site, folic acid type, rare, fra(7)(p11.2) repeat instability region|zinc finger protein 713 repeat instability region	20201124	misc_feature:repeat_instability_region
9606	109363676	LOC109363676	-	-	-	20	-	BMP2 5' regulatory region	biological-region	-	-	-	-	20201124	regulatory:promoter|regulatory:transcriptional_cis_regulatory_region
9606	109396974	LOC109396974	-	-	-	X	Xq28	FRAXF repeat instability region	biological-region	-	-	-	FAM11A repeat instability region|TMEM185A repeat instability region|fragile site, folic acid type, rare, fra(X)(q28) F repeat instability region	20201124	misc_feature:nucleotide_motif|misc_feature:repeat_instability_region
9606	109433677	LOC109433677	-	-	-	14	-	BMP4 promoter region	biological-region	-	-	-	-	20201124	regulatory:promoter
9606	109433679	LOC109433679	-	-	-	14	-	enhancer downstream of BMP4	biological-region	-	-	-	rs4444235 enhancer element	20201124	regulatory:enhancer
9606	109461473	LOC109461473	-	-	-	20	-	BMP7 promoter region	biological-region	-	-	-	-	20201124	regulatory:promoter|regulatory:transcriptional_cis_regulatory_region
9606	109461475	FRAXE	-	FMR2	HGNC:HGNC:3949	X	Xq28	fragile site, folic acid type, rare, fra(X)(q28) E	biological-region	FRAXE	fragile site, folic acid type, rare, fra(X)(q28) E	O	AF4/FMR2 family member 2 repeat instability region|AFF2 repeat instability region|FMR2 repeat instability region|FRAXE repeat instability region|fragile site, folic acid type, rare, fra(X)(q28) E repeat instability region	20201124	misc_feature:repeat_instability_region
9606	109461476	LOC109461476	-	-	-	20	-	GDF5 promoter region	biological-region	-	-	-	-	20201124	regulatory:promoter
9606	109461477	LOC109461477	-	-	-	19	19q13.32	dystrophia myotonica protein kinase repeat instability region	biological-region	-	-	-	DM1 repeat instability region|DMPK repeat instability region|myotonic dystrophy type 1 repeat instability region	20201124	misc_feature:repeat_instability_region
9606	109461478	LOC109461478	-	-	-	13	13q21.33	ATXN8 opposite strand (non-protein coding) repeat instability region	biological-region	-	-	-	ATXN8OS repeat instability region|SCA8 repeat instability region|spinocerebellar ataxia type 8 repeat instability region	20201124	misc_feature:repeat_instability_region
9606	109461479	LOC109461479	-	-	-	4	4p16.3	huntingtin repeat instability region	biological-region	-	-	-	HTT repeat instability region|Huntington disease repeat instability region	20201124	misc_feature:repeat_instability_region
9606	109461484	LOC109461484	-	-	-	12	12p13.31	atrophin 1 repeat instability region	biological-region	-	-	-	ATN1 repeat instability region|DRPLA repeat instability region|dentatorubral-pallidoluysian atrophy repeat instability region	20201124	misc_feature:repeat_instability_region
9606	109504725	LOC109504725	-	-	-	X	Xq12	androgen receptor repeat instability region	biological-region	-	-	-	AR repeat instability region|SBMA repeat instability region|spinal and bulbar muscular atrophy repeat instability region	20201124	misc_feature:repeat_instability_region
9606	109504726	ERV3-1-ZNF117	-	h-PLK	Ensembl:ENSG00000152926	7	7q11.21	ERV3-1-ZNF117 readthrough	protein-coding	-	-	-	zinc finger protein 117|provirus-linked krueppel|zinc finger protein HPF9	20201213	-
9606	109504727	LOC109504727	-	-	-	20	20p13	NOP56 ribonucleoprotein repeat instability region	biological-region	-	-	-	NOP56 repeat instability region|SCA36 repeat instability region|spinocerebellar ataxia type 36 repeat instability region	20201124	misc_feature:repeat_instability_region
9606	109504728	LOC109504728	-	-	-	9	9p21.2	chromosome 9 open reading frame 72 repeat instability region	biological-region	-	-	-	ALS/FTLD repeat instability region|C9orf72 repeat instability region|frontotemporal lobar degeneration with amyotrophic lateral sclerosis repeat instability region	20201124	misc_feature:repeat_instability_region
9606	109580095	HBB-LCR	-	LCR-beta|LCRB|beta-DCR|beta-LAR	MIM:152424	11	11p15.4	beta-globin locus control region	biological-region	-	-	-	beta Glb-LCR|beta-globin 5' regulatory region|beta-globin LCR|beta-globin dominant control region|beta-globin locus activation region|beta-globin locus-activating region|locus control region, beta	20201124	regulatory:CAAT_signal|regulatory:DNase_I_hypersensitive_site|regulatory:TATA_box|regulatory:enhancer|regulatory:enhancer_blocking_element|regulatory:insulator|regulatory:locus_control_region|regulatory:matrix_attachment_region|regulatory:promoter|regulatory:silencer|regulatory:transcriptional_cis_regulatory_region
9606	109580097	LOC109580097	-	-	-	13	13q13.3	mab-21 like 1 repeat instability region	biological-region	-	-	-	MAB21L1 repeat instability region	20201124	misc_feature:repeat_instability_region
9606	109609705	LOC109609705	-	-	-	18	18q21.2	transcription factor 4 repeat instability region	biological-region	-	-	-	CTG18.1 repeat instability region|TCF4 repeat instability region	20201124	misc_feature:repeat_instability_region
9606	109609706	LOC109609706	-	-	-	17	17q21.33-q22	carbonic anhydrase 10 repeat instability region	biological-region	-	-	-	CA10 repeat instability region|ERDA1 repeat instability region|expanded repeat domain, CAG/CTG repeat instability region	20201124	misc_feature:repeat_instability_region
9606	109610631	LOC109610631	-	-	-	X	Xp21.3	aristaless related homeobox polyalanine expansion region	biological-region	-	-	-	ARX polyalanine expansion region	20201124	misc_feature:repeat_instability_region
9606	109611589	LOC109611589	-	-	-	6	6p21.1	runt related transcription factor 2 polyalanine expansion region	biological-region	-	-	-	RUNX2 polyalanine expansion region	20201124	misc_feature:repeat_instability_region
9606	109611591	FRA16B	-	-	MIM:136580|HGNC:HGNC:3858	16	16q22.1	fragile site, distamycin A type, rare, fra(16)(q22.1)	biological-region	FRA16B	fragile site, distamycin A type, rare, fra(16)(q22.1)	O	FRA16B repeat instability region|fragile site, distamycin A type, rare, fra(16)(q22.1) repeat instability region	20201124	misc_feature:repeat_instability_region
9606	109611593	LOC109611593	-	-	-	6	-	RUNX2 P1 promoter region	biological-region	-	-	-	Runx2-II promoter	20201124	regulatory:enhancer|regulatory:promoter|regulatory:transcriptional_cis_regulatory_region
9606	109614541	FRA10B	-	-	HGNC:HGNC:3830	10	10q25.2	fragile site, BrdU type, rare, fra(10)(q25.2)	biological-region	FRA10B	fragile site, BrdU type, rare, fra(10)(q25.2)	O	FRA10B repeat instability region|fragile site, BrdU type, rare, fra(10)(q25.2) repeat instability region	20201124	misc_feature:nucleotide_motif|misc_feature:repeat_instability_region
9606	109616958	SNORA50D	-	-	HGNC:HGNC:50433|Ensembl:ENSG00000280894	5	5q13.2	small nucleolar RNA, H/ACA box 50D	snoRNA	SNORA50D	small nucleolar RNA, H/ACA box 50D	O	-	20201124	-
9606	109616959	SNORA80C	-	-	HGNC:HGNC:50434|Ensembl:ENSG00000199787	16	16p11.2	small nucleolar RNA, H/ACA box 80C	snoRNA	SNORA80C	small nucleolar RNA, H/ACA box 80C	O	-	20201124	-
9606	109616960	SNORA10B	-	-	HGNC:HGNC:52188|Ensembl:ENSG00000207187	2	2p23.1	small nucleolar RNA, H/ACA box 10B	snoRNA	SNORA10B	small nucleolar RNA, H/ACA box 10B	O	-	20201124	-
9606	109616961	SNORA11G	-	-	HGNC:HGNC:52190|Ensembl:ENSG00000221750	X	Xp11.21	small nucleolar RNA, H/ACA box 11G	snoRNA	SNORA11G	small nucleolar RNA, H/ACA box 11G	O	-	20201124	-
9606	109616962	SNORA15B-1	-	-	HGNC:HGNC:52191|Ensembl:ENSG00000207062	7	7q11.21	small nucleolar RNA, H/ACA box 15B-1	snoRNA	SNORA15B-1	small nucleolar RNA, H/ACA box 15B-1	O	-	20201124	-
9606	109616963	SNORA20B	-	-	HGNC:HGNC:52194|Ensembl:ENSG00000206947	7	7p14.1	small nucleolar RNA, H/ACA box 20B	snoRNA	SNORA20B	small nucleolar RNA, H/ACA box 20B	O	-	20201124	-
9606	109616964	SNORA22B	-	-	HGNC:HGNC:52196|Ensembl:ENSG00000206603	7	7p11.2	small nucleolar RNA, H/ACA box 22B	snoRNA	SNORA22B	small nucleolar RNA, H/ACA box 22B	O	-	20201124	-
9606	109616965	SNORA22C	-	-	HGNC:HGNC:52197|Ensembl:ENSG00000207344	7	7q11.21	small nucleolar RNA, H/ACA box 22C	snoRNA	SNORA22C	small nucleolar RNA, H/ACA box 22C	O	-	20201124	-
9606	109616966	SNORA31B	-	-	HGNC:HGNC:52201|Ensembl:ENSG00000253051	13	13q14.13	small nucleolar RNA, H/ACA box 31B	snoRNA	SNORA31B	small nucleolar RNA, H/ACA box 31B	O	-	20201124	-
9606	109616967	SNORA40B	-	-	HGNC:HGNC:52204|Ensembl:ENSG00000208308	2	2q21.3	small nucleolar RNA, H/ACA box 40B	snoRNA	SNORA40B	small nucleolar RNA, H/ACA box 40B	O	-	20201124	-
9606	109616968	SNORA40C	-	-	HGNC:HGNC:52205|Ensembl:ENSG00000212587	6	6q21	small nucleolar RNA, H/ACA box 40C	snoRNA	SNORA40C	small nucleolar RNA, H/ACA box 40C	O	-	20201124	-
9606	109616969	SNORA48B	-	-	HGNC:HGNC:52207|Ensembl:ENSG00000212214	X	Xp22.33	small nucleolar RNA, H/ACA box 48B	snoRNA	SNORA48B	small nucleolar RNA, H/ACA box 48B	O	-	20201124	-
9606	109616970	SNORA63C	-	-	HGNC:HGNC:52210|Ensembl:ENSG00000201448	1	1p34.3	small nucleolar RNA, H/ACA box 63C	snoRNA	SNORA63C	small nucleolar RNA, H/ACA box 63C	O	-	20201124	-
9606	109616971	SNORA63D	-	-	HGNC:HGNC:52211|Ensembl:ENSG00000201229	3	3q27.1	small nucleolar RNA, H/ACA box 63D	snoRNA	SNORA63D	small nucleolar RNA, H/ACA box 63D	O	-	20201124	-
9606	109616972	SNORA68B	-	-	HGNC:HGNC:52213|Ensembl:ENSG00000201388	19	19q13.11	small nucleolar RNA, H/ACA box 68B	snoRNA	SNORA68B	small nucleolar RNA, H/ACA box 68B	O	-	20201124	-
9606	109616973	SNORA70J	-	-	HGNC:HGNC:52216|Ensembl:ENSG00000206909	5	5q35.1	small nucleolar RNA, H/ACA box 70J	snoRNA	SNORA70J	small nucleolar RNA, H/ACA box 70J	O	-	20201124	-
9606	109616974	SNORA74C-1	-	-	HGNC:HGNC:52217|Ensembl:ENSG00000265733	10	10q11.22	small nucleolar RNA, H/ACA box 74C-1	snoRNA	SNORA74C-1	small nucleolar RNA, H/ACA box 74C-1	O	-	20201124	-
9606	109616975	SNORA74D	-	-	HGNC:HGNC:52219|Ensembl:ENSG00000252213	5	5q31.2	small nucleolar RNA, H/ACA box 74D	snoRNA	SNORA74D	small nucleolar RNA, H/ACA box 74D	O	-	20201124	-
9606	109616976	SNORA79B	-	-	HGNC:HGNC:52222|Ensembl:ENSG00000222489	14	14q11.2	small nucleolar RNA, H/ACA box 79B	snoRNA	SNORA79B	small nucleolar RNA, H/ACA box 79B	O	-	20201124	-
9606	109616977	SNORA9B	-	-	HGNC:HGNC:52223|Ensembl:ENSG00000206897	12	12q24.31	small nucleolar RNA, H/ACA box 9B	snoRNA	SNORA9B	small nucleolar RNA, H/ACA box 9B	O	-	20201124	-
9606	109616978	SNORD31B	-	-	HGNC:HGNC:52226|Ensembl:ENSG00000201847	13	13q33.3	small nucleolar RNA, C/D box 31B	snoRNA	SNORD31B	small nucleolar RNA, C/D box 31B	O	-	20201124	-
9606	109616979	SNORD38D	-	-	HGNC:HGNC:52228|Ensembl:ENSG00000207199	8	8p11.22	small nucleolar RNA, C/D box 38D	snoRNA	SNORD38D	small nucleolar RNA, C/D box 38D	O	-	20201124	-
9606	109616980	SNORD65B	-	-	HGNC:HGNC:52231|Ensembl:ENSG00000238936	8	8p11.21	small nucleolar RNA, C/D box 65B	snoRNA	SNORD65B	small nucleolar RNA, C/D box 65B	O	-	20201124	-
9606	109616981	SNORD65C	-	-	HGNC:HGNC:52232|Ensembl:ENSG00000212264	7	7p15.3	small nucleolar RNA, C/D box 65C	snoRNA	SNORD65C	small nucleolar RNA, C/D box 65C	O	-	20201124	-
9606	109616982	SNORD77B	-	-	HGNC:HGNC:52235|Ensembl:ENSG00000212414	8	8q22.2	small nucleolar RNA, C/D box 77B	snoRNA	SNORD77B	small nucleolar RNA, C/D box 77B	O	-	20201124	-
9606	109616983	SNORD3F	-	RNU3P2|SNORD3P2|U3|U3.2	HGNC:HGNC:52239	8	8p21.3	small nucleolar RNA, C/D box 3F	snoRNA	SNORD3F	small nucleolar RNA, C/D box 3F	O	RNA, U3 small nucleolar pseudogene 2|small nucleolar RNA, C/D box 3 pseudogene 2	20201124	-
9606	109616984	SNORD3G	-	-	HGNC:HGNC:52240|Ensembl:ENSG00000199666	1	1p22.2	small nucleolar RNA, C/D box 3G	snoRNA	SNORD3G	small nucleolar RNA, C/D box 3G	O	-	20201124	-
9606	109616985	SNORD3J	-	-	HGNC:HGNC:52243|Ensembl:ENSG00000221400	10	10q11.21	small nucleolar RNA, C/D box 3J	snoRNA	SNORD3J	small nucleolar RNA, C/D box 3J	O	-	20201124	-
9606	109616986	SNORD13F	-	-	HGNC:HGNC:52245	11	11q13.1	small nucleolar RNA, C/D box 13F	snoRNA	SNORD13F	small nucleolar RNA, C/D box 13F	O	-	20201124	-
9606	109616987	SNORD13G	-	-	HGNC:HGNC:52246	13	13q32.1	small nucleolar RNA, C/D box 13G	snoRNA	SNORD13G	small nucleolar RNA, C/D box 13G	O	-	20201124	-
9606	109616988	SNORD13I	-	-	HGNC:HGNC:52248	11	11q22.1	small nucleolar RNA, C/D box 13I	snoRNA	SNORD13I	small nucleolar RNA, C/D box 13I	O	-	20201124	-
9606	109616989	SNORD13C	-	-	HGNC:HGNC:52252	1	1q21.2	small nucleolar RNA, C/D box 13C	snoRNA	SNORD13C	small nucleolar RNA, C/D box 13C	O	-	20201124	-
9606	109616990	SNORD13D	-	-	HGNC:HGNC:52253|Ensembl:ENSG00000239035	15	15q21.3	small nucleolar RNA, C/D box 13D	snoRNA	SNORD13D	small nucleolar RNA, C/D box 13D	O	-	20201124	-
9606	109616991	SNORD19C	-	-	HGNC:HGNC:52224|Ensembl:ENSG00000222345	3	3p21.1	small nucleolar RNA, C/D box 19C	snoRNA	SNORD19C	small nucleolar RNA, C/D box 19C	O	-	20201124	-
9606	109616992	SNORA30B	-	-	HGNC:HGNC:52200|Ensembl:ENSG00000202189	9	9p21.3	small nucleolar RNA, H/ACA box 30B	snoRNA	SNORA30B	small nucleolar RNA, H/ACA box 30B	O	-	20201124	-
9606	109616993	SNORA70H	-	-	HGNC:HGNC:52214|Ensembl:ENSG00000206637	1	1q32.1	small nucleolar RNA, H/ACA box 70H	snoRNA	SNORA70H	small nucleolar RNA, H/ACA box 70H	O	-	20201124	-
9606	109616994	SNORA75B	-	-	HGNC:HGNC:52220|Ensembl:ENSG00000206780	4	4p15.32	small nucleolar RNA, H/ACA box 75B	snoRNA	SNORA75B	small nucleolar RNA, H/ACA box 75B	O	-	20201124	-
9606	109616995	SNORD70B	-	-	HGNC:HGNC:52233|Ensembl:ENSG00000212309	2	2q33.1	small nucleolar RNA, C/D box 70B	snoRNA	SNORD70B	small nucleolar RNA, C/D box 70B	O	-	20201124	-
9606	109616996	SNORD3I	-	-	HGNC:HGNC:52242	8	8p23.1	small nucleolar RNA, C/D box 3I	snoRNA	SNORD3I	small nucleolar RNA, C/D box 3I	O	-	20201124	-
9606	109616997	SNORA3C	-	-	HGNC:HGNC:52203|Ensembl:ENSG00000221719	16	16p13.3	small nucleolar RNA, H/ACA box 3C	snoRNA	SNORA3C	small nucleolar RNA, H/ACA box 3C	O	-	20201124	-
9606	109616998	SNORA50B	-	-	HGNC:HGNC:50432|Ensembl:ENSG00000253007	22	22q12.3	small nucleolar RNA, H/ACA box 50B	snoRNA	SNORA50B	small nucleolar RNA, H/ACA box 50B	O	-	20201124	-
9606	109616999	SNORA80D	-	-	HGNC:HGNC:50435|Ensembl:ENSG00000207217	7	7p22.1	small nucleolar RNA, H/ACA box 80D	snoRNA	SNORA80D	small nucleolar RNA, H/ACA box 80D	O	-	20201124	-
9606	109617000	SNORA11F	-	-	HGNC:HGNC:52189|Ensembl:ENSG00000221164	10	10q22.2	small nucleolar RNA, H/ACA box 11F	snoRNA	SNORA11F	small nucleolar RNA, H/ACA box 11F	O	-	20201124	-
9606	109617001	SNORA1B	-	-	HGNC:HGNC:52193|Ensembl:ENSG00000199405	8	8q12.1	small nucleolar RNA, H/ACA box 1B	snoRNA	SNORA1B	small nucleolar RNA, H/ACA box 1B	O	-	20201124	-
9606	109617002	SNORA21B	-	-	HGNC:HGNC:52195|Ensembl:ENSG00000252699	17	17q12	small nucleolar RNA, H/ACA box 21B	snoRNA	SNORA21B	small nucleolar RNA, H/ACA box 21B	O	-	20201124	-
9606	109617003	SNORA24B	-	-	HGNC:HGNC:52198|Ensembl:ENSG00000206903	15	15q22.31	small nucleolar RNA, H/ACA box 24B	snoRNA	SNORA24B	small nucleolar RNA, H/ACA box 24B	O	-	20201124	-
9606	109617004	SNORA35B	-	-	HGNC:HGNC:52202|Ensembl:ENSG00000271907	X	Xq23	small nucleolar RNA, H/ACA box 35B	snoRNA	SNORA35B	small nucleolar RNA, H/ACA box 35B	O	-	20201124	-
9606	109617005	SNORA41B	-	-	HGNC:HGNC:52206|Ensembl:ENSG00000207516	15	15q21.1	small nucleolar RNA, H/ACA box 41B	snoRNA	SNORA41B	small nucleolar RNA, H/ACA box 41B	O	-	20201124	-
9606	109617006	SNORA63B	-	-	HGNC:HGNC:52209|Ensembl:ENSG00000200418	3	3q27.3	small nucleolar RNA, H/ACA box 63B	snoRNA	SNORA63B	small nucleolar RNA, H/ACA box 63B	O	-	20201124	-
9606	109617007	SNORA63E	-	-	HGNC:HGNC:52212|Ensembl:ENSG00000199363	3	3q27.1	small nucleolar RNA, H/ACA box 63E	snoRNA	SNORA63E	small nucleolar RNA, H/ACA box 63E	O	-	20201124	-
9606	109617008	SNORA70I	-	-	HGNC:HGNC:52215|Ensembl:ENSG00000207274	2	2q35	small nucleolar RNA, H/ACA box 70I	snoRNA	SNORA70I	small nucleolar RNA, H/ACA box 70I	O	-	20201124	-
9606	109617009	SNORA74C-2	-	-	HGNC:HGNC:52218|Ensembl:ENSG00000288603	10	10q11.23	small nucleolar RNA, H/ACA box 74C-2	snoRNA	SNORA74C-2	small nucleolar RNA, H/ACA box 74C-2	O	-	20201124	-
9606	109617010	SNORA77B	-	-	HGNC:HGNC:52221|Ensembl:ENSG00000264346	22	22q11.21	small nucleolar RNA, H/ACA box 77B	snoRNA	SNORA77B	small nucleolar RNA, H/ACA box 77B	O	-	20201124	-
9606	109617011	SNORD28B	-	-	HGNC:HGNC:52225|Ensembl:ENSG00000212295	6	6q25.3	small nucleolar RNA, C/D box 28B	snoRNA	SNORD28B	small nucleolar RNA, C/D box 28B	O	-	20201124	-
9606	109617012	SNORD53B	-	-	HGNC:HGNC:52229|Ensembl:ENSG00000265706	2	2p23.2	small nucleolar RNA, C/D box 53B	snoRNA	SNORD53B	small nucleolar RNA, C/D box 53B	O	-	20201124	-
9606	109617013	SNORD63B	-	-	HGNC:HGNC:52230|Ensembl:ENSG00000222937	5	5q31.2	small nucleolar RNA, C/D box 63B	snoRNA	SNORD63B	small nucleolar RNA, C/D box 63B	O	-	20201124	-
9606	109617014	SNORD74B	-	-	HGNC:HGNC:52234|Ensembl:ENSG00000201025	21	21q21.1	small nucleolar RNA, C/D box 74B	snoRNA	SNORD74B	small nucleolar RNA, C/D box 74B	O	-	20201124	-
9606	109617015	SNORD3E	-	-	HGNC:HGNC:52238|Ensembl:ENSG00000280704	X	Xq13.1	small nucleolar RNA, C/D box 3E	snoRNA	SNORD3E	small nucleolar RNA, C/D box 3E	O	-	20201124	-
9606	109617016	SNORD3H	-	-	HGNC:HGNC:52241|Ensembl:ENSG00000207215	8	8q22.1	small nucleolar RNA, C/D box 3H	snoRNA	SNORD3H	small nucleolar RNA, C/D box 3H	O	-	20201124	-
9606	109617017	SNORD3K	-	-	HGNC:HGNC:52244	2	2q31.1	small nucleolar RNA, C/D box 3K	snoRNA	SNORD3K	small nucleolar RNA, C/D box 3K	O	-	20201124	-
9606	109617018	SNORD13H	-	-	HGNC:HGNC:52247	16	16q22.1	small nucleolar RNA, C/D box 13H	snoRNA	SNORD13H	small nucleolar RNA, C/D box 13H	O	-	20201124	-
9606	109617019	SNORD13B-1	-	-	HGNC:HGNC:52250	5	5q13.2	small nucleolar RNA, C/D box 13B-1	snoRNA	SNORD13B-1	small nucleolar RNA, C/D box 13B-1	O	-	20201124	-
9606	109617020	SNORD13E	-	-	HGNC:HGNC:52254|Ensembl:ENSG00000238311	15	15q22.31	small nucleolar RNA, C/D box 13E	snoRNA	SNORD13E	small nucleolar RNA, C/D box 13E	O	-	20201124	-
9606	109617021	SNORD13B-2	-	-	HGNC:HGNC:52251	5	5q13.2	small nucleolar RNA, C/D box 13B-2	snoRNA	SNORD13B-2	small nucleolar RNA, C/D box 13B-2	O	-	20201124	-
9606	109617022	SNORA15B-2	-	SNORA15C	HGNC:HGNC:52192|Ensembl:ENSG00000206785	7	7q11.21	small nucleolar RNA, H/ACA box 15B-2	snoRNA	SNORA15B-2	small nucleolar RNA, H/ACA box 15B-2	O	small nucleolar RNA, H/ACA box 15C	20201124	-
9606	109617023	SNORA58B	-	-	HGNC:HGNC:52208|Ensembl:ENSG00000201129	1	1q21.3	small nucleolar RNA, H/ACA box 58B	snoRNA	SNORA58B	small nucleolar RNA, H/ACA box 58B	O	-	20201124	-
9606	109617024	SNORD38C	-	-	HGNC:HGNC:52227|Ensembl:ENSG00000207109	3	3p21.1	small nucleolar RNA, C/D box 38C	snoRNA	SNORD38C	small nucleolar RNA, C/D box 38C	O	-	20201124	-
9606	109617025	SNORD13J	-	-	HGNC:HGNC:52249	3	3p21.31	small nucleolar RNA, C/D box 13J	snoRNA	SNORD13J	small nucleolar RNA, C/D box 13J	O	-	20201124	-
9606	109617027	FRA16A	-	-	HGNC:HGNC:3857	16	16p13.11	fragile site, folic acid type, rare, fra(16)(p13.11)	biological-region	FRA16A	fragile site, folic acid type, rare, fra(16)(p13.11)	O	FRA16A repeat instability region|fragile site, folic acid type, rare, fra(16)(p13.11) repeat instability region	20201124	misc_feature:nucleotide_motif|misc_feature:repeat_instability_region
9606	109621227	LOC109621227	-	-	-	20	20q13.12	nuclear receptor coactivator 3 repeat instability region	biological-region	-	-	-	AIB1 repeat instability region|NCOA3 repeat instability region	20201124	misc_feature:repeat_instability_region
9606	109623450	SNORD155	-	-	HGNC:HGNC:51869	3	3q13.31	small nucleolar RNA, C/D box 155	snoRNA	SNORD155	small nucleolar RNA, C/D box 155	O	-	20201124	-
9606	109623451	SNORD157	-	-	HGNC:HGNC:51871	19	19q13.42	small nucleolar RNA, C/D box 157	snoRNA	SNORD157	small nucleolar RNA, C/D box 157	O	-	20201124	-
9606	109623452	SNORD159	-	-	HGNC:HGNC:51873	21	21q22.3	small nucleolar RNA, C/D box 159	snoRNA	SNORD159	small nucleolar RNA, C/D box 159	O	-	20201124	-
9606	109623453	SNORD161	-	-	HGNC:HGNC:51875	4	4q21.21	small nucleolar RNA, C/D box 161	snoRNA	SNORD161	small nucleolar RNA, C/D box 161	O	-	20201124	-
9606	109623454	SNORD162	-	-	HGNC:HGNC:51876	4	4p16.2	small nucleolar RNA, C/D box 162	snoRNA	SNORD162	small nucleolar RNA, C/D box 162	O	-	20201124	-
9606	109623455	SNORD165	-	-	HGNC:HGNC:51879	7	7p22.1	small nucleolar RNA, C/D box 165	snoRNA	SNORD165	small nucleolar RNA, C/D box 165	O	-	20201124	-
9606	109623456	SNORD167	-	-	HGNC:HGNC:51881	1	1p36.33	small nucleolar RNA, C/D box 167	snoRNA	SNORD167	small nucleolar RNA, C/D box 167	O	-	20201124	-
9606	109623457	SNORD168	-	-	HGNC:HGNC:51882	8	8q24.11	small nucleolar RNA, C/D box 168	snoRNA	SNORD168	small nucleolar RNA, C/D box 168	O	-	20201124	-
9606	109623458	SNORD170	-	-	HGNC:HGNC:51884	5	5p15.2	small nucleolar RNA, C/D box 170	snoRNA	SNORD170	small nucleolar RNA, C/D box 170	O	-	20201124	-
9606	109623459	SNORA25B	-	-	HGNC:HGNC:52199|Ensembl:ENSG00000202377	7	7q31.2	small nucleolar RNA, H/ACA box 25B	snoRNA	SNORA25B	small nucleolar RNA, H/ACA box 25B	O	-	20201124	-
9606	109623460	SNORD138	-	MIR3607|mir-3607	HGNC:HGNC:50420|miRBase:MI0015997	5	5q14.3	small nucleolar RNA, C/D box 138	snoRNA	SNORD138	small nucleolar RNA, C/D box 138	O	hsa-mir-3607|microRNA 3607	20201124	-
9606	109623461	SNORA113	-	-	HGNC:HGNC:51851	12	12q15	small nucleolar RNA, H/ACA box 113	snoRNA	SNORA113	small nucleolar RNA, H/ACA box 113	O	-	20201124	-
9606	109623462	SNORA116	-	-	HGNC:HGNC:51854	6	6q25.3	small nucleolar RNA, H/ACA box 116	snoRNA	SNORA116	small nucleolar RNA, H/ACA box 116	O	-	20201124	-
9606	109623463	SNORA117	-	-	HGNC:HGNC:51855	20	20q13.33	small nucleolar RNA, H/ACA box 117	snoRNA	SNORA117	small nucleolar RNA, H/ACA box 117	O	-	20201124	-
9606	109623464	SNORA119	-	-	HGNC:HGNC:51857	16	16q24.3	small nucleolar RNA, H/ACA box 119	snoRNA	SNORA119	small nucleolar RNA, H/ACA box 119	O	-	20201124	-
9606	109623465	SNORD147	-	-	HGNC:HGNC:51861	11	11p15.1	small nucleolar RNA, C/D box 147	snoRNA	SNORD147	small nucleolar RNA, C/D box 147	O	-	20201124	-
9606	109623466	SNORD148	-	-	HGNC:HGNC:51862	16	16q11.2	small nucleolar RNA, C/D box 148	snoRNA	SNORD148	small nucleolar RNA, C/D box 148	O	-	20201124	-
9606	109623467	SNORD150	-	-	HGNC:HGNC:51864	11	11q23.3	small nucleolar RNA, C/D box 150	snoRNA	SNORD150	small nucleolar RNA, C/D box 150	O	-	20201124	-
9606	109623468	SNORD151	-	-	HGNC:HGNC:51865	7	7p12.3	small nucleolar RNA, C/D box 151	snoRNA	SNORD151	small nucleolar RNA, C/D box 151	O	-	20201124	-
9606	109623469	SNORD175	-	-	HGNC:HGNC:51889	19	19q13.2	small nucleolar RNA, C/D box 175	snoRNA	SNORD175	small nucleolar RNA, C/D box 175	O	SNORD small nucleolar RNA, C/D box 175	20201124	-
9606	109623470	SNORD158	-	-	HGNC:HGNC:51872	10	10q25.3	small nucleolar RNA, C/D box 158	snoRNA	SNORD158	small nucleolar RNA, C/D box 158	O	-	20201124	-
9606	109623471	SNORD172	-	-	HGNC:HGNC:51886	10	10q22.2	small nucleolar RNA, C/D box 172	snoRNA	SNORD172	small nucleolar RNA, C/D box 172	O	-	20201124	-
9606	109623472	SNORD145	-	-	HGNC:HGNC:51859	1	1p34.1	small nucleolar RNA, C/D box 145	snoRNA	SNORD145	small nucleolar RNA, C/D box 145	O	-	20201124	-
9606	109623473	SNORD152	-	-	HGNC:HGNC:51866	19	19q13.13	small nucleolar RNA, C/D box 152	snoRNA	SNORD152	small nucleolar RNA, C/D box 152	O	-	20201124	-
9606	109623474	SNORD154	-	-	HGNC:HGNC:51868	20	20q12	small nucleolar RNA, C/D box 154	snoRNA	SNORD154	small nucleolar RNA, C/D box 154	O	-	20201124	-
9606	109623475	SNORD156	-	-	HGNC:HGNC:51870	6	6q13	small nucleolar RNA, C/D box 156	snoRNA	SNORD156	small nucleolar RNA, C/D box 156	O	-	20201124	-
9606	109623476	SNORD160	-	-	HGNC:HGNC:51874	1	1p34.1	small nucleolar RNA, C/D box 160	snoRNA	SNORD160	small nucleolar RNA, C/D box 160	O	-	20201124	-
9606	109623477	SNORD163	-	-	HGNC:HGNC:51877	17	17p11.2	small nucleolar RNA, C/D box 163	snoRNA	SNORD163	small nucleolar RNA, C/D box 163	O	-	20201124	-
9606	109623478	SNORD166	-	-	HGNC:HGNC:51880	6	6q21	small nucleolar RNA, C/D box 166	snoRNA	SNORD166	small nucleolar RNA, C/D box 166	O	-	20201124	-
9606	109623479	SNORD169	-	-	HGNC:HGNC:51883	14	14q24.2	small nucleolar RNA, C/D box 169	snoRNA	SNORD169	small nucleolar RNA, C/D box 169	O	-	20201124	-
9606	109623480	SNORD173	-	-	HGNC:HGNC:51887	8	8q22.3	small nucleolar RNA, C/D box 173	snoRNA	SNORD173	small nucleolar RNA, C/D box 173	O	-	20201124	-
9606	109623481	SNORA112	-	-	HGNC:HGNC:51850	2	2q11.2	small nucleolar RNA, H/ACA box 112	snoRNA	SNORA112	small nucleolar RNA, H/ACA box 112	O	-	20201124	-
9606	109623482	SNORA115	-	-	HGNC:HGNC:51853	2	2q35	small nucleolar RNA, H/ACA box 115	snoRNA	SNORA115	small nucleolar RNA, H/ACA box 115	O	-	20201124	-
9606	109623483	SNORA118	-	-	HGNC:HGNC:51856	19	19p13.11	small nucleolar RNA, H/ACA box 118	snoRNA	SNORA118	small nucleolar RNA, H/ACA box 118	O	-	20201124	-
9606	109623484	SNORD146	-	-	HGNC:HGNC:51860	3	3p21.31	small nucleolar RNA, C/D box 146	snoRNA	SNORD146	small nucleolar RNA, C/D box 146	O	-	20201124	-
9606	109623485	SNORD149	-	-	HGNC:HGNC:51863	8	8q24.3	small nucleolar RNA, C/D box 149	snoRNA	SNORD149	small nucleolar RNA, C/D box 149	O	-	20201124	-
9606	109623486	SNORD153	-	-	HGNC:HGNC:51867	11	11q25	small nucleolar RNA, C/D box 153	snoRNA	SNORD153	small nucleolar RNA, C/D box 153	O	-	20201124	-
9606	109623487	SNORD164	-	-	HGNC:HGNC:51878	11	11p13	small nucleolar RNA, C/D box 164	snoRNA	SNORD164	small nucleolar RNA, C/D box 164	O	-	20201124	-
9606	109623488	SNORA114	-	-	HGNC:HGNC:51852	7	7p22.3	small nucleolar RNA, H/ACA box 114	snoRNA	SNORA114	small nucleolar RNA, H/ACA box 114	O	-	20201124	-
9606	109623489	LOC109623489	-	-	-	11	11p15.5	insulin repeat instability region	biological-region	-	-	-	INS repeat instability region	20201124	misc_feature:nucleotide_motif|misc_feature:repeat_instability_region
9606	109623491	LOC109623491	-	-	-	7	7p22	MS31A repeat instability region	biological-region	-	-	-	D7S21 repeat instability region|minisatellite 31A repeat instability region	20201124	misc_feature:repeat_instability_region|misc_recomb:meiotic
9606	109648314	LOC109648314	-	-	-	21	-	RUNX1 enhancer RE1	biological-region	-	-	-	GATA activator MPRA enhancer 44|GATA motif-containing MPRA enhancer 44|RUNX1 +24 enhancer|RUNX1 intronic hemetopoietic enhancer|massively parallel reporter assay enhancer 44	20201124	regulatory:enhancer|regulatory:transcriptional_cis_regulatory_region
9606	109648316	LOC109648316	-	-	-	21	-	RUNX1 element RE2	biological-region	-	-	-	RUNX1 intron 5.2 enhancer	20201124	regulatory:enhancer
9606	109648317	LOC109648317	-	-	-	21	-	enhancer 4 sub-fragment of super-enhancer upstream of RUNX1	biological-region	-	-	-	RUNX1 super-enhancer element E4	20201124	regulatory:enhancer
9606	109648318	LOC109648318	-	-	-	10	10q26.3	CEB25 minisatellite repeat instability region	biological-region	-	-	-	D10S180 minisatellite repeat instability region	20190324	misc_feature:nucleotide_motif|misc_feature:repeat_instability_region
9606	109703458	HTD2	-	-	HGNC:HGNC:53111|Ensembl:ENSG00000255154	3	3p14.3	hydroxyacyl-thioester dehydratase type 2	protein-coding	HTD2	hydroxyacyl-thioester dehydratase type 2	O	hydroxyacyl-thioester dehydratase type 2, mitochondrial|3-hydroxyacyl-[acyl-carrier-protein] dehydratase	20201213	-
9606	109729112	SNORA120	-	-	HGNC:HGNC:51858	12	12p13.31	small nucleolar RNA, H/ACA box 120	snoRNA	SNORA120	small nucleolar RNA, H/ACA box 120	O	-	20201124	-
9606	109729113	DNM1P51	-	-	HGNC:HGNC:48500	15	15q25.2	dynamin 1 pseudogene 51	pseudo	DNM1P51	dynamin 1 pseudogene 51	O	DNM1 pseudogene 51	20200501	-
9606	109729114	BRD9P2	-	-	HGNC:HGNC:51446|Ensembl:ENSG00000249908	5	5p15.33	bromodomain containing 9 pseudogene 2	pseudo	BRD9P2	bromodomain containing 9 pseudogene 2	O	-	20201124	-
9606	109729115	MTCYBP34	-	-	HGNC:HGNC:52302|Ensembl:ENSG00000237129	22	22q12.3	MT-CYB pseudogene 34	pseudo	MTCYBP34	MT-CYB pseudogene 34	O	mitochondrially encoded cytochrome b pseudogene 34	20201124	-
9606	109729116	MTCYBP36	-	-	HGNC:HGNC:52304|Ensembl:ENSG00000216853	6	6q16.1	MT-CYB pseudogene 36	pseudo	MTCYBP36	MT-CYB pseudogene 36	O	mitochondrially encoded cytochrome b pseudogene 36	20201124	-
9606	109729117	MTCYBP38	-	-	HGNC:HGNC:52306|Ensembl:ENSG00000226414	X	Xq25	MT-CYB pseudogene 38	pseudo	MTCYBP38	MT-CYB pseudogene 38	O	mitochondrially encoded cytochrome b pseudogene 38	20201124	-
9606	109729118	MTCYBP41	-	-	HGNC:HGNC:52309|Ensembl:ENSG00000254650	11	11q14.2	MT-CYB pseudogene 41	pseudo	MTCYBP41	MT-CYB pseudogene 41	O	mitochondrially encoded cytochrome b pseudogene 41	20201124	-
9606	109729119	MTCYBP43	-	-	HGNC:HGNC:52311|Ensembl:ENSG00000250624	4	4p15.1	MT-CYB pseudogene 43	pseudo	MTCYBP43	MT-CYB pseudogene 43	O	mitochondrially encoded cytochrome b pseudogene 43	20201124	-
9606	109729120	MTCYBP45	-	-	HGNC:HGNC:52313|Ensembl:ENSG00000224338	1	1p36.22	MT-CYB pseudogene 45	pseudo	MTCYBP45	MT-CYB pseudogene 45	O	mitochondrially encoded cytochrome b pseudogene 45	20201124	-
9606	109729121	MTND2P41	-	-	HGNC:HGNC:52317|Ensembl:ENSG00000283131	4	4q13.2	MT-ND2 pseudogene 41	pseudo	MTND2P41	MT-ND2 pseudogene 41	O	mitochondrially encoded NADH:ubiquinone oxidoreductase core subunit 2 pseudogene 41	20201124	-
9606	109729122	TYMSP2	-	-	HGNC:HGNC:52352|Ensembl:ENSG00000267190	19	19q13.12	thymidylate synthetase pseudogene 2	pseudo	TYMSP2	thymidylate synthetase pseudogene 2	O	-	20201124	-
9606	109729123	DHFRP6	-	-	HGNC:HGNC:52356	6	6p12.1	dihydrofolate reductase pseudogene 6	pseudo	DHFRP6	dihydrofolate reductase pseudogene 6	O	-	20201124	-
9606	109729124	RPS29P31	-	-	HGNC:HGNC:52364|Ensembl:ENSG00000224279	22	22q13.1	ribosomal protein S29 pseudogene 31	pseudo	RPS29P31	ribosomal protein S29 pseudogene 31	O	-	20201124	-
9606	109729125	HMGB1P50	-	-	HGNC:HGNC:52368|Ensembl:ENSG00000271237	10	10q11.23	high mobility group box 1 pseudogene 50	pseudo	HMGB1P50	high mobility group box 1 pseudogene 50	O	-	20201124	-
9606	109729126	FAM236C	-	FAM236D	HGNC:HGNC:52641|Ensembl:ENSG00000283594	X	Xq13.1	family with sequence similarity 236 member C	protein-coding	FAM236C	family with sequence similarity 236 member C	O	protein FAM236C	20201124	-
9606	109729127	KRT7-AS	-	-	HGNC:HGNC:52643|Ensembl:ENSG00000257671	12	12q13.13	KRT7 antisense RNA 1	ncRNA	KRT7-AS	KRT7 antisense RNA 1	O	-	20201124	-
9606	109729128	LINC01930	-	-	HGNC:HGNC:52744	1	1p21.3	long intergenic non-protein coding RNA 1930	ncRNA	LINC01930	long intergenic non-protein coding RNA 1930	O	-	20201124	-
9606	109729129	CHMP1B-AS1	-	-	HGNC:HGNC:52778	18	18p11.21	CHMP1B antisense RNA 1	ncRNA	CHMP1B-AS1	CHMP1B antisense RNA 1	O	-	20190324	-
9606	109729130	PSPC1-AS2	-	-	HGNC:HGNC:52951	13	13q12.11	PSPC1 antisense RNA 2	ncRNA	PSPC1-AS2	PSPC1 antisense RNA 2	O	RP11-523H24.3	20200624	-
9606	109729131	LINC02231	-	-	HGNC:HGNC:53100|Ensembl:ENSG00000248995	12	12q14.3	long intergenic non-protein coding RNA 2231	ncRNA	LINC02231	long intergenic non-protein coding RNA 2231	O	RP11-766N7.4	20201124	-
9606	109729132	LINC02233	-	-	HGNC:HGNC:53104	4	4q32.1	long intergenic non-protein coding RNA 2233	ncRNA	LINC02233	long intergenic non-protein coding RNA 2233	O	-	20201124	-
9606	109729133	LINC02236	-	-	HGNC:HGNC:53107|Ensembl:ENSG00000251365	5	5p15.31	long intergenic non-protein coding RNA 2236	ncRNA	LINC02236	long intergenic non-protein coding RNA 2236	O	RP11-332J15.1	20201124	-
9606	109729135	MIR4422HG	-	-	HGNC:HGNC:53113|Ensembl:ENSG00000231090	1	1p32.3	MIR4422 host gene	ncRNA	MIR4422HG	MIR4422 host gene	O	RP11-101C11.1	20201124	-
9606	109729136	LILRB1-AS1	-	-	HGNC:HGNC:53114	19	19q13.42	LILRB1 antisense RNA 1	ncRNA	LILRB1-AS1	LILRB1 antisense RNA 1	O	-	20190324	-
9606	109729137	MEF2C-AS2	-	-	HGNC:HGNC:53115|Ensembl:ENSG00000245864	5	5q14.3	MEF2C antisense RNA 2	ncRNA	MEF2C-AS2	MEF2C antisense RNA 2	O	-	20201124	-
9606	109729138	SPON1-AS1	-	L19.1|RP11-21	HGNC:HGNC:53117	11	11p15.2	SPON1 antisense RNA 1	ncRNA	SPON1-AS1	SPON1 antisense RNA 1	O	-	20190324	-
9606	109729140	PSMD6-AS1	-	lnc00462717	HGNC:HGNC:40480	3	3p14.1	PSMD6 antisense RNA 1	ncRNA	PSMD6-AS1	PSMD6 antisense RNA 1	O	-	20190324	-
9606	109729141	TDRKH-AS1	-	-	HGNC:HGNC:40578|Ensembl:ENSG00000203288	1	1q21.3	TDRKH antisense RNA 1	ncRNA	TDRKH-AS1	TDRKH antisense RNA 1	O	RP11-98D18.9	20201124	-
9606	109729142	MTCO2P34	-	-	HGNC:HGNC:52316|Ensembl:ENSG00000232198	1	1p32.3	MT-CO2 pseudogene 34	pseudo	MTCO2P34	MT-CO2 pseudogene 34	O	mitochondrially encoded cytochrome c oxidase II pseudogene 34	20201124	-
9606	109729143	MTCYBP33	-	-	HGNC:HGNC:52301|Ensembl:ENSG00000263241	16	16p13.13	MT-CYB pseudogene 33	pseudo	MTCYBP33	MT-CYB pseudogene 33	O	mitochondrially encoded cytochrome b pseudogene 33	20201124	-
9606	109729144	MTCYBP40	-	-	HGNC:HGNC:52308|Ensembl:ENSG00000248931	5	5q15	MT-CYB pseudogene 40	pseudo	MTCYBP40	MT-CYB pseudogene 40	O	mitochondrially encoded cytochrome b pseudogene 40	20201124	-
9606	109729145	RPS29P29	-	-	HGNC:HGNC:52362	1	1q21.3	ribosomal protein S29 pseudogene 29	pseudo	RPS29P29	ribosomal protein S29 pseudogene 29	O	-	20201124	-
9606	109729146	POC1B-AS1	-	-	HGNC:HGNC:52949	12	12q21.33	POC1B antisense RNA 1	ncRNA	POC1B-AS1	POC1B antisense RNA 1	O	RP11-734K2.4	20201124	-
9606	109729147	LINC02235	-	-	HGNC:HGNC:53106|Ensembl:ENSG00000254689	8	8q21.13	long intergenic non-protein coding RNA 2235	ncRNA	LINC02235	long intergenic non-protein coding RNA 2235	O	RP11-354A14.1	20201209	-
9606	109729150	MTCYBP35	-	-	HGNC:HGNC:52303|Ensembl:ENSG00000251340	5	5q15	MT-CYB pseudogene 35	pseudo	MTCYBP35	MT-CYB pseudogene 35	O	mitochondrially encoded cytochrome b pseudogene 35	20201124	-
9606	109729151	MTCYBP37	-	-	HGNC:HGNC:52305|Ensembl:ENSG00000248765	5	5p15.31	MT-CYB pseudogene 37	pseudo	MTCYBP37	MT-CYB pseudogene 37	O	mitochondrially encoded cytochrome b pseudogene 37	20201124	-
9606	109729152	MTCYBP39	-	-	HGNC:HGNC:52307|Ensembl:ENSG00000226341	2	2q14.1	MT-CYB pseudogene 39	pseudo	MTCYBP39	MT-CYB pseudogene 39	O	mitochondrially encoded cytochrome b pseudogene 39	20201124	-
9606	109729153	MTCYBP42	-	-	HGNC:HGNC:52310|Ensembl:ENSG00000228803	7	7p15.3	MT-CYB pseudogene 42	pseudo	MTCYBP42	MT-CYB pseudogene 42	O	mitochondrially encoded cytochrome b pseudogene 42	20201124	-
9606	109729154	MTCYBP44	-	-	HGNC:HGNC:52312|Ensembl:ENSG00000248282	4	4q21.22	MT-CYB pseudogene 44	pseudo	MTCYBP44	MT-CYB pseudogene 44	O	mitochondrially encoded cytochrome b pseudogene 44	20201124	-
9606	109729155	MTCO1P57	-	-	HGNC:HGNC:52315|Ensembl:ENSG00000232975	7	7q11.22	MT-CO1 pseudogene 57	pseudo	MTCO1P57	MT-CO1 pseudogene 57	O	mitochondrially encoded cytochrome c oxidase I pseudogene 57	20201124	-
9606	109729156	MTND4LP32	-	-	HGNC:HGNC:52318|Ensembl:ENSG00000283481	7	7p11.2	MT-ND4L pseudogene 32	pseudo	MTND4LP32	MT-ND4L pseudogene 32	O	mitochondrially encoded NADH:ubiquinone oxidoreductase core subunit 4L pseudogene 32	20201124	-
9606	109729157	MTND5P42	-	-	HGNC:HGNC:52321|Ensembl:ENSG00000283578	10	10q23.31	MT-ND5 pseudogene 42	pseudo	MTND5P42	MT-ND5 pseudogene 42	O	mitochondrially encoded NADH:ubiquinone oxidoreductase core subunit 5 pseudogene 42	20201124	-
9606	109729158	RPS29P32	-	-	HGNC:HGNC:52365|Ensembl:ENSG00000276703	6	6q23.2	ribosomal protein S29 pseudogene 32	pseudo	RPS29P32	ribosomal protein S29 pseudogene 32	O	-	20201124	-
9606	109729159	HMGB1P51	-	-	HGNC:HGNC:52369	15	15q21.3	high mobility group box 1 pseudogene 51	pseudo	HMGB1P51	high mobility group box 1 pseudogene 51	O	-	20201124	-
9606	109729160	ZFHX2-AS1	-	-	MIM:617833|HGNC:HGNC:52658	14	14q11.2	ZFHX2 antisense RNA 1	ncRNA	ZFHX2-AS1	ZFHX2 antisense RNA 1	O	-	20190324	-
9606	109729161	LNCSRLR	-	lncRNA-SRLR	HGNC:HGNC:52753|Ensembl:ENSG00000240032	3	3q24	lncRNA sorafenib resistance in renal cell carcinoma associated	ncRNA	LNCSRLR	lncRNA sorafenib resistance in renal cell carcinoma associated	O	sorafenib resistance-associated lncRNA in RCC	20201124	-
9606	109729162	LINC02151	-	TCONS_00019174	HGNC:HGNC:53013	11	11q23.3	long intergenic non-protein coding RNA 2151	ncRNA	LINC02151	long intergenic non-protein coding RNA 2151	O	-	20190324	-
9606	109729163	CPDP1	-	-	HGNC:HGNC:53102|Ensembl:ENSG00000264240	17	17q11.2	carboxypeptidase D pseudogene 1	pseudo	CPDP1	carboxypeptidase D pseudogene 1	O	-	20201124	-
9606	109729164	LINC02234	-	-	HGNC:HGNC:53105|Ensembl:ENSG00000248202	5	5q15	long intergenic non-protein coding RNA 2234	ncRNA	LINC02234	long intergenic non-protein coding RNA 2234	O	RP11-455B3.1	20201124	-
9606	109729166	LINC02238	-	-	HGNC:HGNC:53116	1	1p31.1	long intergenic non-protein coding RNA 2238	ncRNA	LINC02238	long intergenic non-protein coding RNA 2238	O	RP4-788P17.1	20201124	-
9606	109729168	NPIPB14P	-	-	HGNC:HGNC:41990|Ensembl:ENSG00000226232	16	16q22.1	nuclear pore complex interacting protein family member B14, pseudogene	pseudo	NPIPB14P	nuclear pore complex interacting protein family member B14, pseudogene	O	-	20201124	-
9606	109729169	LINC02154	-	-	HGNC:HGNC:53015|Ensembl:ENSG00000235385	X	Xp22.2	long intergenic non-protein coding RNA 2154	ncRNA	LINC02154	long intergenic non-protein coding RNA 2154	O	-	20201124	-
9606	109729170	MTND1P37	-	-	HGNC:HGNC:52314|Ensembl:ENSG00000283456	10	10p12.31	MT-ND1 pseudogene 37	pseudo	MTND1P37	MT-ND1 pseudogene 37	O	mitochondrially encoded NADH:ubiquinone oxidoreductase core subunit 1 pseudogene 37	20201124	-
9606	109729172	CD44-AS1	-	-	HGNC:HGNC:40133	11	11p13	CD44 antisense RNA 1	ncRNA	CD44-AS1	CD44 antisense RNA 1	O	-	20190324	-
9606	109729173	TFAP2A-AS2	-	HIPSTR	MIM:617136|HGNC:HGNC:52289|Ensembl:ENSG00000285278	6	6p24.3	TFAP2A antisense RNA 2	ncRNA	TFAP2A-AS2	TFAP2A antisense RNA 2	O	heterogeneously expressed from the intronic plus strand of the TFAP2A-locus RNA|lncRNA HIPSTR|long noncoding RNA HIPSTR	20201124	-
9606	109729174	MIR4713HG	-	-	HGNC:HGNC:53124|Ensembl:ENSG00000259240	15	15q21.2	MIR4713 host gene	ncRNA	MIR4713HG	MIR4713 host gene	O	RP11-108K3.1	20201124	-
9606	109729177	INO80-AS1	-	-	HGNC:HGNC:53138	15	15q15.1	INO80 antisense RNA 1	ncRNA	INO80-AS1	INO80 antisense RNA 1	O	-	20201124	-
9606	109729178	INTS9-AS1	-	-	HGNC:HGNC:53139	8	8p21.1	INTS9 antisense RNA 1	ncRNA	INTS9-AS1	INTS9 antisense RNA 1	O	-	20190324	-
9606	109729179	TGFB3-AS1	-	-	HGNC:HGNC:53144	14	14q24.3	TGFB3 antisense RNA 1	ncRNA	TGFB3-AS1	TGFB3 antisense RNA 1	O	-	20190324	-
9606	109729180	SNHG26	-	-	HGNC:HGNC:53131|Ensembl:ENSG00000228649	7	7p15.3	small nucleolar RNA host gene 26	ncRNA	SNHG26	small nucleolar RNA host gene 26	O	-	20201124	-
9606	109729181	ZNF710-AS1	-	-	HGNC:HGNC:53141|Ensembl:ENSG00000259291	15	15q26.1	ZNF710 antisense RNA 1	ncRNA	ZNF710-AS1	ZNF710 antisense RNA 1	O	-	20201124	-
9606	109729182	DM1-AS	-	-	HGNC:HGNC:53125|Ensembl:ENSG00000267395	19	19q13.32	DM1 locus antisense RNA	ncRNA	DM1-AS	DM1 locus antisense RNA	O	-	20201124	-
9606	109729184	SLC12A5-AS1	-	-	HGNC:HGNC:53143|Ensembl:ENSG00000204044	20	20q13.12	SLC12A5 and MMP9 antisense RNA 1	ncRNA	SLC12A5-AS1	SLC12A5 and MMP9 antisense RNA 1	O	RP11-465L10.10	20201124	-
9606	109731405	PDXDC2P	-	PDXDC2	HGNC:HGNC:27559|Ensembl:ENSG00000255185	16	16q22.1	pyridoxal dependent decarboxylase domain containing 2, pseudogene	pseudo	PDXDC2P	pyridoxal dependent decarboxylase domain containing 2, pseudogene	O	pyridoxal-dependent decarboxylase domain containing 2	20201124	-
9606	109819370	MBCS	-	-	MIM:617352	20	20q11-q13	Mulchandani-Bhoj-Conlin syndrome	unknown	-	-	-	-	20190816	-
9606	109851610	LOC109851610	-	-	-	1	-	enhancer 2 sub-fragment of super enhancer upstream of RUNX3	biological-region	-	-	-	-	20201124	regulatory:enhancer
9606	109864269	MIR302CHG	-	-	HGNC:HGNC:41070|Ensembl:ENSG00000249532	4	4q25	miR-302/367 cluster host gene	ncRNA	MIR302CHG	miR-302/367 cluster host gene	O	-	20201124	-
9606	109864271	RNA45SN4	-	RNA45S5	HGNC:HGNC:53526	22	-	RNA, 45S pre-ribosomal N4	rRNA	RNA45SN4	RNA, 45S pre-ribosomal N4	O	RNA, 45S pre-ribosomal 5	20201124	-
9606	109864272	RNA28SN4	-	RN28S1|RNA28S5	HGNC:HGNC:53527	22	-	RNA, 28S ribosomal N4	rRNA	RNA28SN4	RNA, 28S ribosomal N4	O	28S rRNA 5|RNA, 28S ribosomal 5	20201124	-
9606	109864273	RNA18SN4	-	RN18S1|RNA18S5	HGNC:HGNC:53528	22	-	RNA, 18S pre-ribosomal N4	rRNA	RNA18SN4	RNA, 18S pre-ribosomal N4	O	18S rRNA 5|RNA, 18S ribosomal 5	20201124	-
9606	109864274	RNA5-8SN4	-	RN5-8S1|RNA5-8S5	HGNC:HGNC:53529	22	-	RNA, 5.8S ribosomal N4	rRNA	RNA5-8SN4	RNA, 5.8S ribosomal N4	O	5.8S rRNA 5|RNA, 5.8S ribosomal 5	20201124	-
9606	109864275	RNA18SP4	-	-	HGNC:HGNC:53535	22	-	RNA, 18S ribosomal pseudogene 4	pseudo	RNA18SP4	RNA, 18S ribosomal pseudogene 4	O	-	20201124	-
9606	109864276	RNA5-8SP9	-	-	HGNC:HGNC:53537	22	-	RNA, 5.8S ribosomal pseudogene 9	pseudo	RNA5-8SP9	RNA, 5.8S ribosomal pseudogene 9	O	-	20201124	-
9606	109864277	RNA18SP3	-	-	HGNC:HGNC:53534	Un	-	RNA, 18S ribosomal pseudogene 3	pseudo	RNA18SP3	RNA, 18S ribosomal pseudogene 3	O	-	20201124	-
9606	109864278	RNA5-8SP8	-	-	HGNC:HGNC:53536	22	-	RNA, 5.8S ribosomal pseudogene 8	pseudo	RNA5-8SP8	RNA, 5.8S ribosomal pseudogene 8	O	-	20201125	-
9606	109864279	RNA45SN2	-	-	HGNC:HGNC:53518	21	21p11.2	RNA, 45S pre-ribosomal N2	rRNA	RNA45SN2	RNA, 45S pre-ribosomal N2	O	RNA, 45S ribosomal	20201124	-
9606	109864280	RNA18SN2	-	-	HGNC:HGNC:53519	21	21p11.2	RNA, 18S ribosomal N2	rRNA	RNA18SN2	RNA, 18S ribosomal N2	O	-	20201124	-
9606	109864281	RNA5-8SN2	-	RNA5-8N2	HGNC:HGNC:53521|Ensembl:ENSG00000278233	21	21p11.2	RNA, 5.8S ribosomal N2	rRNA	RNA5-8SN2	RNA, 5.8S ribosomal N2	O	-	20201124	-
9606	109864282	RNA28SN2	-	-	HGNC:HGNC:53520	21	21p11.2	RNA, 28S ribosomal N2	rRNA	RNA28SN2	RNA, 28S ribosomal N2	O	-	20201124	-
9606	109910379	RNA45SN3	-	-	HGNC:HGNC:53522	21	21p11.2	RNA, 45S pre-ribosomal N3	rRNA	RNA45SN3	RNA, 45S pre-ribosomal N3	O	RNA, 45S ribosomal	20201124	-
9606	109910380	RNA18SN3	-	-	HGNC:HGNC:53523	21	21p11.2	RNA, 18S ribosomal N3	rRNA	RNA18SN3	RNA, 18S ribosomal N3	O	-	20201124	-
9606	109910381	RNA5-8SN3	-	-	HGNC:HGNC:53525|Ensembl:ENSG00000275215	21	21p11.2	RNA, 5.8S ribosomal N3	rRNA	RNA5-8SN3	RNA, 5.8S ribosomal N3	O	-	20201124	-
9606	109910382	RNA28SN3	-	-	HGNC:HGNC:53524	21	21p11.2	RNA, 28S ribosomal N3	rRNA	RNA28SN3	RNA, 28S ribosomal N3	O	-	20201124	-
9606	109910383	RNA18SP5	-	-	HGNC:HGNC:53558	21	21p11.2	RNA, 18S ribosomal pseudogene 5	pseudo	RNA18SP5	RNA, 18S ribosomal pseudogene 5	O	-	20201124	-
9606	109910384	RNA5-8SP10	-	-	HGNC:HGNC:53559|Ensembl:ENSG00000277739	21	21p11.2	RNA, 5.8S ribosomal pseudogene 10	pseudo	RNA5-8SP10	RNA, 5.8S ribosomal pseudogene 10	O	-	20201124	-
9606	109951028	A-GAMMA3'E	-	A-gamma-e	-	11	11p15.4	A-gamma-globin 3' regulatory region	biological-region	-	-	-	Agamma 3' enhancer|HBG1 3' Enh and F elements	20201124	regulatory:DNase_I_hypersensitive_site|regulatory:enhancer|regulatory:insulator|regulatory:silencer|regulatory:transcriptional_cis_regulatory_region
9606	109951029	LOC109951029	-	-	-	11	11p15.4	delta-globin 5' regulatory region	biological-region	-	-	-	HBD 5' regulatory elements|delta-globin promoter, R silencer and pyrimidine-rich region	20201124	regulatory:enhancer|regulatory:promoter|regulatory:silencer|regulatory:transcriptional_cis_regulatory_region
9606	109951030	PKD1P3-NPIPA1	-	-	-	16	16p13.11	PKD1P3-NPIPA1 readthrough	pseudo	-	-	-	-	20201124	-
9606	110006317	LOC110006317	-	-	-	19	19p13.3	serine/threonine kinase 11 intron 1 Alu-mediated recombination region	biological-region	-	-	-	STK11 intron 1 Alu-mediated recombination region	20201124	misc_recomb:non_allelic_homologous
9606	110006318	LOC110006318	-	-	-	19	19p13.3	serine/threonine kinase 11 intron 3 Alu-mediated recombination region	biological-region	-	-	-	STK11 intron 3 Alu-mediated recombination region	20201124	misc_recomb:non_allelic_homologous
9606	110006319	LOC110006319	-	-	-	11	11p15.4	beta-globin gene 3' regulatory region	biological-region	-	-	-	HBB 3' enhancer|adult beta-globin 3' enhancer	20201124	regulatory:DNase_I_hypersensitive_site|regulatory:enhancer|regulatory:transcriptional_cis_regulatory_region
9606	110006322	PKD1P5-LOC105376752	-	-	-	16	16p12.3	PKD1P5-LOC105376752 readthrough	pseudo	-	-	-	-	20201124	-
9606	110006323	PKD1P4-NPIPA8	-	-	-	16	16p12.3	PKD1P4-NPIPA8 readthrough	pseudo	-	-	-	-	20201124	-
9606	110006325	PPIP5K1P1-CATSPER2	-	-	-	15	15q15.3	PPIP5K1P1-CATSPER2 readthrough	pseudo	-	-	-	-	20201124	-
9606	110006327	ANKRD20A4-ANKRD20A20P	-	-	-	9	9q13	ANKRD20A4-ANKRD20A20P readthrough	ncRNA	-	-	-	-	20201124	-
9606	110006328	ERVK-32	-	HERV-K109|env|envK4	HGNC:HGNC:53424	6	6q14.1	endogenous retrovirus group K member 32, envelope	other	ERVK-32	endogenous retrovirus group K member 32, envelope	O	Gag-Pro-Pol protein|envelope protein|gag-pro-pol	20170402	-
9606	110008579	LOC110008579	-	-	-	11	11p15.4	hereditary persistence of fetal hemoglobin-3 3' breakpoint enhancer	biological-region	-	-	-	3' beta LTR enhancer|HPFH-3 3' enhancer	20201124	regulatory:enhancer
9606	110008580	LOC110008580	-	-	-	13	13q32.3	Zic family member 2 polyalanine repeat instability region	biological-region	-	-	-	ZIC2 polyalanine repeat instability region	20201124	misc_feature:repeat_instability_region
9606	110011216	LOC110011216	-	-	-	4	4p13	paired like homeobox 2b polyalanine repeat instability region	biological-region	-	-	-	PHOX2B polyalanine repeat instability region	20201124	misc_feature:repeat_instability_region|misc_feature:sequence_alteration
9606	110011217	LOC110011217	-	-	-	11	11p15.4	hereditary persistence of fetal hemoglobin-1 and -2 3' breakpoint enhancers	biological-region	-	-	-	HPFH-1 enhancer|HPFH-2 enhancer|HPFH2 element	20201124	misc_recomb:chromosome_breakpoint|regulatory:DNase_I_hypersensitive_site|regulatory:enhancer
9606	110013311	LOC110013311	-	-	-	11	11p15.4	hereditary persistence of fetal hemoglobin-6 3' breakpoint enhancer	biological-region	-	-	-	HPFH-6 enhancer	20201124	regulatory:enhancer
9606	110013312	LOC110013312	-	-	-	1	-	BGLAP promoter region	biological-region	-	-	-	osteocalcin promoter	20201124	regulatory:TATA_box|regulatory:enhancer|regulatory:promoter|regulatory:response_element|regulatory:transcriptional_cis_regulatory_region
9606	110091768	LOC110091768	-	-	-	22	22q12.1	uncharacterized LOC110091768	ncRNA	-	-	-	-	20201124	-
9606	110091775	CFAP298-TCP10L	-	C21orf59-TCP10L|C21orf77|LINC00846	HGNC:HGNC:54636|Ensembl:ENSG00000265590	21	21q22.11	CFAP298-TCP10L readthrough	protein-coding	CFAP298-TCP10L	CFAP298-TCP10L readthrough	O	uncharacterized protein LOC110091775|C21orf59-TCP10L readthrough|long intergenic non-protein coding RNA 846	20201124	-
9606	110091776	LOC110091776	-	-	-	21	21q11.2	ankyrin repeat domain 18B pseudogene	pseudo	-	-	-	-	20201124	-
9606	110091777	LOC110091777	-	-	-	21	21p12	uncharacterized LOC110091777	ncRNA	-	-	-	-	20201124	-
9606	110116772	ZNF765-ZNF761	-	-	-	19	19q13.42	ZNF765-ZNF761 readthrough	protein-coding	-	-	-	zinc finger protein 761	20201124	-
9606	110117498	P3R3URF	-	-	HGNC:HGNC:53451|Ensembl:ENSG00000250719	1	1p34.1	PIK3R3 upstream reading frame	protein-coding	P3R3URF	PIK3R3 upstream reading frame	O	PIK3R3 upstream open reading frame protein	20201124	-
9606	110117499	P3R3URF-PIK3R3	-	LOC110117498-PIK3R3	HGNC:HGNC:54999|Ensembl:ENSG00000278139	1	1p34.1	P3R3URF-PIK3R3 readthrough	protein-coding	P3R3URF-PIK3R3	P3R3URF-PIK3R3 readthrough	O	LOC110117498-PIK3R3 readthrough	20201124	-
9606	110120569	LOC110120569	-	-	-	16	-	VISTA enhancer hs4	biological-region	-	-	-	-	20201124	regulatory:enhancer
9606	110120570	LOC110120570	-	-	-	16	-	VISTA enhancer hs12	biological-region	-	-	-	-	20201124	regulatory:enhancer
9606	110120571	LOC110120571	-	-	-	16	-	VISTA enhancer hs16	biological-region	-	-	-	-	20201124	regulatory:enhancer
9606	110120572	LOC110120572	-	-	-	16	-	VISTA enhancer hs20	biological-region	-	-	-	-	20201124	regulatory:enhancer
9606	110120573	LOC110120573	-	-	-	16	-	VISTA enhancer hs22	biological-region	-	-	-	-	20201124	regulatory:enhancer
9606	110120574	LOC110120574	-	-	-	16	-	VISTA enhancer hs23	biological-region	-	-	-	-	20201124	regulatory:enhancer
9606	110120575	LOC110120575	-	-	-	16	-	VISTA enhancer hs26	biological-region	-	-	-	-	20201124	regulatory:enhancer
9606	110120576	LOC110120576	-	-	-	16	-	VISTA enhancer hs27	biological-region	-	-	-	-	20201124	regulatory:enhancer
9606	110120577	LOC110120577	-	-	-	16	-	VISTA enhancer hs37	biological-region	-	-	-	-	20201124	regulatory:enhancer
9606	110120578	LOC110120578	-	-	-	16	-	VISTA enhancer hs43	biological-region	-	-	-	-	20201124	regulatory:enhancer
9606	110120579	LOC110120579	-	-	-	16	-	VISTA enhancer hs51	biological-region	-	-	-	-	20201124	regulatory:enhancer
9606	110120580	LOC110120580	-	-	-	16	-	VISTA enhancer hs52	biological-region	-	-	-	-	20201124	regulatory:enhancer
9606	110120581	LOC110120581	-	-	-	16	-	VISTA enhancer hs59	biological-region	-	-	-	-	20201124	regulatory:enhancer
9606	110120582	LOC110120582	-	-	-	16	-	VISTA enhancer hs65	biological-region	-	-	-	-	20201124	regulatory:enhancer
9606	110120583	LOC110120583	-	-	-	16	-	VISTA enhancer hs71	biological-region	-	-	-	-	20201124	regulatory:enhancer
9606	110120584	LOC110120584	-	-	-	16	-	VISTA enhancer hs72	biological-region	-	-	-	-	20201124	regulatory:enhancer
9606	110120585	LOC110120585	-	-	-	16	-	VISTA enhancer hs73	biological-region	-	-	-	-	20201124	regulatory:enhancer
9606	110120586	LOC110120586	-	-	-	16	-	VISTA enhancer hs74	biological-region	-	-	-	-	20201124	regulatory:enhancer
9606	110120587	LOC110120587	-	-	-	16	-	VISTA enhancer hs76	biological-region	-	-	-	-	20201124	regulatory:enhancer
9606	110120588	LOC110120588	-	-	-	16	-	VISTA enhancer hs79	biological-region	-	-	-	-	20201124	regulatory:enhancer
9606	110120589	LOC110120589	-	-	-	7	-	VISTA enhancer hs110	biological-region	-	-	-	-	20201124	regulatory:enhancer
9606	110120590	LOC110120590	-	-	-	7	-	VISTA enhancer hs111	biological-region	-	-	-	-	20201124	regulatory:enhancer
9606	110120591	LOC110120591	-	-	-	9	-	VISTA enhancer hs112	biological-region	-	-	-	-	20201124	regulatory:enhancer
9606	110120592	LOC110120592	-	-	-	X	-	VISTA enhancer hs118	biological-region	-	-	-	-	20201124	regulatory:enhancer
9606	110120593	LOC110120593	-	-	-	X	-	VISTA enhancer hs119	biological-region	-	-	-	-	20201124	regulatory:enhancer
9606	110120594	LOC110120594	-	-	-	X	-	VISTA enhancer hs121	biological-region	-	-	-	-	20201124	regulatory:enhancer
9606	110120595	LOC110120595	-	-	-	X	-	VISTA enhancer hs122	biological-region	-	-	-	-	20201124	regulatory:enhancer
9606	110120596	LOC110120596	-	-	-	X	-	VISTA enhancer hs123	biological-region	-	-	-	-	20201124	regulatory:enhancer
9606	110120597	LOC110120597	-	-	-	X	-	VISTA enhancer hs145	biological-region	-	-	-	-	20201124	regulatory:enhancer
9606	110120598	LOC110120598	-	-	-	2	-	VISTA enhancer hs149	biological-region	-	-	-	-	20201124	regulatory:enhancer
9606	110120599	LOC110120599	-	-	-	1	-	VISTA enhancer hs168	biological-region	-	-	-	-	20201124	regulatory:enhancer
9606	110120600	LOC110120600	-	-	-	1	-	VISTA enhancer hs169	biological-region	-	-	-	-	20201124	regulatory:enhancer
9606	110120601	LOC110120601	-	-	-	2	-	VISTA enhancer hs170	biological-region	-	-	-	-	20201124	regulatory:enhancer
9606	110120602	LOC110120602	-	-	-	1	-	VISTA enhancers hs174 and hs322	biological-region	-	-	-	VISTA enhancer hs174|VISTA enhancer hs322	20201124	regulatory:enhancer
9606	110120603	LOC110120603	-	-	-	9	-	VISTA enhancer hs186	biological-region	-	-	-	-	20201124	regulatory:enhancer
9606	110120604	LOC110120604	-	-	-	3	-	VISTA enhancer hs187	biological-region	-	-	-	-	20201124	regulatory:enhancer
9606	110120605	LOC110120605	-	-	-	5	-	VISTA enhancer hs191	biological-region	-	-	-	-	20201124	regulatory:enhancer
9606	110120606	LOC110120606	-	-	-	3	-	VISTA enhancer hs192	biological-region	-	-	-	-	20201124	regulatory:enhancer
9606	110120607	LOC110120607	-	-	-	1	-	VISTA enhancer hs194	biological-region	-	-	-	-	20201124	regulatory:enhancer
9606	110120608	LOC110120608	-	-	-	8	-	VISTA enhancer hs195	biological-region	-	-	-	-	20201124	regulatory:enhancer
9606	110120609	LOC110120609	-	-	-	1	-	VISTA enhancer hs200	biological-region	-	-	-	-	20201124	regulatory:enhancer
9606	110120610	LOC110120610	-	-	-	1	-	VISTA enhancer hs204	biological-region	-	-	-	-	20201124	regulatory:enhancer
9606	110120611	LOC110120611	-	-	-	2	-	VISTA enhancer hs205	biological-region	-	-	-	-	20201124	regulatory:enhancer
9606	110120612	LOC110120612	-	-	-	3	-	VISTA enhancer hs208	biological-region	-	-	-	-	20201124	regulatory:enhancer
9606	110120613	LOC110120613	-	-	-	3	-	VISTA enhancer hs209	biological-region	-	-	-	-	20201124	regulatory:enhancer
9606	110120614	LOC110120614	-	-	-	3	-	VISTA enhancer hs210	biological-region	-	-	-	-	20201124	regulatory:enhancer
9606	110120615	LOC110120615	-	-	-	3	-	VISTA enhancer hs213	biological-region	-	-	-	-	20201124	regulatory:enhancer
9606	110120617	LOC110120617	-	-	-	6	-	VISTA enhancer hs217	biological-region	-	-	-	-	20201124	regulatory:enhancer
9606	110120618	LOC110120618	-	-	-	7	-	VISTA enhancer hs218	biological-region	-	-	-	-	20201124	regulatory:enhancer
9606	110120619	LOC110120619	-	-	-	7	-	VISTA enhancer hs222	biological-region	-	-	-	-	20201124	regulatory:enhancer
9606	110120620	LOC110120620	-	-	-	5	-	VISTA enhancer hs230	biological-region	-	-	-	-	20201124	regulatory:enhancer
9606	110120621	LOC110120621	-	-	-	1	-	VISTA enhancer hs238	biological-region	-	-	-	-	20201124	regulatory:enhancer
9606	110120622	LOC110120622	-	-	-	9	-	VISTA enhancer hs240	biological-region	-	-	-	-	20201124	regulatory:enhancer
9606	110120623	LOC110120623	-	-	-	1	-	VISTA enhancer hs241	biological-region	-	-	-	-	20201124	regulatory:enhancer
9606	110120624	LOC110120624	-	-	-	2	-	VISTA enhancer hs242	biological-region	-	-	-	-	20201124	regulatory:enhancer
9606	110120625	LOC110120625	-	-	-	2	-	VISTA enhancer hs243	biological-region	-	-	-	-	20201124	regulatory:enhancer
9606	110120626	LOC110120626	-	-	-	2	-	VISTA enhancer hs244	biological-region	-	-	-	-	20201124	regulatory:enhancer
9606	110120627	LOC110120627	-	-	-	2	-	VISTA enhancer hs246	biological-region	-	-	-	-	20201124	regulatory:enhancer
9606	110120628	LOC110120628	-	-	-	2	-	VISTA enhancer hs248	biological-region	-	-	-	-	20201124	regulatory:enhancer
9606	110120629	LOC110120629	-	-	-	2	-	VISTA enhancer hs249	biological-region	-	-	-	-	20201124	regulatory:enhancer
9606	110120630	LOC110120630	-	-	-	3	-	VISTA enhancer hs250	biological-region	-	-	-	-	20201124	regulatory:enhancer
9606	110120631	LOC110120631	-	-	-	3	-	VISTA enhancer hs253	biological-region	-	-	-	-	20201124	regulatory:enhancer
9606	110120632	LOC110120632	-	-	-	3	-	VISTA enhancer hs258	biological-region	-	-	-	-	20201124	regulatory:enhancer
9606	110120633	LOC110120633	-	-	-	4	-	VISTA enhancer hs259	biological-region	-	-	-	-	20201124	regulatory:enhancer
9606	110120634	LOC110120634	-	-	-	4	-	VISTA enhancer hs260	biological-region	-	-	-	-	20201124	regulatory:enhancer
9606	110120635	LOC110120635	-	-	-	5	-	VISTA enhancer hs261	biological-region	-	-	-	-	20201124	regulatory:enhancer
9606	110120636	LOC110120636	-	-	-	5	-	VISTA enhancer hs262	biological-region	-	-	-	-	20201124	regulatory:enhancer
9606	110120637	LOC110120637	-	-	-	5	-	VISTA enhancer hs266	biological-region	-	-	-	-	20201124	regulatory:enhancer
9606	110120638	LOC110120638	-	-	-	5	-	VISTA enhancer hs267	biological-region	-	-	-	-	20201124	regulatory:enhancer
9606	110120640	LOC110120640	-	-	-	5	-	VISTA enhancer hs269	biological-region	-	-	-	-	20201124	regulatory:enhancer
9606	110120641	LOC110120641	-	-	-	5	-	VISTA enhancer hs271	biological-region	-	-	-	-	20201124	regulatory:enhancer
9606	110120642	LOC110120642	-	-	-	1	-	VISTA enhancer hs277	biological-region	-	-	-	-	20201124	regulatory:enhancer
9606	110120643	LOC110120643	-	-	-	5	-	VISTA enhancer hs278	biological-region	-	-	-	-	20201124	regulatory:enhancer
9606	110120644	LOC110120644	-	-	-	1	-	VISTA enhancer hs280	biological-region	-	-	-	-	20201124	regulatory:enhancer
9606	110120645	LOC110120645	-	-	-	6	-	VISTA enhancer hs281	biological-region	-	-	-	-	20201124	regulatory:enhancer
9606	110120646	LOC110120646	-	-	-	6	-	VISTA enhancer hs282	biological-region	-	-	-	-	20201124	regulatory:enhancer
9606	110120647	LOC110120647	-	-	-	6	-	VISTA enhancer hs284	biological-region	-	-	-	-	20201124	regulatory:enhancer
9606	110120648	LOC110120648	-	-	-	1	-	VISTA enhancer hs289	biological-region	-	-	-	-	20201124	regulatory:enhancer
9606	110120649	LOC110120649	-	-	-	7	-	VISTA enhancer hs293	biological-region	-	-	-	-	20201124	regulatory:enhancer
9606	110120650	LOC110120650	-	-	-	7	-	VISTA enhancer hs294	biological-region	-	-	-	-	20201124	regulatory:enhancer
9606	110120651	LOC110120651	-	-	-	7	-	VISTA enhancer hs296	biological-region	-	-	-	-	20201124	regulatory:enhancer
9606	110120652	LOC110120652	-	-	-	7	-	VISTA enhancer hs297	biological-region	-	-	-	-	20201124	regulatory:enhancer
9606	110120653	LOC110120653	-	-	-	7	-	VISTA enhancer hs298	biological-region	-	-	-	-	20201124	regulatory:enhancer
9606	110120654	LOC110120654	-	-	-	8	-	VISTA enhancer hs302	biological-region	-	-	-	-	20201124	regulatory:enhancer
9606	110120655	LOC110120655	-	-	-	9	-	VISTA enhancer hs304	biological-region	-	-	-	-	20201124	regulatory:enhancer
9606	110120656	LOC110120656	-	-	-	9	-	VISTA enhancer hs305	biological-region	-	-	-	-	20201124	regulatory:enhancer
9606	110120657	LOC110120657	-	-	-	9	-	VISTA enhancer hs307	biological-region	-	-	-	-	20201124	regulatory:enhancer
9606	110120658	LOC110120658	-	-	-	9	-	VISTA enhancer hs309	biological-region	-	-	-	-	20201124	regulatory:enhancer
9606	110120659	LOC110120659	-	-	-	1	-	VISTA enhancer hs311	biological-region	-	-	-	-	20201124	regulatory:enhancer
9606	110120660	LOC110120660	-	-	-	9	-	VISTA enhancer hs312	biological-region	-	-	-	-	20201124	regulatory:enhancer
9606	110120661	LOC110120661	-	-	-	9	-	VISTA enhancer hs313	biological-region	-	-	-	-	20201124	regulatory:enhancer
9606	110120662	LOC110120662	-	-	-	9	-	VISTA enhancer hs314	biological-region	-	-	-	-	20201124	regulatory:enhancer
9606	110120664	LOC110120664	-	-	-	1	-	VISTA enhancer hs327	biological-region	-	-	-	-	20201124	regulatory:enhancer
9606	110120665	LOC110120665	-	-	-	2	-	VISTA enhancer hs388	biological-region	-	-	-	-	20201124	regulatory:enhancer
9606	110120666	LOC110120666	-	-	-	1	-	VISTA enhancer hs389	biological-region	-	-	-	-	20201124	regulatory:enhancer
9606	110120667	LOC110120667	-	-	-	2	-	VISTA enhancer hs393	biological-region	-	-	-	-	20201124	regulatory:enhancer
9606	110120668	LOC110120668	-	-	-	2	-	VISTA enhancer hs394	biological-region	-	-	-	-	20201124	regulatory:enhancer
9606	110120669	LOC110120669	-	-	-	2	-	VISTA enhancer hs399	biological-region	-	-	-	-	20201124	regulatory:enhancer
9606	110120670	LOC110120670	-	-	-	2	-	VISTA enhancer hs401	biological-region	-	-	-	-	20201124	regulatory:enhancer
9606	110120671	LOC110120671	-	-	-	2	-	VISTA enhancer hs407	biological-region	-	-	-	-	20201124	regulatory:enhancer
9606	110120672	LOC110120672	-	-	-	1	-	VISTA enhancer hs408	biological-region	-	-	-	-	20201124	regulatory:enhancer
9606	110120673	LOC110120673	-	-	-	2	-	VISTA enhancer hs411	biological-region	-	-	-	-	20201124	regulatory:enhancer
9606	110120674	LOC110120674	-	-	-	2	-	VISTA enhancer hs413	biological-region	-	-	-	-	20201124	regulatory:enhancer
9606	110120675	LOC110120675	-	-	-	2	-	VISTA enhancer hs415	biological-region	-	-	-	-	20201124	regulatory:enhancer
9606	110120676	LOC110120676	-	-	-	2	-	VISTA enhancer hs416	biological-region	-	-	-	-	20201124	regulatory:enhancer
9606	110120677	LOC110120677	-	-	-	2	-	VISTA enhancer hs421	biological-region	-	-	-	-	20201124	regulatory:enhancer
9606	110120678	LOC110120678	-	-	-	2	-	VISTA enhancer hs422	biological-region	-	-	-	-	20201124	regulatory:enhancer
9606	110120679	LOC110120679	-	-	-	X	-	VISTA enhancer hs426	biological-region	-	-	-	-	20201124	regulatory:enhancer
9606	110120680	LOC110120680	-	-	-	X	-	VISTA enhancer hs427	biological-region	-	-	-	-	20201124	regulatory:enhancer
9606	110120681	LOC110120681	-	-	-	3	-	VISTA enhancer hs434	biological-region	-	-	-	-	20201124	regulatory:enhancer
9606	110120682	LOC110120682	-	-	-	3	-	VISTA enhancer hs435	biological-region	-	-	-	-	20201124	regulatory:enhancer
9606	110120683	LOC110120683	-	-	-	1	-	VISTA enhancer hs442	biological-region	-	-	-	-	20201124	regulatory:enhancer
9606	110120684	LOC110120684	-	-	-	7	-	VISTA enhancer hs461	biological-region	-	-	-	-	20201124	regulatory:enhancer
9606	110120685	LOC110120685	-	-	-	7	-	VISTA enhancer hs463	biological-region	-	-	-	-	20201124	regulatory:enhancer
9606	110120686	LOC110120686	-	-	-	7	-	VISTA enhancer hs466	biological-region	-	-	-	-	20201124	regulatory:enhancer
9606	110120687	LOC110120687	-	-	-	7	-	VISTA enhancer hs472	biological-region	-	-	-	-	20201124	regulatory:enhancer
9606	110120688	LOC110120688	-	-	-	5	-	VISTA enhancer hs503	biological-region	-	-	-	-	20201124	regulatory:enhancer
9606	110120689	LOC110120689	-	-	-	8	-	VISTA enhancer hs508	biological-region	-	-	-	-	20201124	regulatory:enhancer
9606	110120690	LOC110120690	-	-	-	5	-	VISTA enhancer hs516	biological-region	-	-	-	-	20201124	regulatory:enhancer
9606	110120691	LOC110120691	-	-	-	2	-	VISTA enhancer hs521	biological-region	-	-	-	-	20201124	regulatory:enhancer
9606	110120692	LOC110120692	-	-	-	2	-	VISTA enhancer hs522	biological-region	-	-	-	-	20201124	regulatory:enhancer
9606	110120693	LOC110120693	-	-	-	4	-	VISTA enhancer hs526	biological-region	-	-	-	-	20201124	regulatory:enhancer
9606	110120694	LOC110120694	-	-	-	9	-	VISTA enhancer hs529	biological-region	-	-	-	-	20201124	regulatory:enhancer
9606	110120695	LOC110120695	-	-	-	5	-	VISTA enhancer hs533	biological-region	-	-	-	-	20201124	regulatory:enhancer
9606	110120696	LOC110120696	-	-	-	2	-	VISTA enhancer hs541	biological-region	-	-	-	-	20201124	regulatory:enhancer
9606	110120697	LOC110120697	-	-	-	5	-	VISTA enhancer hs543	biological-region	-	-	-	-	20201124	regulatory:enhancer
9606	110120698	LOC110120698	-	-	-	1	-	VISTA enhancer hs545	biological-region	-	-	-	-	20201124	regulatory:enhancer
9606	110120699	LOC110120699	-	-	-	5	-	VISTA enhancer hs546	biological-region	-	-	-	-	20201124	regulatory:enhancer
9606	110120700	LOC110120700	-	-	-	7	-	VISTA enhancer hs550	biological-region	-	-	-	-	20201124	regulatory:enhancer
9606	110120701	LOC110120701	-	-	-	2	-	VISTA enhancer hs553	biological-region	-	-	-	-	20201124	regulatory:enhancer
9606	110120702	LOC110120702	-	-	-	9	-	VISTA enhancer hs556	biological-region	-	-	-	-	20201124	regulatory:enhancer
9606	110120703	LOC110120703	-	-	-	4	-	VISTA enhancer hs559	biological-region	-	-	-	-	20201124	regulatory:enhancer
9606	110120704	LOC110120704	-	-	-	6	-	VISTA enhancer hs563	biological-region	-	-	-	-	20201124	regulatory:enhancer
9606	110120705	LOC110120705	-	-	-	6	-	VISTA enhancer hs567	biological-region	-	-	-	-	20201124	regulatory:enhancer
9606	110120706	LOC110120706	-	-	-	2	-	VISTA enhancer hs568	biological-region	-	-	-	-	20201124	regulatory:enhancer
9606	110120708	LOC110120708	-	-	-	2	-	VISTA enhancer hs573	biological-region	-	-	-	-	20201124	regulatory:enhancer
9606	110120709	LOC110120709	-	-	-	6	-	VISTA enhancer hs576	biological-region	-	-	-	-	20201124	regulatory:enhancer
9606	110120710	LOC110120710	-	-	-	2	-	VISTA enhancer hs580	biological-region	-	-	-	-	20201124	regulatory:enhancer
9606	110120711	LOC110120711	-	-	-	X	-	VISTA enhancer hs582	biological-region	-	-	-	-	20201124	regulatory:enhancer
9606	110120712	LOC110120712	-	-	-	5	-	VISTA enhancer hs586	biological-region	-	-	-	-	20201124	regulatory:enhancer
9606	110120713	LOC110120713	-	-	-	5	-	VISTA enhancer hs603	biological-region	-	-	-	-	20201124	regulatory:enhancer
9606	110120714	LOC110120714	-	-	-	5	-	VISTA enhancer hs608	biological-region	-	-	-	-	20201124	regulatory:enhancer
9606	110120715	LOC110120715	-	-	-	2	-	VISTA enhancer hs609	biological-region	-	-	-	-	20201124	regulatory:enhancer
9606	110120716	LOC110120716	-	-	-	1	-	VISTA enhancer hs612	biological-region	-	-	-	-	20201124	regulatory:enhancer
9606	110120717	LOC110120717	-	-	-	9	-	VISTA enhancer hs618	biological-region	-	-	-	-	20201124	regulatory:enhancer
9606	110120718	LOC110120718	-	-	-	9	-	VISTA enhancer hs628	biological-region	-	-	-	-	20201124	regulatory:enhancer
9606	110120719	LOC110120719	-	-	-	7	-	VISTA enhancer hs629	biological-region	-	-	-	-	20201124	regulatory:enhancer
9606	110120720	LOC110120720	-	-	-	3	-	VISTA enhancer hs630	biological-region	-	-	-	-	20201124	regulatory:enhancer
9606	110120721	LOC110120721	-	-	-	8	-	VISTA enhancer hs631	biological-region	-	-	-	-	20201124	regulatory:enhancer
9606	110120722	LOC110120722	-	-	-	5	-	VISTA enhancer hs633	biological-region	-	-	-	-	20201124	regulatory:enhancer
9606	110120723	LOC110120723	-	-	-	3	-	VISTA enhancer hs636	biological-region	-	-	-	-	20201124	regulatory:enhancer
9606	110120724	LOC110120724	-	-	-	3	-	VISTA enhancer hs638	biological-region	-	-	-	-	20201124	regulatory:enhancer
9606	110120725	LOC110120725	-	-	-	2	-	VISTA enhancer hs640	biological-region	-	-	-	-	20201124	regulatory:enhancer
9606	110120726	LOC110120726	-	-	-	9	-	VISTA enhancer hs641	biological-region	-	-	-	-	20201124	regulatory:enhancer
9606	110120727	LOC110120727	-	-	-	9	-	VISTA enhancer hs643	biological-region	-	-	-	-	20201124	regulatory:enhancer
9606	110120728	LOC110120728	-	-	-	7	-	VISTA enhancer hs644	biological-region	-	-	-	-	20201124	regulatory:enhancer
9606	110120729	LOC110120729	-	-	-	1	-	VISTA enhancer hs645	biological-region	-	-	-	-	20201124	regulatory:enhancer
9606	110120730	LOC110120730	-	-	-	2	-	VISTA enhancer hs646	biological-region	-	-	-	-	20201124	regulatory:enhancer
9606	110120731	LOC110120731	-	-	-	2	-	VISTA enhancer hs649	biological-region	-	-	-	-	20201124	regulatory:enhancer
9606	110120732	LOC110120732	-	-	-	3	-	VISTA enhancer hs653	biological-region	-	-	-	-	20201124	regulatory:enhancer
9606	110120733	LOC110120733	-	-	-	3	-	VISTA enhancer hs654	biological-region	-	-	-	-	20201124	regulatory:enhancer
9606	110120734	LOC110120734	-	-	-	3	-	VISTA enhancer hs655	biological-region	-	-	-	-	20201124	regulatory:enhancer
9606	110120735	LOC110120735	-	-	-	7	-	VISTA enhancer hs658	biological-region	-	-	-	-	20201124	regulatory:enhancer
9606	110120736	LOC110120736	-	-	-	2	-	VISTA enhancer hs662	biological-region	-	-	-	-	20201124	regulatory:enhancer
9606	110120737	LOC110120737	-	-	-	X	-	VISTA enhancer hs667	biological-region	-	-	-	-	20201124	regulatory:enhancer
9606	110120738	LOC110120738	-	-	-	8	-	VISTA enhancer hs669	biological-region	-	-	-	-	20201124	regulatory:enhancer
9606	110120739	LOC110120739	-	-	-	1	-	VISTA enhancer hs671	biological-region	-	-	-	-	20201124	regulatory:enhancer
9606	110120740	LOC110120740	-	-	-	2	-	VISTA enhancer hs675	biological-region	-	-	-	-	20201124	regulatory:enhancer
9606	110120741	LOC110120741	-	-	-	6	-	VISTA enhancer hs676	biological-region	-	-	-	-	20201124	regulatory:enhancer
9606	110120742	LOC110120742	-	-	-	4	-	VISTA enhancer hs678	biological-region	-	-	-	-	20201124	regulatory:enhancer
9606	110120743	LOC110120743	-	-	-	4	-	VISTA enhancer hs680	biological-region	-	-	-	-	20201124	regulatory:enhancer
9606	110120744	LOC110120744	-	-	-	5	-	VISTA enhancer hs682	biological-region	-	-	-	-	20201124	regulatory:enhancer
9606	110120745	LOC110120745	-	-	-	4	-	VISTA enhancer hs687	biological-region	-	-	-	-	20201124	regulatory:enhancer
9606	110120746	LOC110120746	-	-	-	2	-	VISTA enhancer hs690	biological-region	-	-	-	-	20201124	regulatory:enhancer
9606	110120747	LOC110120747	-	-	-	5	-	VISTA enhancer hs693	biological-region	-	-	-	-	20201124	regulatory:enhancer
9606	110120748	LOC110120748	-	-	-	8	-	VISTA enhancer hs698	biological-region	-	-	-	-	20201124	regulatory:enhancer
9606	110120749	LOC110120749	-	-	-	7	-	VISTA enhancer hs701	biological-region	-	-	-	-	20201124	regulatory:enhancer
9606	110120750	LOC110120750	-	-	-	2	-	VISTA enhancer hs702	biological-region	-	-	-	-	20201124	regulatory:enhancer
9606	110120751	LOC110120751	-	-	-	1	-	VISTA enhancer hs705	biological-region	-	-	-	-	20201124	regulatory:enhancer
9606	110120752	LOC110120752	-	-	-	4	-	VISTA enhancer hs712	biological-region	-	-	-	-	20201124	regulatory:enhancer
9606	110120753	LOC110120753	-	-	-	7	-	VISTA enhancer hs720	biological-region	-	-	-	-	20201124	regulatory:enhancer
9606	110120754	LOC110120754	-	-	-	9	-	VISTA enhancer hs722	biological-region	-	-	-	-	20201124	regulatory:enhancer
9606	110120755	LOC110120755	-	-	-	3	-	VISTA enhancer hs741	biological-region	-	-	-	-	20201124	regulatory:enhancer
9606	110120756	LOC110120756	-	-	-	8	-	VISTA enhancer hs742	biological-region	-	-	-	-	20201124	regulatory:enhancer
9606	110120757	LOC110120757	-	-	-	4	-	VISTA enhancer hs746	biological-region	-	-	-	-	20201124	regulatory:enhancer
9606	110120758	LOC110120758	-	-	-	7	-	VISTA enhancer hs749	biological-region	-	-	-	-	20201124	regulatory:enhancer
9606	110120759	LOC110120759	-	-	-	9	-	VISTA enhancer hs752	biological-region	-	-	-	-	20201124	regulatory:enhancer
9606	110120760	LOC110120760	-	-	-	5	-	VISTA enhancer hs754	biological-region	-	-	-	-	20201124	regulatory:enhancer
9606	110120761	LOC110120761	-	-	-	X	-	VISTA enhancer hs755	biological-region	-	-	-	-	20201124	regulatory:enhancer
9606	110120762	LOC110120762	-	-	-	1	-	VISTA enhancer hs762	biological-region	-	-	-	-	20201124	regulatory:enhancer
9606	110120763	LOC110120763	-	-	-	1	-	VISTA enhancer hs764	biological-region	-	-	-	-	20201124	regulatory:enhancer
9606	110120764	LOC110120764	-	-	-	9	-	VISTA enhancer hs765	biological-region	-	-	-	-	20201124	regulatory:enhancer
9606	110120765	LOC110120765	-	-	-	7	-	VISTA enhancer hs769	biological-region	-	-	-	-	20201124	regulatory:enhancer
9606	110120766	LOC110120766	-	-	-	8	-	VISTA enhancer hs774	biological-region	-	-	-	-	20201124	regulatory:enhancer
9606	110120767	LOC110120767	-	-	-	2	-	VISTA enhancer hs779	biological-region	-	-	-	-	20201124	regulatory:enhancer
9606	110120768	LOC110120768	-	-	-	8	-	VISTA enhancer hs781	biological-region	-	-	-	-	20201124	regulatory:enhancer
9606	110120769	LOC110120769	-	-	-	8	-	VISTA enhancer hs782	biological-region	-	-	-	-	20201124	regulatory:enhancer
9606	110120770	LOC110120770	-	-	-	8	-	VISTA enhancer hs783	biological-region	-	-	-	-	20201124	regulatory:enhancer
9606	110120771	LOC110120771	-	-	-	5	-	VISTA enhancer hs789	biological-region	-	-	-	-	20201124	regulatory:enhancer
9606	110120772	LOC110120772	-	-	-	7	-	VISTA enhancer hs793	biological-region	-	-	-	-	20201124	regulatory:enhancer
9606	110120773	LOC110120773	-	-	-	7	-	VISTA enhancer hs799	biological-region	-	-	-	-	20201124	regulatory:enhancer
9606	110120774	LOC110120774	-	-	-	9	-	VISTA enhancer hs800	biological-region	-	-	-	-	20201124	regulatory:enhancer
9606	110120775	LOC110120775	-	-	-	7	-	VISTA enhancer hs807	biological-region	-	-	-	-	20201124	regulatory:enhancer
9606	110120776	LOC110120776	-	-	-	1	-	VISTA enhancer hs809	biological-region	-	-	-	-	20201124	regulatory:enhancer
9606	110120777	LOC110120777	-	-	-	5	-	VISTA enhancer hs813	biological-region	-	-	-	-	20201124	regulatory:enhancer
9606	110120778	LOC110120778	-	-	-	7	-	VISTA enhancer hs816	biological-region	-	-	-	-	20201124	regulatory:enhancer
9606	110120779	LOC110120779	-	-	-	9	-	VISTA enhancer hs818	biological-region	-	-	-	-	20201124	regulatory:enhancer
9606	110120780	HHC2:066522	-	-	-	2	-	HHc2:066522 enhancer downstream of MEIS1	biological-region	-	-	-	VISTA enhancer hs831	20201124	regulatory:enhancer
9606	110120781	LOC110120781	-	-	-	8	-	VISTA enhancer hs834	biological-region	-	-	-	-	20201124	regulatory:enhancer
9606	110120782	LOC110120782	-	-	-	2	-	VISTA enhancer hs836	biological-region	-	-	-	-	20201124	regulatory:enhancer
9606	110120783	LOC110120783	-	-	-	4	-	VISTA enhancer hs840	biological-region	-	-	-	-	20201124	regulatory:enhancer
9606	110120784	LOC110120784	-	-	-	4	-	VISTA enhancer hs842	biological-region	-	-	-	-	20201124	regulatory:enhancer
9606	110120785	LOC110120785	-	-	-	3	-	VISTA enhancer hs843	biological-region	-	-	-	-	20201124	regulatory:enhancer
9606	110120786	LOC110120786	-	-	-	7	-	VISTA enhancer hs844	biological-region	-	-	-	-	20201124	regulatory:enhancer
9606	110120787	LOC110120787	-	-	-	4	-	VISTA enhancer hs847	biological-region	-	-	-	-	20201124	regulatory:enhancer
9606	110120788	LOC110120788	-	-	-	9	-	VISTA enhancer hs852	biological-region	-	-	-	-	20201124	regulatory:enhancer
9606	110120789	LOC110120789	-	-	-	5	-	VISTA enhancer hs853	biological-region	-	-	-	-	20201124	regulatory:enhancer
9606	110120790	LOC110120790	-	-	-	2	-	VISTA enhancer hs860	biological-region	-	-	-	-	20201124	regulatory:enhancer
9606	110120791	LOC110120791	-	-	-	3	-	VISTA enhancer hs864	biological-region	-	-	-	-	20201124	regulatory:enhancer
9606	110120792	LOC110120792	-	-	-	6	-	VISTA enhancer hs865	biological-region	-	-	-	-	20201124	regulatory:enhancer
9606	110120793	LOC110120793	-	-	-	2	-	VISTA enhancer hs868	biological-region	-	-	-	-	20201124	regulatory:enhancer
9606	110120794	LOC110120794	-	-	-	9	-	VISTA enhancer hs876	biological-region	-	-	-	-	20201124	regulatory:enhancer
9606	110120795	LOC110120795	-	-	-	1	-	VISTA enhancer hs878	biological-region	-	-	-	-	20201124	regulatory:enhancer
9606	110120796	LOC110120796	-	-	-	4	-	VISTA enhancer hs886	biological-region	-	-	-	-	20201124	regulatory:enhancer
9606	110120797	LOC110120797	-	-	-	8	-	VISTA enhancer hs891	biological-region	-	-	-	-	20201124	regulatory:enhancer
9606	110120798	LOC110120798	-	-	-	9	-	VISTA enhancer hs901	biological-region	-	-	-	-	20201124	regulatory:enhancer
9606	110120799	LOC110120799	-	-	-	4	-	VISTA enhancer hs906	biological-region	-	-	-	-	20201124	regulatory:enhancer
9606	110120800	LOC110120800	-	-	-	8	-	VISTA enhancer hs908	biological-region	-	-	-	-	20201124	regulatory:enhancer
9606	110120801	LOC110120801	-	-	-	8	-	VISTA enhancer hs909	biological-region	-	-	-	-	20201124	regulatory:enhancer
9606	110120802	LOC110120802	-	-	-	8	-	VISTA enhancer hs919	biological-region	-	-	-	-	20201124	regulatory:enhancer
9606	110120803	LOC110120803	-	-	-	2	-	VISTA enhancer hs921	biological-region	-	-	-	-	20201124	regulatory:enhancer
9606	110120804	LOC110120804	-	-	-	7	-	VISTA enhancer hs925	biological-region	-	-	-	-	20201124	regulatory:enhancer
9606	110120805	LOC110120805	-	-	-	4	-	VISTA enhancer hs926	biological-region	-	-	-	-	20201124	regulatory:enhancer
9606	110120806	LOC110120806	-	-	-	4	-	VISTA enhancer hs930	biological-region	-	-	-	-	20201124	regulatory:enhancer
9606	110120807	LOC110120807	-	-	-	1	-	VISTA enhancer hs932	biological-region	-	-	-	-	20201124	regulatory:enhancer
9606	110120808	LOC110120808	-	-	-	5	-	VISTA enhancer hs952	biological-region	-	-	-	-	20201124	regulatory:enhancer
9606	110120809	LOC110120809	-	-	-	2	-	VISTA enhancer hs953	biological-region	-	-	-	-	20201124	regulatory:enhancer
9606	110120810	LOC110120810	-	-	-	7	-	VISTA enhancer hs956	biological-region	-	-	-	-	20201124	regulatory:enhancer
9606	110120811	LOC110120811	-	-	-	2	-	VISTA enhancer hs957	biological-region	-	-	-	-	20201124	regulatory:enhancer
9606	110120812	LOC110120812	-	-	-	3	-	VISTA enhancer hs965	biological-region	-	-	-	-	20201124	regulatory:enhancer
9606	110120813	LOC110120813	-	-	-	7	-	VISTA enhancer hs966	biological-region	-	-	-	-	20201124	regulatory:enhancer
9606	110120814	LOC110120814	-	-	-	2	-	VISTA enhancer hs969	biological-region	-	-	-	-	20201124	regulatory:enhancer
9606	110120815	LOC110120815	-	-	-	5	-	VISTA enhancer hs971	biological-region	-	-	-	-	20201124	regulatory:enhancer
9606	110120816	LOC110120816	-	-	-	9	-	VISTA enhancer hs974	biological-region	-	-	-	-	20201124	regulatory:enhancer
9606	110120817	LOC110120817	-	-	-	2	-	VISTA enhancer hs975	biological-region	-	-	-	-	20201124	regulatory:enhancer
9606	110120818	LOC110120818	-	-	-	6	-	VISTA enhancer hs978	biological-region	-	-	-	-	20201124	regulatory:enhancer
9606	110120819	LOC110120819	-	-	-	4	-	VISTA enhancer hs981	biological-region	-	-	-	-	20201124	regulatory:enhancer
9606	110120820	LOC110120820	-	-	-	9	-	VISTA enhancer hs987	biological-region	-	-	-	-	20201124	regulatory:enhancer
9606	110120821	LOC110120821	-	-	-	2	-	VISTA enhancer hs990	biological-region	-	-	-	-	20201124	regulatory:enhancer
9606	110120822	LOC110120822	-	-	-	7	-	VISTA enhancer hs999	biological-region	-	-	-	-	20201124	regulatory:enhancer
9606	110120823	LOC110120823	-	-	-	16	-	VISTA enhancer hs101	biological-region	-	-	-	-	20201124	regulatory:enhancer
9606	110120824	LOC110120824	-	-	-	16	-	VISTA enhancer hs108	biological-region	-	-	-	-	20201124	regulatory:enhancer
9606	110120826	LOC110120826	-	-	-	16	-	VISTA enhancer hs124	biological-region	-	-	-	-	20201124	regulatory:enhancer
9606	110120827	LOC110120827	-	-	-	13	-	VISTA enhancer hs126	biological-region	-	-	-	-	20201124	regulatory:enhancer
9606	110120828	LOC110120828	-	-	-	13	-	VISTA enhancer hs129	biological-region	-	-	-	-	20201124	regulatory:enhancer
9606	110120829	LOC110120829	-	-	-	13	-	VISTA enhancer hs131	biological-region	-	-	-	-	20201124	regulatory:enhancer
9606	110120830	LOC110120830	-	-	-	13	-	VISTA enhancer hs135	biological-region	-	-	-	-	20201124	regulatory:enhancer
9606	110120831	LOC110120831	-	-	-	13	-	VISTA enhancer hs137	biological-region	-	-	-	-	20201124	regulatory:enhancer
9606	110120832	LOC110120832	-	-	-	13	-	VISTA enhancer hs138	biological-region	-	-	-	-	20201124	regulatory:enhancer
9606	110120833	LOC110120833	-	-	-	13	-	VISTA enhancer hs141	biological-region	-	-	-	-	20201124	regulatory:enhancer
9606	110120834	LOC110120834	-	-	-	13	-	VISTA enhancer hs142	biological-region	-	-	-	-	20201124	regulatory:enhancer
9606	110120835	LOC110120835	-	-	-	16	-	VISTA enhancer hs151	biological-region	-	-	-	-	20201124	regulatory:enhancer
9606	110120836	LOC110120836	-	-	-	16	-	VISTA enhancer hs152	biological-region	-	-	-	-	20201124	regulatory:enhancer
9606	110120837	LOC110120837	-	-	-	16	-	VISTA enhancer hs155	biological-region	-	-	-	-	20201124	regulatory:enhancer
9606	110120838	LOC110120838	-	-	-	16	-	VISTA enhancer hs156	biological-region	-	-	-	-	20201124	regulatory:enhancer
9606	110120839	LOC110120839	-	-	-	16	-	VISTA enhancer hs157	biological-region	-	-	-	-	20201124	regulatory:enhancer
9606	110120840	LOC110120840	-	-	-	16	-	VISTA enhancer hs161	biological-region	-	-	-	-	20201124	regulatory:enhancer
9606	110120841	LOC110120841	-	-	-	16	-	VISTA enhancer hs162	biological-region	-	-	-	-	20201124	regulatory:enhancer
9606	110120842	LOC110120842	-	-	-	15	-	VISTA enhancer hs181	biological-region	-	-	-	-	20201124	regulatory:enhancer
9606	110120843	LOC110120843	-	-	-	13	-	VISTA enhancer hs188	biological-region	-	-	-	-	20201124	regulatory:enhancer
9606	110120845	LOC110120845	-	-	-	10	-	VISTA enhancer hs229	biological-region	-	-	-	-	20201124	regulatory:enhancer
9606	110120846	LOC110120846	-	-	-	10	-	VISTA enhancer hs232	biological-region	-	-	-	-	20201124	regulatory:enhancer
9606	110120848	LOC110120848	-	-	-	11	-	VISTA enhancer hs236	biological-region	-	-	-	-	20201124	regulatory:enhancer
9606	110120849	LOC110120849	-	-	-	10	-	VISTA enhancer hs320	biological-region	-	-	-	-	20201124	regulatory:enhancer
9606	110120850	LOC110120850	-	-	-	10	-	VISTA enhancer hs326	biological-region	-	-	-	-	20201124	regulatory:enhancer
9606	110120851	LOC110120851	-	-	-	10	-	VISTA enhancer hs329	biological-region	-	-	-	-	20201124	regulatory:enhancer
9606	110120852	LOC110120852	-	-	-	10	-	VISTA enhancer hs330	biological-region	-	-	-	-	20201124	regulatory:enhancer
9606	110120853	LOC110120853	-	-	-	11	-	VISTA enhancer hs335	biological-region	-	-	-	-	20201124	regulatory:enhancer
9606	110120854	LOC110120854	-	-	-	12	-	VISTA enhancer hs336	biological-region	-	-	-	-	20201124	regulatory:enhancer
9606	110120855	LOC110120855	-	-	-	13	-	VISTA enhancers hs189 and hs341	biological-region	-	-	-	VISTA enhancer hs189|VISTA enhancer hs341	20201124	regulatory:enhancer
9606	110120856	LOC110120856	-	-	-	14	-	VISTA enhancers hs342 and hs1523	biological-region	-	-	-	VISTA enhancer hs1523|VISTA enhancer hs342	20201124	regulatory:enhancer
9606	110120857	LOC110120857	-	-	-	14	-	VISTA enhancer hs348	biological-region	-	-	-	-	20201124	regulatory:enhancer
9606	110120858	LOC110120858	-	-	-	15	-	VISTA enhancer hs355	biological-region	-	-	-	-	20201124	regulatory:enhancer
9606	110120859	LOC110120859	-	-	-	15	-	VISTA enhancer hs357	biological-region	-	-	-	-	20201124	regulatory:enhancer
9606	110120860	LOC110120860	-	-	-	15	-	VISTA enhancer hs358	biological-region	-	-	-	-	20201124	regulatory:enhancer
9606	110120861	LOC110120861	-	-	-	15	-	VISTA enhancer hs359	biological-region	-	-	-	-	20201124	regulatory:enhancer
9606	110120862	LOC110120862	-	-	-	17	-	VISTA enhancer hs362	biological-region	-	-	-	-	20201124	regulatory:enhancer
9606	110120863	LOC110120863	-	-	-	17	-	VISTA enhancer hs363	biological-region	-	-	-	-	20201124	regulatory:enhancer
9606	110120864	LOC110120864	-	-	-	18	-	VISTA enhancer hs367	biological-region	-	-	-	-	20201124	regulatory:enhancer
9606	110120865	LOC110120865	-	-	-	18	-	VISTA enhancer hs369	biological-region	-	-	-	-	20201124	regulatory:enhancer
9606	110120866	LOC110120866	-	-	-	18	-	VISTA enhancer hs371	biological-region	-	-	-	-	20201124	regulatory:enhancer
9606	110120867	LOC110120867	-	-	-	18	-	VISTA enhancer hs376	biological-region	-	-	-	-	20201124	regulatory:enhancer
9606	110120868	LOC110120868	-	-	-	18	-	VISTA enhancer hs378	biological-region	-	-	-	-	20201124	regulatory:enhancer
9606	110120869	LOC110120869	-	-	-	19	-	VISTA enhancer hs381	biological-region	-	-	-	-	20201124	regulatory:enhancer
9606	110120870	LOC110120870	-	-	-	19	-	VISTA enhancer hs382	biological-region	-	-	-	-	20201124	regulatory:enhancer
9606	110120871	LOC110120871	-	-	-	19	-	VISTA enhancer hs383	biological-region	-	-	-	-	20201124	regulatory:enhancer
9606	110120872	LOC110120872	-	-	-	19	-	VISTA enhancer hs384	biological-region	-	-	-	-	20201124	regulatory:enhancer
9606	110120873	LOC110120873	-	-	-	19	-	VISTA enhancer hs385	biological-region	-	-	-	-	20201124	regulatory:enhancer
9606	110120874	LOC110120874	-	-	-	14	-	VISTA enhancer hs428	biological-region	-	-	-	-	20201124	regulatory:enhancer
9606	110120875	LOC110120875	-	-	-	19	-	VISTA enhancer hs430	biological-region	-	-	-	-	20201124	regulatory:enhancer
9606	110120876	LOC110120876	-	-	-	14	-	VISTA enhancer hs433	biological-region	-	-	-	-	20201124	regulatory:enhancer
9606	110120877	LOC110120877	-	-	-	20	-	VISTA enhancer hs480	biological-region	-	-	-	-	20201124	regulatory:enhancer
9606	110120878	LOC110120878	-	-	-	12	-	VISTA enhancer hs483	biological-region	-	-	-	-	20201124	regulatory:enhancer
9606	110120879	LOC110120879	-	-	-	10	-	VISTA enhancer hs484	biological-region	-	-	-	-	20201124	regulatory:enhancer
9606	110120880	LOC110120880	-	-	-	22	-	VISTA enhancer hs486	biological-region	-	-	-	-	20201124	regulatory:enhancer
9606	110120881	LOC110120881	-	-	-	13	-	VISTA enhancer hs488	biological-region	-	-	-	-	20201124	regulatory:enhancer
9606	110120882	LOC110120882	-	-	-	22	-	VISTA enhancer hs491	biological-region	-	-	-	-	20201124	regulatory:enhancer
9606	110120883	LOC110120883	-	-	-	22	-	VISTA enhancer hs492	biological-region	-	-	-	-	20201124	regulatory:enhancer
9606	110120884	LOC110120884	-	-	-	10	-	VISTA enhancer hs495	biological-region	-	-	-	-	20201124	regulatory:enhancer
9606	110120885	LOC110120885	-	-	-	18	-	VISTA enhancer hs502	biological-region	-	-	-	-	20201124	regulatory:enhancer
9606	110120886	LOC110120886	-	-	-	10	-	VISTA enhancer hs511	biological-region	-	-	-	-	20201124	regulatory:enhancer
9606	110120887	LOC110120887	-	-	-	10	-	VISTA enhancer hs513	biological-region	-	-	-	-	20201124	regulatory:enhancer
9606	110120888	LOC110120888	-	-	-	22	-	VISTA enhancer hs515	biological-region	-	-	-	-	20201124	regulatory:enhancer
9606	110120889	LOC110120889	-	-	-	13	-	VISTA enhancer hs532	biological-region	-	-	-	-	20201124	regulatory:enhancer
9606	110120890	LOC110120890	-	-	-	19	-	VISTA enhancer hs536	biological-region	-	-	-	-	20201124	regulatory:enhancer
9606	110120891	LOC110120891	-	-	-	13	-	VISTA enhancer hs540	biological-region	-	-	-	-	20201124	regulatory:enhancer
9606	110120892	LOC110120892	-	-	-	10	-	VISTA enhancer hs562	biological-region	-	-	-	-	20201124	regulatory:enhancer
9606	110120893	LOC110120893	-	-	-	22	-	VISTA enhancer hs564	biological-region	-	-	-	-	20201124	regulatory:enhancer
9606	110120895	LOC110120895	-	-	-	14	-	VISTA enhancer hs566	biological-region	-	-	-	-	20201124	regulatory:enhancer
9606	110120896	LOC110120896	-	-	-	15	-	VISTA enhancer hs572	biological-region	-	-	-	-	20201124	regulatory:enhancer
9606	110120897	LOC110120897	-	-	-	13	-	VISTA enhancer hs575	biological-region	-	-	-	-	20201124	regulatory:enhancer
9606	110120898	LOC110120898	-	-	-	10	-	VISTA enhancer hs578	biological-region	-	-	-	-	20201124	regulatory:enhancer
9606	110120899	LOC110120899	-	-	-	12	-	VISTA enhancer hs579	biological-region	-	-	-	-	20201124	regulatory:enhancer
9606	110120900	LOC110120900	-	-	-	18	-	VISTA enhancer hs590	biological-region	-	-	-	-	20201124	regulatory:enhancer
9606	110120901	LOC110120901	-	-	-	14	-	VISTA enhancer hs592	biological-region	-	-	-	-	20201124	regulatory:enhancer
9606	110120902	LOC110120902	-	-	-	14	-	VISTA enhancer hs593	biological-region	-	-	-	-	20201124	regulatory:enhancer
9606	110120903	LOC110120903	-	-	-	10	-	VISTA enhancer hs595	biological-region	-	-	-	-	20201124	regulatory:enhancer
9606	110120904	LOC110120904	-	-	-	14	-	VISTA enhancer hs598	biological-region	-	-	-	-	20201124	regulatory:enhancer
9606	110120905	LOC110120905	-	-	-	15	-	VISTA enhancer hs599	biological-region	-	-	-	-	20201124	regulatory:enhancer
9606	110120906	LOC110120906	-	-	-	12	-	VISTA enhancer hs605	biological-region	-	-	-	-	20201124	regulatory:enhancer
9606	110120907	LOC110120907	-	-	-	12	-	VISTA enhancer hs607	biological-region	-	-	-	-	20201124	regulatory:enhancer
9606	110120908	LOC110120908	-	-	-	12	-	VISTA enhancer hs611	biological-region	-	-	-	-	20201124	regulatory:enhancer
9606	110120909	LOC110120909	-	-	-	13	-	VISTA enhancer hs619	biological-region	-	-	-	-	20201124	regulatory:enhancer
9606	110120910	LOC110120910	-	-	-	14	-	VISTA enhancer hs622	biological-region	-	-	-	-	20201124	regulatory:enhancer
9606	110120911	LOC110120911	-	-	-	15	-	VISTA enhancer hs623	biological-region	-	-	-	-	20201124	regulatory:enhancer
9606	110120912	LOC110120912	-	-	-	16	-	VISTA enhancer hs625	biological-region	-	-	-	-	20201124	regulatory:enhancer
9606	110120913	LOC110120913	-	-	-	17	-	VISTA enhancer hs627	biological-region	-	-	-	-	20201124	regulatory:enhancer
9606	110120914	LOC110120914	-	-	-	20	-	VISTA enhancer hs632	biological-region	-	-	-	-	20201124	regulatory:enhancer
9606	110120915	LOC110120915	-	-	-	18	-	VISTA enhancer hs634	biological-region	-	-	-	-	20201124	regulatory:enhancer
9606	110120916	LOC110120916	-	-	-	10	-	VISTA enhancer hs656	biological-region	-	-	-	-	20201124	regulatory:enhancer
9606	110120917	LOC110120917	-	-	-	15	-	VISTA enhancer hs660	biological-region	-	-	-	-	20201124	regulatory:enhancer
9606	110120918	LOC110120918	-	-	-	12	-	VISTA enhancer hs661	biological-region	-	-	-	-	20201124	regulatory:enhancer
9606	110120919	LOC110120919	-	-	-	10	-	VISTA enhancer hs672	biological-region	-	-	-	-	20201124	regulatory:enhancer
9606	110120920	LOC110120920	-	-	-	18	-	VISTA enhancer hs679	biological-region	-	-	-	-	20201124	regulatory:enhancer
9606	110120921	LOC110120921	-	-	-	20	-	VISTA enhancer hs688	biological-region	-	-	-	-	20201124	regulatory:enhancer
9606	110120922	LOC110120922	-	-	-	11	-	VISTA enhancer hs692	biological-region	-	-	-	-	20201124	regulatory:enhancer
9606	110120923	LOC110120923	-	-	-	17	-	VISTA enhancer hs697	biological-region	-	-	-	-	20201124	regulatory:enhancer
9606	110120924	LOC110120924	-	-	-	10	-	VISTA enhancer hs699	biological-region	-	-	-	-	20201124	regulatory:enhancer
9606	110120925	LOC110120925	-	-	-	14	-	VISTA enhancer hs704	biological-region	-	-	-	-	20201124	regulatory:enhancer
9606	110120926	LOC110120926	-	-	-	11	-	VISTA enhancer hs717	biological-region	-	-	-	-	20201124	regulatory:enhancer
9606	110120927	LOC110120927	-	-	-	19	-	VISTA enhancer hs721	biological-region	-	-	-	-	20201124	regulatory:enhancer
9606	110120928	LOC110120928	-	-	-	10	-	VISTA enhancer hs737	biological-region	-	-	-	-	20201124	regulatory:enhancer
9606	110120929	LOC110120929	-	-	-	10	-	VISTA enhancer hs748	biological-region	-	-	-	-	20201124	regulatory:enhancer
9606	110120930	LOC110120930	-	-	-	13	-	VISTA enhancer hs759	biological-region	-	-	-	-	20201124	regulatory:enhancer
9606	110120931	LOC110120931	-	-	-	18	-	VISTA enhancer hs775	biological-region	-	-	-	-	20201124	regulatory:enhancer
9606	110120932	LOC110120932	-	-	-	17	-	VISTA enhancer hs778	biological-region	-	-	-	-	20201124	regulatory:enhancer
9606	110120933	LOC110120933	-	-	-	13	-	VISTA enhancer hs796	biological-region	-	-	-	-	20201124	regulatory:enhancer
9606	110120934	LOC110120934	-	-	-	12	-	VISTA enhancer hs798	biological-region	-	-	-	-	20201124	regulatory:enhancer
9606	110120935	LOC110120935	-	-	-	18	-	VISTA enhancer hs824	biological-region	-	-	-	-	20201124	regulatory:enhancer
9606	110120936	LOC110120936	-	-	-	15	-	VISTA enhancer hs828	biological-region	-	-	-	-	20201124	regulatory:enhancer
9606	110120937	LOC110120937	-	-	-	15	-	VISTA enhancer hs830	biological-region	-	-	-	-	20201124	regulatory:enhancer
9606	110120938	LOC110120938	-	-	-	10	-	VISTA enhancer hs841	biological-region	-	-	-	-	20201124	regulatory:enhancer
9606	110120939	LOC110120939	-	-	-	16	-	VISTA enhancer hs848	biological-region	-	-	-	-	20201124	regulatory:enhancer
9606	110120940	LOC110120940	-	-	-	18	-	VISTA enhancer hs851	biological-region	-	-	-	-	20201124	regulatory:enhancer
9606	110120941	LOC110120941	-	-	-	11	-	VISTA enhancer hs855	biological-region	-	-	-	-	20201124	regulatory:enhancer
9606	110120942	LOC110120942	-	-	-	19	-	VISTA enhancer hs858	biological-region	-	-	-	-	20201124	regulatory:enhancer
9606	110120944	LOC110120944	-	-	-	11	-	VISTA enhancer hs872	biological-region	-	-	-	-	20201124	regulatory:enhancer
9606	110120945	LOC110120945	-	-	-	13	-	VISTA enhancer hs881	biological-region	-	-	-	-	20201124	regulatory:enhancer
9606	110120946	LOC110120946	-	-	-	13	-	VISTA enhancer hs882	biological-region	-	-	-	-	20201124	regulatory:enhancer
9606	110120947	LOC110120947	-	-	-	11	-	VISTA enhancer hs883	biological-region	-	-	-	-	20201124	regulatory:enhancer
9606	110120948	LOC110120948	-	-	-	12	-	VISTA enhancer hs895	biological-region	-	-	-	-	20201124	regulatory:enhancer
9606	110120949	LOC110120949	-	-	-	20	-	VISTA enhancer hs914	biological-region	-	-	-	-	20201124	regulatory:enhancer
9606	110120950	LOC110120950	-	-	-	13	-	VISTA enhancer hs915	biological-region	-	-	-	-	20201124	regulatory:enhancer
9606	110120951	LOC110120951	-	-	-	17	-	VISTA enhancer hs924	biological-region	-	-	-	-	20201124	regulatory:enhancer
9606	110120952	LOC110120952	-	-	-	10	-	VISTA enhancers hs935 and hs1032	biological-region	-	-	-	VISTA enhancer hs1032|VISTA enhancer hs935	20201124	regulatory:enhancer
9606	110120953	LOC110120953	-	-	-	18	-	VISTA enhancer hs947	biological-region	-	-	-	-	20201124	regulatory:enhancer
9606	110120954	LOC110120954	-	-	-	12	-	VISTA enhancer hs967	biological-region	-	-	-	-	20201124	regulatory:enhancer
9606	110120955	LOC110120955	-	-	-	12	-	VISTA enhancer hs980	biological-region	-	-	-	-	20201124	regulatory:enhancer
9606	110120956	LOC110120956	-	-	-	12	-	VISTA enhancer hs993	biological-region	-	-	-	-	20201124	regulatory:enhancer
9606	110120957	LOC110120957	-	-	-	12	-	VISTA enhancers hs998, hs1354 and hs1540	biological-region	-	-	-	VISTA enhancer hs1354|VISTA enhancer hs1540|VISTA enhancer hs998	20201124	regulatory:enhancer
9606	110120958	LOC110120958	-	-	-	1	-	VISTA enhancer hs1001	biological-region	-	-	-	-	20201124	regulatory:enhancer
9606	110120959	LOC110120959	-	-	-	1	-	VISTA enhancer hs1002	biological-region	-	-	-	-	20201124	regulatory:enhancer
9606	110120960	LOC110120960	-	-	-	9	-	VISTA enhancer hs1004	biological-region	-	-	-	-	20201124	regulatory:enhancer
9606	110120961	LOC110120961	-	-	-	7	-	VISTA enhancer hs1007	biological-region	-	-	-	-	20201124	regulatory:enhancer
9606	110120962	LOC110120962	-	-	-	9	-	VISTA enhancer hs1015	biological-region	-	-	-	-	20201124	regulatory:enhancer
9606	110120963	LOC110120963	-	-	-	9	-	VISTA enhancer hs1017	biological-region	-	-	-	-	20201124	regulatory:enhancer
9606	110120964	LOC110120964	-	-	-	7	-	VISTA enhancer hs1019	biological-region	-	-	-	-	20201124	regulatory:enhancer
9606	110120965	LOC110120965	-	-	-	5	-	VISTA enhancer hs1022	biological-region	-	-	-	-	20201124	regulatory:enhancer
9606	110120966	LOC110120966	-	-	-	5	-	VISTA enhancer hs1024	biological-region	-	-	-	-	20201124	regulatory:enhancer
9606	110120967	LOC110120967	-	-	-	2	-	VISTA enhancer hs1025	biological-region	-	-	-	-	20201124	regulatory:enhancer
9606	110120968	LOC110120968	-	-	-	9	-	VISTA enhancer hs1030	biological-region	-	-	-	-	20201124	regulatory:enhancer
9606	110120969	LOC110120969	-	-	-	1	-	VISTA enhancer hs1031	biological-region	-	-	-	-	20201124	regulatory:enhancer
9606	110120970	LOC110120970	-	-	-	6	-	VISTA enhancer hs1035	biological-region	-	-	-	-	20201124	regulatory:enhancer
9606	110120971	LOC110120971	-	-	-	5	-	VISTA enhancer hs1039	biological-region	-	-	-	-	20201124	regulatory:enhancer
9606	110120972	LOC110120972	-	-	-	9	-	VISTA enhancer hs1041	biological-region	-	-	-	-	20201124	regulatory:enhancer
9606	110120973	LOC110120973	-	-	-	3	-	VISTA enhancer hs1043	biological-region	-	-	-	-	20201124	regulatory:enhancer
9606	110120974	LOC110120974	-	-	-	5	-	VISTA enhancer hs1049	biological-region	-	-	-	-	20201124	regulatory:enhancer
9606	110120975	LOC110120975	-	-	-	4	-	VISTA enhancer hs1050	biological-region	-	-	-	-	20201124	regulatory:enhancer
9606	110120976	LOC110120976	-	-	-	6	-	VISTA enhancer hs1052	biological-region	-	-	-	-	20201124	regulatory:enhancer
9606	110120977	LOC110120977	-	-	-	5	-	VISTA enhancer hs1060	biological-region	-	-	-	-	20201124	regulatory:enhancer
9606	110120978	LOC110120978	-	-	-	2	-	VISTA enhancer hs1066	biological-region	-	-	-	-	20201124	regulatory:enhancer
9606	110120979	LOC110120979	-	-	-	2	-	VISTA enhancer hs1067	biological-region	-	-	-	-	20201124	regulatory:enhancer
9606	110120980	LOC110120980	-	-	-	2	-	VISTA enhancer hs1071	biological-region	-	-	-	-	20201124	regulatory:enhancer
9606	110120981	LOC110120981	-	-	-	9	-	VISTA enhancer hs1078	biological-region	-	-	-	-	20201124	regulatory:enhancer
9606	110120982	LOC110120982	-	-	-	5	-	VISTA enhancer hs1079	biological-region	-	-	-	-	20201124	regulatory:enhancer
9606	110120983	LOC110120983	-	-	-	7	-	VISTA enhancer hs1080	biological-region	-	-	-	-	20201124	regulatory:enhancer
9606	110120984	LOC110120984	-	-	-	6	-	VISTA enhancer hs1081	biological-region	-	-	-	-	20201124	regulatory:enhancer
9606	110120985	LOC110120985	-	-	-	6	-	VISTA enhancer hs1085	biological-region	-	-	-	-	20201124	regulatory:enhancer
9606	110120986	LOC110120986	-	-	-	3	-	VISTA enhancer hs1092	biological-region	-	-	-	-	20201124	regulatory:enhancer
9606	110120987	LOC110120987	-	-	-	2	-	VISTA enhancer hs1093	biological-region	-	-	-	-	20201124	regulatory:enhancer
9606	110120988	LOC110120988	-	-	-	6	-	VISTA enhancer hs1100	biological-region	-	-	-	-	20201124	regulatory:enhancer
9606	110120989	LOC110120989	-	-	-	9	-	VISTA enhancer hs1102	biological-region	-	-	-	-	20201124	regulatory:enhancer
9606	110120990	LOC110120990	-	-	-	1	-	VISTA enhancer hs1107	biological-region	-	-	-	-	20201124	regulatory:enhancer
9606	110120991	LOC110120991	-	-	-	5	-	VISTA enhancer hs1109	biological-region	-	-	-	-	20201124	regulatory:enhancer
9606	110120992	LOC110120992	-	-	-	2	-	VISTA enhancer hs1112	biological-region	-	-	-	-	20201124	regulatory:enhancer
9606	110120993	LOC110120993	-	-	-	3	-	VISTA enhancer hs1115	biological-region	-	-	-	-	20201124	regulatory:enhancer
9606	110120994	LOC110120994	-	-	-	3	-	VISTA enhancer hs1116	biological-region	-	-	-	-	20201124	regulatory:enhancer
9606	110120995	LOC110120995	-	-	-	5	-	VISTA enhancer hs1117	biological-region	-	-	-	-	20201124	regulatory:enhancer
9606	110120996	LOC110120996	-	-	-	9	-	VISTA enhancer hs1118	biological-region	-	-	-	-	20201124	regulatory:enhancer
9606	110120997	LOC110120997	-	-	-	2	-	VISTA enhancer hs1119	biological-region	-	-	-	-	20201124	regulatory:enhancer
9606	110120998	LOC110120998	-	-	-	5	-	VISTA enhancer hs1123	biological-region	-	-	-	-	20201124	regulatory:enhancer
9606	110120999	LOC110120999	-	-	-	6	-	VISTA enhancer hs1128	biological-region	-	-	-	-	20201124	regulatory:enhancer
9606	110121000	LOC110121000	-	-	-	5	-	VISTA enhancer hs1130	biological-region	-	-	-	-	20201124	regulatory:enhancer
9606	110121001	LOC110121001	-	-	-	2	-	VISTA enhancer hs1131	biological-region	-	-	-	-	20201124	regulatory:enhancer
9606	110121002	LOC110121002	-	-	-	1	-	VISTA enhancer hs1139	biological-region	-	-	-	-	20201124	regulatory:enhancer
9606	110121003	LOC110121003	-	-	-	2	-	VISTA enhancer hs1142	biological-region	-	-	-	-	20201124	regulatory:enhancer
9606	110121004	LOC110121004	-	-	-	1	-	VISTA enhancer hs1144	biological-region	-	-	-	-	20201124	regulatory:enhancer
9606	110121005	LOC110121005	-	-	-	2	-	VISTA enhancer hs1147	biological-region	-	-	-	-	20201124	regulatory:enhancer
9606	110121006	LOC110121006	-	-	-	7	-	VISTA enhancer hs1148	biological-region	-	-	-	-	20201124	regulatory:enhancer
9606	110121007	LOC110121007	-	-	-	3	-	VISTA enhancer hs1149	biological-region	-	-	-	-	20201124	regulatory:enhancer
9606	110121008	LOC110121008	-	-	-	2	-	VISTA enhancer hs1152	biological-region	-	-	-	-	20201124	regulatory:enhancer
9606	110121009	LOC110121009	-	-	-	5	-	VISTA enhancer hs1153	biological-region	-	-	-	-	20201124	regulatory:enhancer
9606	110121010	LOC110121010	-	-	-	1	-	VISTA enhancer hs1161	biological-region	-	-	-	-	20201124	regulatory:enhancer
9606	110121011	LOC110121011	-	-	-	9	-	VISTA enhancer hs1163	biological-region	-	-	-	-	20201124	regulatory:enhancer
9606	110121012	LOC110121012	-	-	-	5	-	VISTA enhancer hs1170	biological-region	-	-	-	-	20201124	regulatory:enhancer
9606	110121013	LOC110121013	-	-	-	5	-	VISTA enhancer hs1172	biological-region	-	-	-	-	20201124	regulatory:enhancer
9606	110121014	LOC110121014	-	-	-	3	-	VISTA enhancer hs1173	biological-region	-	-	-	-	20201124	regulatory:enhancer
9606	110121015	LOC110121015	-	-	-	2	-	VISTA enhancer hs1174	biological-region	-	-	-	-	20201124	regulatory:enhancer
9606	110121016	LOC110121016	-	-	-	6	-	VISTA enhancer hs1175	biological-region	-	-	-	-	20201124	regulatory:enhancer
9606	110121017	LOC110121017	-	-	-	2	-	VISTA enhancer hs1177	biological-region	-	-	-	-	20201124	regulatory:enhancer
9606	110121018	LOC110121018	-	-	-	2	-	VISTA enhancer hs1181	biological-region	-	-	-	-	20201124	regulatory:enhancer
9606	110121019	LOC110121019	-	-	-	1	-	VISTA enhancer hs1185	biological-region	-	-	-	-	20201124	regulatory:enhancer
9606	110121020	LOC110121020	-	-	-	5	-	VISTA enhancer hs1187	biological-region	-	-	-	-	20201124	regulatory:enhancer
9606	110121021	LOC110121021	-	-	-	1	-	VISTA enhancer hs1191	biological-region	-	-	-	-	20201124	regulatory:enhancer
9606	110121022	LOC110121022	-	-	-	7	-	VISTA enhancer hs1192	biological-region	-	-	-	-	20201124	regulatory:enhancer
9606	110121023	LOC110121023	-	-	-	1	-	VISTA enhancer hs1198	biological-region	-	-	-	-	20201124	regulatory:enhancer
9606	110121024	LOC110121024	-	-	-	2	-	VISTA enhancer hs1199	biological-region	-	-	-	-	20201124	regulatory:enhancer
9606	110121025	LOC110121025	-	-	-	1	-	VISTA enhancer hs1202	biological-region	-	-	-	-	20201124	regulatory:enhancer
9606	110121026	LOC110121026	-	-	-	3	-	VISTA enhancer hs1203	biological-region	-	-	-	-	20201124	regulatory:enhancer
9606	110121027	LOC110121027	-	-	-	5	-	VISTA enhancer hs1208	biological-region	-	-	-	-	20201124	regulatory:enhancer
9606	110121028	HCNR617	-	-	-	2	-	HCNR617 enhancer in MEIS1	biological-region	-	-	-	E8 enhancer in MEIS1|VISTA enhancer hs1210	20201124	regulatory:enhancer
9606	110121029	LOC110121029	-	-	-	2	-	VISTA enhancer hs1212	biological-region	-	-	-	-	20201124	regulatory:enhancer
9606	110121030	LOC110121030	-	-	-	7	-	VISTA enhancer hs1213	biological-region	-	-	-	-	20201124	regulatory:enhancer
9606	110121031	LOC110121031	-	-	-	1	-	VISTA enhancer hs1217	biological-region	-	-	-	-	20201124	regulatory:enhancer
9606	110121032	LOC110121032	-	-	-	6	-	VISTA enhancer hs1220	biological-region	-	-	-	-	20201124	regulatory:enhancer
9606	110121033	LOC110121033	-	-	-	3	-	VISTA enhancer hs1224	biological-region	-	-	-	-	20201124	regulatory:enhancer
9606	110121034	LOC110121034	-	-	-	7	-	VISTA enhancer hs1226	biological-region	-	-	-	-	20201124	regulatory:enhancer
9606	110121035	LOC110121035	-	-	-	5	-	VISTA enhancer hs1227	biological-region	-	-	-	-	20201124	regulatory:enhancer
9606	110121036	LOC110121036	-	-	-	6	-	VISTA enhancer hs1233	biological-region	-	-	-	-	20201124	regulatory:enhancer
9606	110121037	LOC110121037	-	-	-	1	-	VISTA enhancer hs1235	biological-region	-	-	-	-	20201124	regulatory:enhancer
9606	110121038	LOC110121038	-	-	-	8	-	VISTA enhancer hs1239	biological-region	-	-	-	-	20201124	regulatory:enhancer
9606	110121039	LOC110121039	-	-	-	2	-	VISTA enhancer hs1244	biological-region	-	-	-	-	20201124	regulatory:enhancer
9606	110121041	LOC110121041	-	-	-	5	-	VISTA enhancer hs1256	biological-region	-	-	-	-	20201124	regulatory:enhancer
9606	110121042	LOC110121042	-	-	-	1	-	VISTA enhancer hs1257	biological-region	-	-	-	-	20201124	regulatory:enhancer
9606	110121043	LOC110121043	-	-	-	9	-	VISTA enhancer hs1258	biological-region	-	-	-	-	20201124	regulatory:enhancer
9606	110121044	LOC110121044	-	-	-	7	-	VISTA enhancer hs1268	biological-region	-	-	-	-	20201124	regulatory:enhancer
9606	110121045	LOC110121045	-	-	-	2	-	VISTA enhancer hs1273	biological-region	-	-	-	-	20201124	regulatory:enhancer
9606	110121046	LOC110121046	-	-	-	6	-	VISTA enhancer hs1302	biological-region	-	-	-	-	20201124	regulatory:enhancer
9606	110121047	LOC110121047	-	-	-	2	-	VISTA enhancer hs1303	biological-region	-	-	-	-	20201124	regulatory:enhancer
9606	110121048	LOC110121048	-	-	-	8	-	VISTA enhancer hs1305	biological-region	-	-	-	-	20201124	regulatory:enhancer
9606	110121049	LOC110121049	-	-	-	7	-	VISTA enhancer hs1308	biological-region	-	-	-	-	20201124	regulatory:enhancer
9606	110121050	LOC110121050	-	-	-	1	-	VISTA enhancer hs1309	biological-region	-	-	-	-	20201124	regulatory:enhancer
9606	110121051	LOC110121051	-	-	-	6	-	VISTA enhancer hs1310	biological-region	-	-	-	-	20201124	regulatory:enhancer
9606	110121052	LOC110121052	-	-	-	6	-	VISTA enhancer hs1315	biological-region	-	-	-	-	20201124	regulatory:enhancer
9606	110121053	LOC110121053	-	-	-	3	-	VISTA enhancer hs1316	biological-region	-	-	-	-	20201124	regulatory:enhancer
9606	110121054	LOC110121054	-	-	-	8	-	VISTA enhancer hs1318	biological-region	-	-	-	-	20201124	regulatory:enhancer
9606	110121055	LOC110121055	-	-	-	5	-	VISTA enhancer hs1321	biological-region	-	-	-	-	20201124	regulatory:enhancer
9606	110121056	LOC110121056	-	-	-	1	-	VISTA enhancer hs1322	biological-region	-	-	-	-	20201124	regulatory:enhancer
9606	110121057	LOC110121057	-	-	-	1	-	VISTA enhancer hs1324	biological-region	-	-	-	-	20201124	regulatory:enhancer
9606	110121058	LOC110121058	-	-	-	7	-	VISTA enhancer hs1325	biological-region	-	-	-	-	20201124	regulatory:enhancer
9606	110121059	LOC110121059	-	-	-	8	-	VISTA enhancer hs1326	biological-region	-	-	-	-	20201124	regulatory:enhancer
9606	110121060	LOC110121060	-	-	-	5	-	VISTA enhancer hs1327	biological-region	-	-	-	-	20201124	regulatory:enhancer
9606	110121061	LOC110121061	-	-	-	9	-	VISTA enhancer hs1328	biological-region	-	-	-	-	20201124	regulatory:enhancer
9606	110121062	LOC110121062	-	-	-	8	-	VISTA enhancer hs1329	biological-region	-	-	-	-	20201124	regulatory:enhancer
9606	110121063	LOC110121063	-	-	-	1	-	VISTA enhancer hs1331	biological-region	-	-	-	-	20201124	regulatory:enhancer
9606	110121064	LOC110121064	-	-	-	3	-	VISTA enhancer hs1332	biological-region	-	-	-	-	20201124	regulatory:enhancer
9606	110121065	LOC110121065	-	-	-	6	-	VISTA enhancer hs1335	biological-region	-	-	-	-	20201124	regulatory:enhancer
9606	110121066	LOC110121066	-	-	-	7	-	VISTA enhancer hs1336	biological-region	-	-	-	-	20201124	regulatory:enhancer
9606	110121067	LOC110121067	-	-	-	9	-	VISTA enhancer hs1339	biological-region	-	-	-	-	20201124	regulatory:enhancer
9606	110121068	LOC110121068	-	-	-	6	-	VISTA enhancer hs1340	biological-region	-	-	-	-	20201124	regulatory:enhancer
9606	110121069	LOC110121069	-	-	-	3	-	VISTA enhancer hs1344	biological-region	-	-	-	-	20201124	regulatory:enhancer
9606	110121070	LOC110121070	-	-	-	5	-	VISTA enhancer hs1345	biological-region	-	-	-	-	20201124	regulatory:enhancer
9606	110121071	LOC110121071	-	-	-	2	-	VISTA enhancer hs1348	biological-region	-	-	-	-	20201124	regulatory:enhancer
9606	110121072	LOC110121072	-	-	-	9	-	VISTA enhancer hs1350	biological-region	-	-	-	-	20201124	regulatory:enhancer
9606	110121073	LOC110121073	-	-	-	6	-	VISTA enhancer hs1351	biological-region	-	-	-	-	20201124	regulatory:enhancer
9606	110121074	LOC110121074	-	-	-	6	-	VISTA enhancer hs1352	biological-region	-	-	-	-	20201124	regulatory:enhancer
9606	110121075	LOC110121075	-	-	-	6	-	VISTA enhancer hs1358	biological-region	-	-	-	Sharpr-MPRA regulatory region 2130	20201124	regulatory:enhancer
9606	110121076	LOC110121076	-	-	-	9	-	VISTA enhancer hs1359	biological-region	-	-	-	-	20201124	regulatory:enhancer
9606	110121077	LOC110121077	-	-	-	9	-	VISTA enhancer hs1360	biological-region	-	-	-	-	20201124	regulatory:enhancer
9606	110121078	LOC110121078	-	-	-	4	-	VISTA enhancer hs1361	biological-region	-	-	-	-	20201124	regulatory:enhancer
9606	110121079	LOC110121079	-	-	-	8	-	VISTA enhancer hs1364	biological-region	-	-	-	-	20201124	regulatory:enhancer
9606	110121080	LOC110121080	-	-	-	6	-	VISTA enhancer hs1366	biological-region	-	-	-	-	20201124	regulatory:enhancer
9606	110121081	LOC110121081	-	-	-	1	-	VISTA enhancer hs1368	biological-region	-	-	-	-	20201124	regulatory:enhancer
9606	110121082	LOC110121082	-	-	-	5	-	VISTA enhancer hs1371	biological-region	-	-	-	-	20201124	regulatory:enhancer
9606	110121083	LOC110121083	-	-	-	4	-	VISTA enhancer hs1374	biological-region	-	-	-	-	20201124	regulatory:enhancer
9606	110121084	LOC110121084	-	-	-	5	-	VISTA enhancer hs1375	biological-region	-	-	-	-	20201124	regulatory:enhancer
9606	110121085	LOC110121085	-	-	-	2	-	VISTA enhancer hs1385	biological-region	-	-	-	-	20201124	regulatory:enhancer
9606	110121086	LOC110121086	-	-	-	2	-	VISTA enhancer hs1386	biological-region	-	-	-	-	20201124	regulatory:enhancer
9606	110121087	LOC110121087	-	-	-	3	-	VISTA enhancer hs1387	biological-region	-	-	-	-	20201124	regulatory:enhancer
9606	110121088	LOC110121088	-	-	-	1	-	VISTA enhancer hs1388	biological-region	-	-	-	-	20201124	regulatory:enhancer
9606	110121089	LOC110121089	-	-	-	4	-	VISTA enhancer hs1389	biological-region	-	-	-	-	20201124	regulatory:enhancer
9606	110121090	LOC110121090	-	-	-	9	-	VISTA enhancer hs1390	biological-region	-	-	-	-	20201124	regulatory:enhancer
9606	110121091	LOC110121091	-	-	-	6	-	VISTA enhancer hs1391	biological-region	-	-	-	-	20201124	regulatory:enhancer
9606	110121092	LOC110121092	-	-	-	3	-	VISTA enhancer hs1413	biological-region	-	-	-	-	20201124	regulatory:enhancer
9606	110121093	LOC110121093	-	-	-	9	-	VISTA enhancer hs1417	biological-region	-	-	-	-	20201124	regulatory:enhancer
9606	110121094	LOC110121094	-	-	-	7	-	VISTA enhancer hs1418	biological-region	-	-	-	-	20201124	regulatory:enhancer
9606	110121096	LOC110121096	-	-	-	8	-	VISTA enhancer hs1422	biological-region	-	-	-	-	20201124	regulatory:enhancer
9606	110121097	LOC110121097	-	-	-	7	-	VISTA enhancer hs1425	biological-region	-	-	-	-	20201124	regulatory:enhancer
9606	110121098	LOC110121098	-	-	-	1	-	VISTA enhancer hs1428	biological-region	-	-	-	-	20201124	regulatory:enhancer
9606	110121099	LOC110121099	-	-	-	7	-	VISTA enhancer hs1430	biological-region	-	-	-	-	20201124	regulatory:enhancer
9606	110121100	LOC110121100	-	-	-	8	-	VISTA enhancer hs1431	biological-region	-	-	-	-	20201124	regulatory:enhancer
9606	110121101	LOC110121101	-	-	-	5	-	VISTA enhancer hs1432	biological-region	-	-	-	-	20201124	regulatory:enhancer
9606	110121102	LOC110121102	-	-	-	3	-	VISTA enhancer hs1433	biological-region	-	-	-	-	20201124	regulatory:enhancer
9606	110121103	LOC110121103	-	-	-	3	-	VISTA enhancer hs1436	biological-region	-	-	-	-	20201124	regulatory:enhancer
9606	110121104	LOC110121104	-	-	-	4	-	VISTA enhancer hs1438	biological-region	-	-	-	-	20201124	regulatory:enhancer
9606	110121105	LOC110121105	-	-	-	1	-	VISTA enhancer hs1442	biological-region	-	-	-	-	20201124	regulatory:enhancer
9606	110121106	LOC110121106	-	-	-	9	-	VISTA enhancer hs1447	biological-region	-	-	-	-	20201124	regulatory:enhancer
9606	110121107	LOC110121107	-	-	-	5	-	VISTA enhancer hs1449	biological-region	-	-	-	-	20201124	regulatory:enhancer
9606	110121108	LOC110121108	-	-	-	1	-	VISTA enhancer hs1450	biological-region	-	-	-	-	20201124	regulatory:enhancer
9606	110121109	LOC110121109	-	-	-	6	-	VISTA enhancer hs1452	biological-region	-	-	-	-	20201124	regulatory:enhancer
9606	110121110	LOC110121110	-	-	-	3	-	VISTA enhancer hs1453	biological-region	-	-	-	-	20201124	regulatory:enhancer
9606	110121111	LOC110121111	-	-	-	4	-	VISTA enhancer hs1460	biological-region	-	-	-	-	20201124	regulatory:enhancer
9606	110121112	LOC110121112	-	-	-	6	-	VISTA enhancer hs1461	biological-region	-	-	-	-	20201124	regulatory:enhancer
9606	110121113	LOC110121113	-	-	-	3	-	VISTA enhancer hs1462	biological-region	-	-	-	-	20201124	regulatory:enhancer
9606	110121114	LOC110121114	-	-	-	9	-	VISTA enhancer hs1463	biological-region	-	-	-	-	20201124	regulatory:enhancer
9606	110121115	LOC110121115	-	-	-	7	-	VISTA enhancer hs1465	biological-region	-	-	-	-	20201124	regulatory:enhancer
9606	110121116	LOC110121116	-	-	-	3	-	VISTA enhancer hs1469	biological-region	-	-	-	-	20201124	regulatory:enhancer
9606	110121117	LOC110121117	-	-	-	3	-	VISTA enhancer hs1472	biological-region	-	-	-	-	20201124	regulatory:enhancer
9606	110121118	LOC110121118	-	-	-	5	-	VISTA enhancer hs1473	biological-region	-	-	-	-	20201124	regulatory:enhancer
9606	110121119	LOC110121119	-	-	-	3	3p	VISTA enhancer hs1475	biological-region	-	-	-	HNF4 activator MPRA enhancer 273|HNF4 motif-containing MPRA enhancer 273|massively parallel reporter assay enhancer 273	20201124	regulatory:enhancer|regulatory:transcriptional_cis_regulatory_region
9606	110121120	LOC110121120	-	-	-	2	-	VISTA enhancer hs1477	biological-region	-	-	-	-	20201124	regulatory:enhancer
9606	110121121	LOC110121121	-	-	-	2	-	VISTA enhancer hs1479	biological-region	-	-	-	-	20201124	regulatory:enhancer
9606	110121122	LOC110121122	-	-	-	2	-	VISTA enhancer hs1480	biological-region	-	-	-	-	20201124	regulatory:enhancer
9606	110121123	LOC110121123	-	-	-	8	-	VISTA enhancer hs1482	biological-region	-	-	-	-	20201124	regulatory:enhancer
9606	110121124	LOC110121124	-	-	-	1	-	VISTA enhancer hs1484	biological-region	-	-	-	-	20201124	regulatory:enhancer
9606	110121125	LOC110121125	-	-	-	1	-	VISTA enhancer hs1485	biological-region	-	-	-	-	20201124	regulatory:enhancer
9606	110121126	LOC110121126	-	-	-	1	-	VISTA enhancer hs1487	biological-region	-	-	-	-	20201124	regulatory:enhancer
9606	110121127	LOC110121127	-	-	-	2	-	VISTA enhancer hs1496	biological-region	-	-	-	-	20201124	regulatory:enhancer
9606	110121128	LOC110121128	-	-	-	2	-	VISTA enhancer hs1507	biological-region	-	-	-	-	20201124	regulatory:enhancer
9606	110121129	LOC110121129	-	-	-	4	-	VISTA enhancer hs1525	biological-region	-	-	-	-	20201124	regulatory:enhancer
9606	110121130	LOC110121130	-	-	-	2	-	VISTA enhancer hs1526	biological-region	-	-	-	-	20201124	regulatory:enhancer
9606	110121131	LOC110121131	-	-	-	2	-	VISTA enhancer hs1527	biological-region	-	-	-	-	20201124	regulatory:enhancer
9606	110121132	LOC110121132	-	-	-	2	-	VISTA enhancer hs1529	biological-region	-	-	-	-	20201124	regulatory:enhancer
9606	110121133	LOC110121133	-	-	-	9	-	VISTA enhancer hs1530	biological-region	-	-	-	-	20201124	regulatory:enhancer
9606	110121134	LOC110121134	-	-	-	6	-	VISTA enhancer hs1533	biological-region	-	-	-	-	20201124	regulatory:enhancer
9606	110121135	LOC110121135	-	-	-	2	-	VISTA enhancer hs1534	biological-region	-	-	-	-	20201124	regulatory:enhancer
9606	110121136	LOC110121136	-	-	-	2	-	VISTA enhancer hs1535	biological-region	-	-	-	-	20201124	regulatory:enhancer
9606	110121137	LOC110121137	-	-	-	3	-	VISTA enhancer hs1543	biological-region	-	-	-	-	20201124	regulatory:enhancer
9606	110121138	LOC110121138	-	-	-	4	-	VISTA enhancer hs1545	biological-region	-	-	-	-	20201124	regulatory:enhancer
9606	110121139	LOC110121139	-	-	-	1	-	VISTA enhancer hs1546	biological-region	-	-	-	-	20201124	regulatory:enhancer
9606	110121140	LOC110121140	-	-	-	2	-	VISTA enhancer hs1553	biological-region	-	-	-	-	20201124	regulatory:enhancer
9606	110121141	LOC110121141	-	-	-	2	-	VISTA enhancer hs1554	biological-region	-	-	-	-	20201124	regulatory:enhancer
9606	110121142	LOC110121142	-	-	-	2	-	VISTA enhancer hs1555	biological-region	-	-	-	-	20201124	regulatory:enhancer
9606	110121143	LOC110121143	-	-	-	3	-	VISTA enhancer hs1557	biological-region	-	-	-	-	20201124	regulatory:enhancer
9606	110121144	LOC110121144	-	-	-	3	-	VISTA enhancer hs1563	biological-region	-	-	-	-	20201124	regulatory:enhancer
9606	110121145	LOC110121145	-	-	-	6	-	VISTA enhancer hs1564	biological-region	-	-	-	-	20201124	regulatory:enhancer
9606	110121146	LOC110121146	-	-	-	3	-	VISTA enhancer hs1573	biological-region	-	-	-	-	20201124	regulatory:enhancer
9606	110121147	LOC110121147	-	-	-	5	-	VISTA enhancer hs1577	biological-region	-	-	-	-	20201124	regulatory:enhancer
9606	110121148	LOC110121148	-	-	-	2	-	VISTA enhancer hs1578	biological-region	-	-	-	-	20201124	regulatory:enhancer
9606	110121149	LOC110121149	-	-	-	2	-	VISTA enhancer hs1581	biological-region	-	-	-	-	20201124	regulatory:enhancer
9606	110121150	LOC110121150	-	-	-	4	-	VISTA enhancer hs1582	biological-region	-	-	-	-	20201124	regulatory:enhancer
9606	110121151	LOC110121151	-	-	-	9	-	VISTA enhancer hs1585	biological-region	-	-	-	-	20201124	regulatory:enhancer
9606	110121152	LOC110121152	-	-	-	7	-	VISTA enhancer hs1586	biological-region	-	-	-	-	20201124	regulatory:enhancer
9606	110121153	LOC110121153	-	-	-	9	-	VISTA enhancer hs1596	biological-region	-	-	-	-	20201124	regulatory:enhancer
9606	110121154	LOC110121154	-	-	-	9	-	VISTA enhancers hs1597 and hs1717	biological-region	-	-	-	VISTA enhancer hs1597|VISTA enhancer hs1717	20201124	regulatory:enhancer
9606	110121155	LOC110121155	-	-	-	8	-	VISTA enhancer hs1599	biological-region	-	-	-	-	20201124	regulatory:enhancer
9606	110121156	LOC110121156	-	-	-	7	-	VISTA enhancer hs1600	biological-region	-	-	-	-	20201124	regulatory:enhancer
9606	110121157	LOC110121157	-	-	-	8	-	VISTA enhancer hs1601	biological-region	-	-	-	-	20201124	regulatory:enhancer
9606	110121158	LOC110121158	-	-	-	7	-	VISTA enhancer hs1604	biological-region	-	-	-	-	20201124	regulatory:enhancer
9606	110121159	LOC110121159	-	-	-	4	-	VISTA enhancer hs1614	biological-region	-	-	-	-	20201124	regulatory:enhancer
9606	110121160	LOC110121160	-	-	-	1	-	VISTA enhancer hs1615	biological-region	-	-	-	-	20201124	regulatory:enhancer
9606	110121161	LOC110121161	-	-	-	1	-	VISTA enhancer hs1622	biological-region	-	-	-	-	20201124	regulatory:enhancer
9606	110121162	LOC110121162	-	-	-	7	-	VISTA enhancer hs1623	biological-region	-	-	-	-	20201124	regulatory:enhancer
9606	110121163	LOC110121163	-	-	-	9	-	VISTA enhancer hs1625	biological-region	-	-	-	-	20201124	regulatory:enhancer
9606	110121164	LOC110121164	-	-	-	7	-	VISTA enhancer hs1626	biological-region	-	-	-	-	20201124	regulatory:enhancer
9606	110121165	LOC110121165	-	-	-	7	-	VISTA enhancer hs1627	biological-region	-	-	-	-	20201124	regulatory:enhancer
9606	110121166	LOC110121166	-	-	-	7	-	VISTA enhancer hs1628	biological-region	-	-	-	-	20201124	regulatory:enhancer
9606	110121167	LOC110121167	-	-	-	7	-	VISTA enhancer hs1631	biological-region	-	-	-	-	20201124	regulatory:enhancer
9606	110121168	LOC110121168	-	-	-	7	-	VISTA enhancer hs1633	biological-region	-	-	-	-	20201124	regulatory:enhancer
9606	110121169	LOC110121169	-	-	-	2	-	VISTA enhancer hs1635	biological-region	-	-	-	-	20201124	regulatory:enhancer
9606	110121170	LOC110121170	-	-	-	5	-	VISTA enhancer hs1638	biological-region	-	-	-	-	20201124	regulatory:enhancer
9606	110121171	LOC110121171	-	-	-	5	-	VISTA enhancer hs1640	biological-region	-	-	-	-	20201124	regulatory:enhancer
9606	110121172	LOC110121172	-	-	-	7	-	VISTA enhancer hs1642	biological-region	-	-	-	-	20201124	regulatory:enhancer
9606	110121173	LOC110121173	-	-	-	5	-	VISTA enhancer hs1643	biological-region	-	-	-	-	20201124	regulatory:enhancer
9606	110121174	LOC110121174	-	-	-	6	-	VISTA enhancer hs1644	biological-region	-	-	-	-	20201124	regulatory:enhancer
9606	110121175	LOC110121175	-	-	-	3	-	VISTA enhancer hs1648	biological-region	-	-	-	-	20201124	regulatory:enhancer
9606	110121176	LOC110121176	-	-	-	5	-	VISTA enhancer hs1649	biological-region	-	-	-	-	20201124	regulatory:enhancer
9606	110121177	LOC110121177	-	-	-	4	-	VISTA enhancer hs1651	biological-region	-	-	-	-	20201124	regulatory:enhancer
9606	110121178	LOC110121178	-	-	-	2	-	VISTA enhancer hs1652	biological-region	-	-	-	-	20201124	regulatory:enhancer
9606	110121179	LOC110121179	-	-	-	8	-	VISTA enhancer hs1658	biological-region	-	-	-	-	20201124	regulatory:enhancer
9606	110121180	LOC110121180	-	-	-	7	-	VISTA enhancer hs1659	biological-region	-	-	-	-	20201124	regulatory:enhancer
9606	110121181	LOC110121181	-	-	-	7	-	VISTA enhancer hs1660	biological-region	-	-	-	-	20201124	regulatory:enhancer
9606	110121182	LOC110121182	-	-	-	8	-	VISTA enhancer hs1665	biological-region	-	-	-	-	20201124	regulatory:enhancer
9606	110121183	LOC110121183	-	-	-	4	-	VISTA enhancer hs1668	biological-region	-	-	-	-	20201124	regulatory:enhancer
9606	110121184	LOC110121184	-	-	-	1	-	VISTA enhancer hs1672	biological-region	-	-	-	-	20201124	regulatory:enhancer
9606	110121185	LOC110121185	-	-	-	7	-	VISTA enhancer hs1677	biological-region	-	-	-	-	20201124	regulatory:enhancer
9606	110121186	LOC110121186	-	-	-	8	-	VISTA enhancer hs1681	biological-region	-	-	-	-	20201124	regulatory:enhancer
9606	110121187	LOC110121187	-	-	-	3	-	VISTA enhancer hs1685	biological-region	-	-	-	-	20201124	regulatory:enhancer
9606	110121188	LOC110121188	-	-	-	6	-	VISTA enhancer hs1690	biological-region	-	-	-	-	20201124	regulatory:enhancer
9606	110121190	LOC110121190	-	-	-	4	-	VISTA enhancer hs1707	biological-region	-	-	-	-	20201124	regulatory:enhancer
9606	110121191	LOC110121191	-	-	-	8	-	VISTA enhancer hs1709	biological-region	-	-	-	-	20201124	regulatory:enhancer
9606	110121192	LOC110121192	-	-	-	8	-	VISTA enhancer hs1715	biological-region	-	-	-	-	20201124	regulatory:enhancer
9606	110121194	LOC110121194	-	-	-	5	-	VISTA enhancer hs1734	biological-region	-	-	-	-	20201124	regulatory:enhancer
9606	110121195	LOC110121195	-	-	-	6	-	VISTA enhancer hs1738	biological-region	-	-	-	-	20201124	regulatory:enhancer
9606	110121196	LOC110121196	-	-	-	8	-	VISTA enhancer hs1741	biological-region	-	-	-	-	20201124	regulatory:enhancer
9606	110121197	LOC110121197	-	-	-	9	-	VISTA enhancer hs1743	biological-region	-	-	-	-	20201124	regulatory:enhancer
9606	110121198	LOC110121198	-	-	-	X	-	VISTA enhancer hs1745	biological-region	-	-	-	-	20201124	regulatory:enhancer
9606	110121199	LOC110121199	-	-	-	X	-	VISTA enhancer hs1746	biological-region	-	-	-	-	20201124	regulatory:enhancer
9606	110121200	LOC110121200	-	-	-	3	-	VISTA enhancer hs1747	biological-region	-	-	-	-	20201124	regulatory:enhancer
9606	110121201	LOC110121201	-	-	-	2	-	VISTA enhancer hs1750	biological-region	-	-	-	-	20201124	regulatory:enhancer
9606	110121202	LOC110121202	-	-	-	5	-	VISTA enhancer hs1752	biological-region	-	-	-	-	20201124	regulatory:enhancer
9606	110121203	LOC110121203	-	-	-	7	-	VISTA enhancer hs1753	biological-region	-	-	-	-	20201124	regulatory:enhancer
9606	110121204	LOC110121204	-	-	-	2	-	VISTA enhancer hs1764	biological-region	-	-	-	-	20201124	regulatory:enhancer
9606	110121205	LOC110121205	-	-	-	1	-	VISTA enhancer hs1766	biological-region	-	-	-	-	20201124	regulatory:enhancer
9606	110121207	LOC110121207	-	-	-	7	-	VISTA enhancer hs1798	biological-region	-	-	-	-	20201124	regulatory:enhancer
9606	110121208	LOC110121208	-	-	-	8	-	VISTA enhancer hs1800	biological-region	-	-	-	-	20201124	regulatory:enhancer
9606	110121209	LOC110121209	-	-	-	2	2q	VISTA enhancer hs1802	biological-region	-	-	-	CRISPRi-validated cis-regulatory element chr2.4993	20201124	regulatory:enhancer|regulatory:transcriptional_cis_regulatory_region
9606	110121210	LOC110121210	-	-	-	7	-	VISTA enhancer hs1809	biological-region	-	-	-	-	20201124	regulatory:enhancer
9606	110121211	LOC110121211	-	-	-	5	-	VISTA enhancer hs1828	biological-region	-	-	-	-	20201124	regulatory:enhancer
9606	110121212	LOC110121212	-	-	-	7	-	VISTA enhancer hs1831	biological-region	-	-	-	-	20201124	regulatory:enhancer
9606	110121213	LOC110121213	-	-	-	1	-	VISTA enhancer hs1833	biological-region	-	-	-	-	20201124	regulatory:enhancer
9606	110121214	LOC110121214	-	-	-	1	-	VISTA enhancer hs1857	biological-region	-	-	-	GATA activator MPRA enhancer 86|GATA motif-containing MPRA enhancer 86|massively parallel reporter assay enhancer 86	20201124	regulatory:enhancer|regulatory:transcriptional_cis_regulatory_region
9606	110121215	LOC110121215	-	-	-	1	-	VISTA enhancer hs1862	biological-region	-	-	-	-	20201124	regulatory:enhancer
9606	110121216	LOC110121216	-	-	-	2	-	VISTA enhancer hs1867	biological-region	-	-	-	-	20201124	regulatory:enhancer
9606	110121217	LOC110121217	-	-	-	8	-	VISTA enhancer hs1877	biological-region	-	-	-	-	20201124	regulatory:enhancer
9606	110121218	LOC110121218	-	-	-	8	-	VISTA enhancer hs1882	biological-region	-	-	-	-	20201124	regulatory:enhancer
9606	110121220	LOC110121220	-	-	-	6	-	VISTA enhancer hs1887	biological-region	-	-	-	-	20201124	regulatory:enhancer
9606	110121221	LOC110121221	-	-	-	1	-	VISTA enhancer hs1891	biological-region	-	-	-	-	20201124	regulatory:enhancer
9606	110121222	LOC110121222	-	-	-	2	-	VISTA enhancer hs1909	biological-region	-	-	-	-	20201124	regulatory:enhancer
9606	110121223	LOC110121223	-	-	-	1	-	VISTA enhancer hs1912	biological-region	-	-	-	-	20201124	regulatory:enhancer
9606	110121224	LOC110121224	-	-	-	2	-	VISTA enhancer hs1919	biological-region	-	-	-	-	20201124	regulatory:enhancer
9606	110121225	LOC110121225	-	-	-	6	-	VISTA enhancer hs1922	biological-region	-	-	-	-	20201124	regulatory:enhancer
9606	110121226	LOC110121226	-	-	-	2	-	VISTA enhancer hs1933	biological-region	-	-	-	-	20201124	regulatory:enhancer
9606	110121227	LOC110121227	-	-	-	2	-	VISTA enhancer hs1937	biological-region	-	-	-	-	20201124	regulatory:enhancer
9606	110121228	LOC110121228	-	-	-	2	-	VISTA enhancer hs1941	biological-region	-	-	-	-	20201124	regulatory:enhancer
9606	110121229	LOC110121229	-	-	-	2	-	VISTA enhancer hs1945	biological-region	-	-	-	-	20201124	regulatory:enhancer
9606	110121230	LOC110121230	-	-	-	2	-	VISTA enhancer hs1951	biological-region	-	-	-	-	20201124	regulatory:enhancer
9606	110121231	LOC110121231	-	-	-	6	-	VISTA enhancer hs1955	biological-region	-	-	-	-	20201124	regulatory:enhancer
9606	110121232	LOC110121232	-	-	-	3	-	VISTA enhancer hs1961	biological-region	-	-	-	-	20201124	regulatory:enhancer
9606	110121233	LOC110121233	-	-	-	8	-	VISTA enhancer hs1962	biological-region	-	-	-	-	20201124	regulatory:enhancer
9606	110121234	LOC110121234	-	-	-	9	-	VISTA enhancer hs1963	biological-region	-	-	-	-	20201124	regulatory:enhancer
9606	110121235	LOC110121235	-	-	-	2	-	VISTA enhancer hs1967	biological-region	-	-	-	-	20201124	regulatory:enhancer
9606	110121236	LOC110121236	-	-	-	2	-	VISTA enhancer hs1968	biological-region	-	-	-	-	20201124	regulatory:enhancer
9606	110121237	LOC110121237	-	-	-	4	-	VISTA enhancer hs1979	biological-region	-	-	-	-	20201124	regulatory:enhancer
9606	110121238	LOC110121238	-	-	-	1	-	VISTA enhancer hs1989	biological-region	-	-	-	-	20201124	regulatory:enhancer
9606	110121239	LOC110121239	-	-	-	3	-	VISTA enhancer hs1990	biological-region	-	-	-	-	20201124	regulatory:enhancer
9606	110121240	LOC110121240	-	-	-	3	-	VISTA enhancer hs1995	biological-region	-	-	-	-	20201124	regulatory:enhancer
9606	110121241	LOC110121241	-	-	-	5	-	VISTA enhancer hs2007	biological-region	-	-	-	-	20201124	regulatory:enhancer
9606	110121242	LOC110121242	-	-	-	2	-	VISTA enhancer hs2027	biological-region	-	-	-	-	20201124	regulatory:enhancer
9606	110121243	LOC110121243	-	-	-	2	-	VISTA enhancer hs2040	biological-region	-	-	-	-	20201124	regulatory:enhancer
9606	110121244	LOC110121244	-	-	-	3	-	VISTA enhancer hs2041	biological-region	-	-	-	-	20201124	regulatory:enhancer
9606	110121245	LOC110121245	-	-	-	7	-	VISTA enhancer hs2059	biological-region	-	-	-	-	20201124	regulatory:enhancer
9606	110121246	LOC110121246	-	-	-	6	-	VISTA enhancer hs2060	biological-region	-	-	-	-	20201124	regulatory:enhancer
9606	110121247	LOC110121247	-	-	-	6	-	VISTA enhancer hs2061	biological-region	-	-	-	-	20201124	regulatory:enhancer
9606	110121248	LOC110121248	-	-	-	9	-	VISTA enhancer hs2062	biological-region	-	-	-	-	20201124	regulatory:enhancer
9606	110121249	LOC110121249	-	-	-	6	-	VISTA enhancer hs2063	biological-region	-	-	-	-	20201124	regulatory:enhancer
9606	110121250	LOC110121250	-	-	-	6	-	VISTA enhancer hs2064	biological-region	-	-	-	-	20201124	regulatory:enhancer
9606	110121251	LOC110121251	-	-	-	1	-	VISTA enhancer hs2070	biological-region	-	-	-	-	20201124	regulatory:enhancer
9606	110121252	LOC110121252	-	-	-	7	-	VISTA enhancer hs2071	biological-region	-	-	-	greater CFTR locus enhancer-blocking element CR1|greater CFTR locus negative regulatory element CR1	20201124	regulatory:enhancer|regulatory:enhancer_blocking_element
9606	110121253	LOC110121253	-	-	-	7	-	VISTA enhancer hs2077	biological-region	-	-	-	-	20201124	regulatory:enhancer
9606	110121254	LOC110121254	-	-	-	7	-	VISTA enhancer hs2081	biological-region	-	-	-	-	20201124	regulatory:enhancer
9606	110121255	LOC110121255	-	-	-	7	-	VISTA enhancer hs2082	biological-region	-	-	-	-	20201124	regulatory:enhancer
9606	110121256	LOC110121256	-	-	-	1	-	VISTA enhancer hs2088	biological-region	-	-	-	-	20201124	regulatory:enhancer
9606	110121257	LOC110121257	-	-	-	1	-	VISTA enhancer hs2089	biological-region	-	-	-	-	20201124	regulatory:enhancer
9606	110121258	LOC110121258	-	-	-	1	-	VISTA enhancer hs2094	biological-region	-	-	-	-	20201124	regulatory:enhancer
9606	110121259	LOC110121259	-	-	-	4	-	VISTA enhancer hs2100	biological-region	-	-	-	-	20201124	regulatory:enhancer
9606	110121260	LOC110121260	-	-	-	1	-	VISTA enhancer hs2125	biological-region	-	-	-	-	20201124	regulatory:enhancer
9606	110121261	LOC110121261	-	-	-	1	-	VISTA enhancer hs2126	biological-region	-	-	-	-	20201124	regulatory:enhancer
9606	110121262	LOC110121262	-	-	-	1	-	VISTA enhancer hs2129	biological-region	-	-	-	-	20201124	regulatory:enhancer
9606	110121263	LOC110121263	-	-	-	1	-	VISTA enhancer hs2133	biological-region	-	-	-	-	20201124	regulatory:enhancer
9606	110121264	LOC110121264	-	-	-	1	-	VISTA enhancer hs2135	biological-region	-	-	-	-	20201124	regulatory:enhancer
9606	110121265	LOC110121265	-	-	-	1	-	VISTA enhancer hs2137	biological-region	-	-	-	-	20201124	regulatory:enhancer
9606	110121266	LOC110121266	-	-	-	1	-	VISTA enhancer hs2138	biological-region	-	-	-	-	20201124	regulatory:enhancer
9606	110121267	LOC110121267	-	-	-	2	-	VISTA enhancer hs2169	biological-region	-	-	-	-	20201124	regulatory:enhancer
9606	110121268	LOC110121268	-	-	-	2	-	VISTA enhancer hs2170	biological-region	-	-	-	-	20201124	regulatory:enhancer
9606	110121269	LOC110121269	-	-	-	3	-	VISTA enhancer hs2177	biological-region	-	-	-	-	20201124	regulatory:enhancer
9606	110121270	LOC110121270	-	-	-	3	-	VISTA enhancer hs2179	biological-region	-	-	-	-	20201124	regulatory:enhancer
9606	110121271	LOC110121271	-	-	-	5	-	VISTA enhancer hs2181	biological-region	-	-	-	-	20201124	regulatory:enhancer
9606	110121272	LOC110121272	-	-	-	5	-	VISTA enhancer hs2185	biological-region	-	-	-	-	20201124	regulatory:enhancer
9606	110121273	LOC110121273	-	-	-	6	-	VISTA enhancer hs2188	biological-region	-	-	-	-	20201124	regulatory:enhancer
9606	110121274	LOC110121274	-	-	-	6	-	VISTA enhancer hs2191	biological-region	-	-	-	-	20201124	regulatory:enhancer
9606	110121275	LOC110121275	-	-	-	7	-	VISTA enhancer hs2192	biological-region	-	-	-	-	20201124	regulatory:enhancer
9606	110121276	LOC110121276	-	-	-	7	-	VISTA enhancer hs2193	biological-region	-	-	-	-	20201124	regulatory:enhancer
9606	110121277	LOC110121277	-	-	-	7	-	VISTA enhancer hs2194	biological-region	-	-	-	-	20201124	regulatory:enhancer
9606	110121278	LOC110121278	-	-	-	7	-	VISTA enhancer hs2199	biological-region	-	-	-	-	20201124	regulatory:enhancer
9606	110121279	LOC110121279	-	-	-	7	-	VISTA enhancer hs2200	biological-region	-	-	-	-	20201124	regulatory:enhancer
9606	110121280	LOC110121280	-	-	-	8	-	VISTA enhancer hs2204	biological-region	-	-	-	-	20201124	regulatory:enhancer
9606	110121281	LOC110121281	-	-	-	8	-	VISTA enhancer hs2205	biological-region	-	-	-	-	20201124	regulatory:enhancer
9606	110121282	LOC110121282	-	-	-	9	-	VISTA enhancer hs2207	biological-region	-	-	-	-	20201124	regulatory:enhancer
9606	110121283	LOC110121283	-	-	-	1	-	VISTA enhancer hs2216	biological-region	-	-	-	-	20201124	regulatory:enhancer
9606	110121284	LOC110121284	-	-	-	5	-	VISTA enhancer hs2229	biological-region	-	-	-	-	20201124	regulatory:enhancer
9606	110121285	LOC110121285	-	-	-	1	-	VISTA enhancer hs2263	biological-region	-	-	-	-	20201124	regulatory:enhancer
9606	110121286	LOC110121286	-	-	-	3	-	VISTA enhancer hs2266	biological-region	-	-	-	-	20201124	regulatory:enhancer
9606	110121287	LOC110121287	-	-	-	3	-	VISTA enhancer hs2267	biological-region	-	-	-	-	20201124	regulatory:enhancer
9606	110121288	LOC110121288	-	-	-	3	-	VISTA enhancer hs2268	biological-region	-	-	-	-	20201124	regulatory:enhancer
9606	110121289	LOC110121289	-	-	-	1	-	VISTA enhancer hs2271	biological-region	-	-	-	-	20201124	regulatory:enhancer
9606	110121290	LOC110121290	-	-	-	7	-	eExon 18 TWIST1 limb enhancer	biological-region	-	-	-	VISTA enhancer hs2306|enhancer exon 18 of HDAC9	20201124	regulatory:enhancer
9606	110121291	LOC110121291	-	-	-	7	-	eExon 19 TWIST1 limb enhancer	biological-region	-	-	-	VISTA enhancer hs2307|enhancer exon 19 of HDAC9	20201124	regulatory:enhancer
9606	110121292	LOC110121292	-	-	-	7	-	eExon 15 DLX5/6 limb enhancer	biological-region	-	-	-	VISTA enhancer hs2308|enhancer exon 15 of DYNC1I1	20201124	regulatory:enhancer
9606	110121293	LOC110121293	-	-	-	7	-	eExon 17 DLX5/6 limb enhancer	biological-region	-	-	-	VISTA enhancer hs2309|enhancer exon 17 of DYNC1I1	20201124	regulatory:enhancer
9606	110121294	LOC110121294	-	-	-	7	7q	eDlx#18 enhancer in SHFM1 region	biological-region	-	-	-	VISTA enhancer hs2311	20201124	regulatory:enhancer
9606	110121295	LOC110121295	-	-	-	7	7q	eDlx#19 enhancer in SHFM1 region	biological-region	-	-	-	VISTA enhancer hs2312	20201124	regulatory:enhancer
9606	110121296	LOC110121296	-	-	-	7	7q	eDlx#23 enhancer in SHFM1 region	biological-region	-	-	-	VISTA enhancer hs2313	20201124	regulatory:enhancer
9606	110121297	LOC110121297	-	-	-	7	-	VISTA enhancer hs2315	biological-region	-	-	-	-	20201124	regulatory:enhancer
9606	110121298	LOC110121298	-	-	-	7	-	VISTA enhancer hs2316	biological-region	-	-	-	-	20201124	regulatory:enhancer
9606	110121299	LOC110121299	-	-	-	7	-	VISTA enhancer hs2317	biological-region	-	-	-	-	20201124	regulatory:enhancer
9606	110121300	LOC110121300	-	-	-	7	-	VISTA enhancer hs2318	biological-region	-	-	-	-	20201124	regulatory:enhancer
9606	110121301	LOC110121301	-	-	-	6	-	VISTA enhancer hs2319	biological-region	-	-	-	-	20201124	regulatory:enhancer
9606	110121302	LOC110121302	-	-	-	2	-	VISTA enhancer hs2321	biological-region	-	-	-	-	20201124	regulatory:enhancer
9606	110121303	LOC110121303	-	-	-	5	-	VISTA enhancer hs2325	biological-region	-	-	-	-	20201124	regulatory:enhancer
9606	110121304	LOC110121304	-	-	-	7	-	VISTA enhancer hs2328	biological-region	-	-	-	-	20201124	regulatory:enhancer
9606	110121305	LOC110121305	-	-	-	4	-	VISTA enhancer hs2346	biological-region	-	-	-	-	20201124	regulatory:enhancer
9606	110121306	LOC110121306	-	-	-	1	-	VISTA enhancer hs2357	biological-region	-	-	-	-	20201124	regulatory:enhancer
9606	110121307	LOC110121307	-	-	-	1	-	VISTA enhancer hs2374	biological-region	-	-	-	-	20201124	regulatory:enhancer
9606	110121308	LOC110121308	-	-	-	2	-	VISTA enhancer hs2384	biological-region	-	-	-	-	20201124	regulatory:enhancer
9606	110121309	LOC110121309	-	-	-	4	-	VISTA enhancer hs2414	biological-region	-	-	-	-	20201124	regulatory:enhancer
9606	110121310	LOC110121310	-	-	-	7	-	VISTA enhancer hs2419	biological-region	-	-	-	-	20201124	regulatory:enhancer
9606	110121311	LOC110121311	-	-	-	10	-	VISTA enhancer hs1006	biological-region	-	-	-	-	20201124	regulatory:enhancer
9606	110121312	LOC110121312	-	-	-	18	-	VISTA enhancer hs1011	biological-region	-	-	-	-	20201124	regulatory:enhancer
9606	110121313	LOC110121313	-	-	-	18	-	VISTA enhancer hs1013	biological-region	-	-	-	-	20201124	regulatory:enhancer
9606	110121314	LOC110121314	-	-	-	18	-	VISTA enhancer hs1020	biological-region	-	-	-	-	20201124	regulatory:enhancer
9606	110121315	LOC110121315	-	-	-	18	-	VISTA enhancer hs1027	biological-region	-	-	-	-	20201124	regulatory:enhancer
9606	110121317	LOC110121317	-	-	-	20	-	VISTA enhancer hs1042	biological-region	-	-	-	-	20201124	regulatory:enhancer
9606	110121318	LOC110121318	-	-	-	18	-	VISTA enhancer hs1056	biological-region	-	-	-	-	20201124	regulatory:enhancer
9606	110121319	LOC110121319	-	-	-	14	-	VISTA enhancer hs1064	biological-region	-	-	-	-	20201124	regulatory:enhancer
9606	110121321	LOC110121321	-	-	-	20	-	VISTA enhancer hs1086	biological-region	-	-	-	-	20201124	regulatory:enhancer
9606	110121322	LOC110121322	-	-	-	12	-	VISTA enhancer hs1114	biological-region	-	-	-	-	20201124	regulatory:enhancer
9606	110121323	LOC110121323	-	-	-	12	-	VISTA enhancer hs1122	biological-region	-	-	-	-	20201124	regulatory:enhancer
9606	110121324	LOC110121324	-	-	-	14	-	VISTA enhancer hs1150	biological-region	-	-	-	-	20201124	regulatory:enhancer
9606	110121325	LOC110121325	-	-	-	14	-	VISTA enhancer hs1151	biological-region	-	-	-	-	20201124	regulatory:enhancer
9606	110121326	LOC110121326	-	-	-	14	-	VISTA enhancer hs1166	biological-region	-	-	-	-	20201124	regulatory:enhancer
9606	110121327	LOC110121327	-	-	-	14	-	VISTA enhancer hs1168	biological-region	-	-	-	-	20201124	regulatory:enhancer
9606	110121328	LOC110121328	-	-	-	18	-	VISTA enhancer hs1169	biological-region	-	-	-	-	20201124	regulatory:enhancer
9606	110121329	LOC110121329	-	-	-	18	-	VISTA enhancer hs1180	biological-region	-	-	-	-	20201124	regulatory:enhancer
9606	110121330	LOC110121330	-	-	-	18	-	VISTA enhancer hs1186	biological-region	-	-	-	-	20201124	regulatory:enhancer
9606	110121331	LOC110121331	-	-	-	21	-	VISTA enhancer hs1188	biological-region	-	-	-	-	20201124	regulatory:enhancer
9606	110121332	LOC110121332	-	-	-	20	-	VISTA enhancer hs1205	biological-region	-	-	-	-	20201124	regulatory:enhancer
9606	110121333	LOC110121333	-	-	-	14	-	VISTA enhancer hs1218	biological-region	-	-	-	-	20201124	regulatory:enhancer
9606	110121334	LOC110121334	-	-	-	10	-	VISTA enhancer hs1236	biological-region	-	-	-	-	20201124	regulatory:enhancer
9606	110121335	LOC110121335	-	-	-	16	-	VISTA enhancer hs1242	biological-region	-	-	-	-	20201124	regulatory:enhancer
9606	110121336	LOC110121336	-	-	-	13	-	VISTA enhancer hs1246	biological-region	-	-	-	-	20201124	regulatory:enhancer
9606	110121337	LOC110121337	-	-	-	22	-	VISTA enhancer hs1271	biological-region	-	-	-	-	20201124	regulatory:enhancer
9606	110121338	LOC110121338	-	-	-	20	-	VISTA enhancer hs1278	biological-region	-	-	-	-	20201124	regulatory:enhancer
9606	110121339	LOC110121339	-	-	-	16	-	VISTA enhancer hs1300	biological-region	-	-	-	-	20201124	regulatory:enhancer
9606	110121340	LOC110121340	-	-	-	11	-	VISTA enhancer hs1301	biological-region	-	-	-	-	20201124	regulatory:enhancer
9606	110121341	LOC110121341	-	-	-	21	-	VISTA enhancer hs1304	biological-region	-	-	-	-	20201124	regulatory:enhancer
9606	110121342	LOC110121342	-	-	-	11	-	VISTA enhancer hs1311	biological-region	-	-	-	-	20201124	regulatory:enhancer
9606	110121343	LOC110121343	-	-	-	11	-	VISTA enhancer hs1314	biological-region	-	-	-	-	20201124	regulatory:enhancer
9606	110121344	LOC110121344	-	-	-	10	-	VISTA enhancer hs1319	biological-region	-	-	-	-	20201124	regulatory:enhancer
9606	110121345	LOC110121345	-	-	-	15	-	VISTA enhancer hs1320	biological-region	-	-	-	-	20201124	regulatory:enhancer
9606	110121346	LOC110121346	-	-	-	13	-	VISTA enhancer hs1330	biological-region	-	-	-	-	20201124	regulatory:enhancer
9606	110121347	LOC110121347	-	-	-	13	-	VISTA enhancer hs1333	biological-region	-	-	-	-	20201124	regulatory:enhancer
9606	110121348	LOC110121348	-	-	-	10	-	VISTA enhancer hs1334	biological-region	-	-	-	-	20201124	regulatory:enhancer
9606	110121349	LOC110121349	-	-	-	12	-	VISTA enhancer hs1341	biological-region	-	-	-	-	20201124	regulatory:enhancer
9606	110121350	LOC110121350	-	-	-	21	-	VISTA enhancer hs1346	biological-region	-	-	-	-	20201124	regulatory:enhancer
9606	110121352	LOC110121352	-	-	-	18	-	VISTA enhancer hs1362	biological-region	-	-	-	-	20201124	regulatory:enhancer
9606	110121353	LOC110121353	-	-	-	18	-	VISTA enhancer hs1363	biological-region	-	-	-	-	20201124	regulatory:enhancer
9606	110121354	LOC110121354	-	-	-	14	-	VISTA enhancer hs1369	biological-region	-	-	-	-	20201124	regulatory:enhancer
9606	110121355	LOC110121355	-	-	-	10	-	VISTA enhancer hs1382	biological-region	-	-	-	-	20201124	regulatory:enhancer
9606	110121356	LOC110121356	-	-	-	16	-	VISTA enhancer hs1383	biological-region	-	-	-	-	20201124	regulatory:enhancer
9606	110121357	LOC110121357	-	-	-	18	-	VISTA enhancer hs1384	biological-region	-	-	-	-	20201124	regulatory:enhancer
9606	110121358	LOC110121358	-	-	-	14	-	VISTA enhancer hs1392	biological-region	-	-	-	-	20201124	regulatory:enhancer
9606	110121359	LOC110121359	-	-	-	13	-	VISTA enhancer hs1393	biological-region	-	-	-	-	20201124	regulatory:enhancer
9606	110121360	LOC110121360	-	-	-	13	-	VISTA enhancer hs1394	biological-region	-	-	-	-	20201124	regulatory:enhancer
9606	110121361	LOC110121361	-	-	-	18	-	VISTA enhancer hs1397	biological-region	-	-	-	-	20201124	regulatory:enhancer
9606	110121362	LOC110121362	-	-	-	14	-	VISTA enhancer hs1414	biological-region	-	-	-	-	20201124	regulatory:enhancer
9606	110121363	LOC110121363	-	-	-	12	-	VISTA enhancer hs1427	biological-region	-	-	-	-	20201124	regulatory:enhancer
9606	110121364	LOC110121364	-	-	-	10	-	VISTA enhancer hs1434	biological-region	-	-	-	-	20201124	regulatory:enhancer
9606	110121365	LOC110121365	-	-	-	11	-	VISTA enhancer hs1435	biological-region	-	-	-	-	20201124	regulatory:enhancer
9606	110121366	LOC110121366	-	-	-	10	-	VISTA enhancer hs1437	biological-region	-	-	-	-	20201124	regulatory:enhancer
9606	110121367	LOC110121367	-	-	-	18	-	VISTA enhancer hs1440	biological-region	-	-	-	-	20201124	regulatory:enhancer
9606	110121368	LOC110121368	-	-	-	21	-	VISTA enhancer hs1441	biological-region	-	-	-	-	20201124	regulatory:enhancer
9606	110121369	LOC110121369	-	-	-	17	-	VISTA enhancer hs1445	biological-region	-	-	-	-	20201124	regulatory:enhancer
9606	110121370	LOC110121370	-	-	-	20	-	VISTA enhancer hs1448	biological-region	-	-	-	-	20201124	regulatory:enhancer
9606	110121371	LOC110121371	-	-	-	18	-	VISTA enhancer hs1464	biological-region	-	-	-	-	20201124	regulatory:enhancer
9606	110121372	LOC110121372	-	-	-	14	-	VISTA enhancer hs1466	biological-region	-	-	-	-	20201124	regulatory:enhancer
9606	110121373	LOC110121373	-	-	-	17	-	VISTA enhancer hs1467	biological-region	-	-	-	-	20201124	regulatory:enhancer
9606	110121374	LOC110121374	-	-	-	12	-	VISTA enhancer hs1468	biological-region	-	-	-	-	20201124	regulatory:enhancer
9606	110121375	LOC110121375	-	-	-	13	-	VISTA enhancer hs1471	biological-region	-	-	-	-	20201124	regulatory:enhancer
9606	110121376	LOC110121376	-	-	-	14	-	VISTA enhancer hs1481	biological-region	-	-	-	-	20201124	regulatory:enhancer
9606	110121377	LOC110121377	-	-	-	14	-	VISTA enhancer hs1486	biological-region	-	-	-	-	20201124	regulatory:enhancer
9606	110121378	LOC110121378	-	-	-	11	-	VISTA enhancer hs1488	biological-region	-	-	-	-	20201124	regulatory:enhancer
9606	110121379	LOC110121379	-	-	-	10	-	VISTA enhancer hs1491	biological-region	-	-	-	-	20201124	regulatory:enhancer
9606	110121380	LOC110121380	-	-	-	17	-	VISTA enhancer hs1497	biological-region	-	-	-	-	20201124	regulatory:enhancer
9606	110121381	LOC110121381	-	-	-	12	-	VISTA enhancer hs1498	biological-region	-	-	-	-	20201124	regulatory:enhancer
9606	110121382	LOC110121382	-	-	-	10	-	VISTA enhancer hs1500	biological-region	-	-	-	-	20201124	regulatory:enhancer
9606	110121383	LOC110121383	-	-	-	15	-	VISTA enhancer hs1510	biological-region	-	-	-	-	20201124	regulatory:enhancer
9606	110121384	LOC110121384	-	-	-	13	-	VISTA enhancer hs1515	biological-region	-	-	-	-	20201124	regulatory:enhancer
9606	110121385	LOC110121385	-	-	-	21	-	VISTA enhancer hs1516	biological-region	-	-	-	-	20201124	regulatory:enhancer
9606	110121386	LOC110121386	-	-	-	17	-	VISTA enhancer hs1517	biological-region	-	-	-	-	20201124	regulatory:enhancer
9606	110121388	LOC110121388	-	-	-	11	-	VISTA enhancer hs1531	biological-region	-	-	-	-	20201124	regulatory:enhancer
9606	110121389	LOC110121389	-	-	-	12	-	VISTA enhancer hs1532	biological-region	-	-	-	-	20201124	regulatory:enhancer
9606	110121390	LOC110121390	-	-	-	18	-	VISTA enhancer hs1537	biological-region	-	-	-	-	20201124	regulatory:enhancer
9606	110121391	LOC110121391	-	-	-	14	-	VISTA enhancer hs1538	biological-region	-	-	-	-	20201124	regulatory:enhancer
9606	110121392	LOC110121392	-	-	-	14	-	VISTA enhancer hs1539	biological-region	-	-	-	-	20201124	regulatory:enhancer
9606	110121394	LOC110121394	-	-	-	18	-	VISTA enhancer hs1544	biological-region	-	-	-	-	20201124	regulatory:enhancer
9606	110121395	LOC110121395	-	-	-	21	-	VISTA enhancer hs1548	biological-region	-	-	-	-	20201124	regulatory:enhancer
9606	110121396	LOC110121396	-	-	-	10	-	VISTA enhancer hs1551	biological-region	-	-	-	-	20201124	regulatory:enhancer
9606	110121397	LOC110121397	-	-	-	22	-	VISTA enhancer hs1559	biological-region	-	-	-	-	20201124	regulatory:enhancer
9606	110121398	LOC110121398	-	-	-	18	-	VISTA enhancer hs1566	biological-region	-	-	-	-	20201124	regulatory:enhancer
9606	110121399	LOC110121399	-	-	-	10	-	VISTA enhancer hs1567	biological-region	-	-	-	-	20201124	regulatory:enhancer
9606	110121400	LOC110121400	-	-	-	13	-	VISTA enhancer hs1568	biological-region	-	-	-	-	20201124	regulatory:enhancer
9606	110121401	LOC110121401	-	-	-	12	-	VISTA enhancer hs1571	biological-region	-	-	-	-	20201124	regulatory:enhancer
9606	110121402	LOC110121402	-	-	-	12	-	VISTA enhancer hs1574	biological-region	-	-	-	-	20201124	regulatory:enhancer
9606	110121403	LOC110121403	-	-	-	12	-	VISTA enhancer hs1575	biological-region	-	-	-	-	20201124	regulatory:enhancer
9606	110121404	LOC110121404	-	-	-	14	-	VISTA enhancer hs1579	biological-region	-	-	-	-	20201124	regulatory:enhancer
9606	110121405	LOC110121405	-	-	-	10	-	VISTA enhancer hs1588	biological-region	-	-	-	-	20201124	regulatory:enhancer
9606	110121406	LOC110121406	-	-	-	10	-	VISTA enhancer hs1589	biological-region	-	-	-	-	20201124	regulatory:enhancer
9606	110121407	LOC110121407	-	-	-	14	-	VISTA enhancer hs1602	biological-region	-	-	-	-	20201124	regulatory:enhancer
9606	110121408	LOC110121408	-	-	-	12	-	VISTA enhancer hs1603	biological-region	-	-	-	-	20201124	regulatory:enhancer
9606	110121409	LOC110121409	-	-	-	15	-	VISTA enhancer hs1611	biological-region	-	-	-	-	20201124	regulatory:enhancer
9606	110121410	LOC110121410	-	-	-	16	-	VISTA enhancer hs1612	biological-region	-	-	-	-	20201124	regulatory:enhancer
9606	110121411	LOC110121411	-	-	-	16	-	VISTA enhancer hs1613	biological-region	-	-	-	-	20201124	regulatory:enhancer
9606	110121412	LOC110121412	-	-	-	14	-	VISTA enhancer hs1616	biological-region	-	-	-	-	20201124	regulatory:enhancer
9606	110121413	LOC110121413	-	-	-	22	-	VISTA enhancer hs1620	biological-region	-	-	-	-	20201124	regulatory:enhancer
9606	110121414	LOC110121414	-	-	-	14	-	VISTA enhancer hs1629	biological-region	-	-	-	-	20201124	regulatory:enhancer
9606	110121415	LOC110121415	-	-	-	11	-	VISTA enhancer hs1632	biological-region	-	-	-	-	20201124	regulatory:enhancer
9606	110121416	LOC110121416	-	-	-	18	-	VISTA enhancer hs1634	biological-region	-	-	-	-	20201124	regulatory:enhancer
9606	110121417	LOC110121417	-	-	-	18	-	VISTA enhancer hs1636	biological-region	-	-	-	-	20201124	regulatory:enhancer
9606	110121418	LOC110121418	-	-	-	11	-	VISTA enhancer hs1641	biological-region	-	-	-	-	20201124	regulatory:enhancer
9606	110121419	LOC110121419	-	-	-	22	-	VISTA enhancer hs1645	biological-region	-	-	-	-	20201124	regulatory:enhancer
9606	110121420	LOC110121420	-	-	-	18	-	VISTA enhancer hs1650	biological-region	-	-	-	-	20201124	regulatory:enhancer
9606	110121421	LOC110121421	-	-	-	18	-	VISTA enhancer hs1653	biological-region	-	-	-	-	20201124	regulatory:enhancer
9606	110121422	LOC110121422	-	-	-	14	-	VISTA enhancer hs1657	biological-region	-	-	-	-	20201124	regulatory:enhancer
9606	110121423	LOC110121423	-	-	-	18	-	VISTA enhancer hs1667	biological-region	-	-	-	-	20201124	regulatory:enhancer
9606	110121424	LOC110121424	-	-	-	14	-	VISTA enhancer hs1670	biological-region	-	-	-	-	20201124	regulatory:enhancer
9606	110121425	LOC110121425	-	-	-	12	-	VISTA enhancer hs1673	biological-region	-	-	-	GATA activator MPRA enhancer 197|GATA motif-containing MPRA enhancer 197|massively parallel reporter assay enhancer 197	20201124	regulatory:enhancer|regulatory:transcriptional_cis_regulatory_region
9606	110121426	LOC110121426	-	-	-	17	-	VISTA enhancer hs1675	biological-region	-	-	-	-	20201124	regulatory:enhancer
9606	110121427	LOC110121427	-	-	-	10	-	VISTA enhancer hs1679	biological-region	-	-	-	-	20201124	regulatory:enhancer
9606	110121428	LOC110121428	-	-	-	10	-	VISTA enhancer hs1683	biological-region	-	-	-	-	20201124	regulatory:enhancer
9606	110121429	LOC110121429	-	-	-	21	-	VISTA enhancer hs1684	biological-region	-	-	-	-	20201124	regulatory:enhancer
9606	110121430	LOC110121430	-	-	-	15	-	VISTA enhancer hs1686	biological-region	-	-	-	-	20201124	regulatory:enhancer
9606	110121431	LOC110121431	-	-	-	14	-	VISTA enhancer hs1688	biological-region	-	-	-	-	20201124	regulatory:enhancer
9606	110121433	LOC110121433	-	-	-	14	-	VISTA enhancer hs1705	biological-region	-	-	-	-	20201124	regulatory:enhancer
9606	110121434	LOC110121434	-	-	-	11	-	VISTA enhancer hs1720	biological-region	-	-	-	-	20201124	regulatory:enhancer
9606	110121435	LOC110121435	-	-	-	12	-	VISTA enhancer hs1723	biological-region	-	-	-	-	20201124	regulatory:enhancer
9606	110121436	LOC110121436	-	-	-	16	-	VISTA enhancer hs1724	biological-region	-	-	-	-	20201124	regulatory:enhancer
9606	110121437	LOC110121437	-	-	-	17	-	VISTA enhancer hs1725	biological-region	-	-	-	-	20201124	regulatory:enhancer
9606	110121438	LOC110121438	-	-	-	18	-	VISTA enhancer hs1726	biological-region	-	-	-	-	20201124	regulatory:enhancer
9606	110121439	LOC110121439	-	-	-	11	-	VISTA enhancer hs1748	biological-region	-	-	-	-	20201124	regulatory:enhancer
9606	110121440	LOC110121440	-	-	-	18	-	VISTA enhancer hs1751	biological-region	-	-	-	-	20201124	regulatory:enhancer
9606	110121441	LOC110121441	-	-	-	19	-	VISTA enhancer hs1754	biological-region	-	-	-	-	20201124	regulatory:enhancer
9606	110121442	LOC110121442	-	-	-	11	-	VISTA enhancer hs1759	biological-region	-	-	-	Sharpr-MPRA regulatory region 8274	20201124	regulatory:enhancer
9606	110121443	LOC110121443	-	-	-	16	-	VISTA enhancer hs1760	biological-region	-	-	-	-	20201124	regulatory:enhancer
9606	110121444	LOC110121444	-	-	-	10	-	VISTA enhancer hs1763	biological-region	-	-	-	-	20201124	regulatory:enhancer
9606	110121445	LOC110121445	-	-	-	10	-	VISTA enhancer hs1767	biological-region	-	-	-	-	20201124	regulatory:enhancer
9606	110121446	LOC110121446	-	-	-	17	-	VISTA enhancer hs1769	biological-region	-	-	-	-	20201124	regulatory:enhancer
9606	110121447	LOC110121447	-	-	-	14	-	VISTA enhancer hs1791	biological-region	-	-	-	-	20201124	regulatory:enhancer
9606	110121448	LOC110121448	-	-	-	21	-	VISTA enhancer hs1811	biological-region	-	-	-	-	20201124	regulatory:enhancer
9606	110121449	LOC110121449	-	-	-	10	10p	VISTA enhancer hs1837	biological-region	-	-	-	CRISPRi-validated cis-regulatory element chr10.146	20201124	regulatory:enhancer|regulatory:transcriptional_cis_regulatory_region
9606	110121450	LOC110121450	-	-	-	16	-	VISTA enhancer hs1854	biological-region	-	-	-	-	20201124	regulatory:enhancer
9606	110121451	LOC110121451	-	-	-	17	-	VISTA enhancer hs1856	biological-region	-	-	-	-	20201124	regulatory:enhancer
9606	110121452	LOC110121452	-	-	-	11	11p	VISTA enhancer hs1858	biological-region	-	-	-	CRISPRi-validated cis-regulatory element chr11.1735	20201124	regulatory:enhancer|regulatory:transcriptional_cis_regulatory_region
9606	110121453	LOC110121453	-	-	-	11	-	VISTA enhancer hs1859	biological-region	-	-	-	-	20201124	regulatory:enhancer
9606	110121454	LOC110121454	-	-	-	20	-	VISTA enhancer hs1860	biological-region	-	-	-	-	20201124	regulatory:enhancer
9606	110121455	LOC110121455	-	-	-	10	-	VISTA enhancer hs1866	biological-region	-	-	-	CRISPRi-validated cis-regulatory element chr10.3364|CRISPRi-validated cis-regulatory element chr10.3365|GATA activator MPRA enhancer 133|GATA motif-containing MPRA enhancer 133|massively parallel reporter assay enhancer 133	20201124	regulatory:enhancer|regulatory:transcriptional_cis_regulatory_region
9606	110121456	LOC110121456	-	-	-	12	-	VISTA enhancer hs1875	biological-region	-	-	-	-	20201124	regulatory:enhancer
9606	110121457	LOC110121457	-	-	-	15	-	VISTA enhancer hs1881	biological-region	-	-	-	-	20201124	regulatory:enhancer
9606	110121458	LOC110121458	-	-	-	19	-	VISTA enhancer hs1900	biological-region	-	-	-	-	20201124	regulatory:enhancer
9606	110121459	LOC110121459	-	-	-	14	-	VISTA enhancer hs1903	biological-region	-	-	-	-	20201124	regulatory:enhancer
9606	110121460	LOC110121460	-	-	-	11	-	VISTA enhancer hs1915	biological-region	-	-	-	-	20201124	regulatory:enhancer
9606	110121461	LOC110121461	-	-	-	17	-	VISTA enhancer hs1917	biological-region	-	-	-	-	20201124	regulatory:enhancer
9606	110121462	LOC110121462	-	-	-	11	-	VISTA enhancer hs1920	biological-region	-	-	-	-	20201124	regulatory:enhancer
9606	110121463	LOC110121463	-	-	-	14	-	VISTA enhancer hs1931	biological-region	-	-	-	-	20201124	regulatory:enhancer
9606	110121464	LOC110121464	-	-	-	15	-	VISTA enhancer hs1932	biological-region	-	-	-	-	20201124	regulatory:enhancer
9606	110121465	LOC110121465	-	-	-	19	-	VISTA enhancer hs1948	biological-region	-	-	-	-	20201124	regulatory:enhancer
9606	110121466	LOC110121466	-	-	-	10	-	VISTA enhancer hs1950	biological-region	-	-	-	-	20201124	regulatory:enhancer
9606	110121467	LOC110121467	-	-	-	10	-	VISTA enhancer hs1958	biological-region	-	-	-	-	20201124	regulatory:enhancer
9606	110121468	LOC110121468	-	-	-	16	-	VISTA enhancer hs1959	biological-region	-	-	-	-	20201124	regulatory:enhancer
9606	110121469	LOC110121469	-	-	-	20	-	VISTA enhancer hs1971	biological-region	-	-	-	-	20201124	regulatory:enhancer
9606	110121470	LOC110121470	-	-	-	10	-	VISTA enhancer hs1974	biological-region	-	-	-	-	20201124	regulatory:enhancer
9606	110121471	LOC110121471	-	-	-	11	-	VISTA enhancer hs1977	biological-region	-	-	-	-	20201124	regulatory:enhancer
9606	110121472	LOC110121472	-	-	-	10	-	VISTA enhancer hs1980	biological-region	-	-	-	-	20201124	regulatory:enhancer
9606	110121473	LOC110121473	-	-	-	13	-	VISTA enhancer hs1991	biological-region	-	-	-	-	20201124	regulatory:enhancer
9606	110121474	LOC110121474	-	-	-	22	-	VISTA enhancer hs2026	biological-region	-	-	-	-	20201124	regulatory:enhancer
9606	110121475	LOC110121475	-	-	-	17	-	VISTA enhancer hs2033	biological-region	-	-	-	-	20201124	regulatory:enhancer
9606	110121476	LOC110121476	-	-	-	10	-	VISTA enhancer hs2048	biological-region	-	-	-	-	20201124	regulatory:enhancer
9606	110121477	LOC110121477	-	-	-	20	-	VISTA enhancer hs2050	biological-region	-	-	-	GATA activator MPRA enhancer 16|GATA motif-containing MPRA enhancer 16|Sharpr-MPRA regulatory region 12412|massively parallel reporter assay enhancer 16	20201124	regulatory:enhancer|regulatory:transcriptional_cis_regulatory_region
9606	110121478	LOC110121478	-	-	-	10	-	VISTA enhancer hs2065	biological-region	-	-	-	-	20201124	regulatory:enhancer
9606	110121479	LOC110121479	-	-	-	11	-	VISTA enhancer hs2073	biological-region	-	-	-	-	20201124	regulatory:enhancer
9606	110121480	LOC110121480	-	-	-	12	-	VISTA enhancer hs2078	biological-region	-	-	-	-	20201124	regulatory:enhancer
9606	110121481	LOC110121481	-	-	-	21	-	VISTA enhancer hs2084	biological-region	-	-	-	-	20201124	regulatory:enhancer
9606	110121482	LOC110121482	-	-	-	11	-	VISTA enhancer hs2090	biological-region	-	-	-	-	20201124	regulatory:enhancer
9606	110121483	LOC110121483	-	-	-	11	-	VISTA enhancer hs2096	biological-region	-	-	-	-	20201124	regulatory:enhancer
9606	110121484	LOC110121484	-	-	-	20	-	VISTA enhancer hs2101	biological-region	-	-	-	-	20201124	regulatory:enhancer
9606	110121485	LOC110121485	-	-	-	10	-	VISTA enhancer hs2142	biological-region	-	-	-	-	20201124	regulatory:enhancer
9606	110121486	LOC110121486	-	-	-	10	-	VISTA enhancer hs2143	biological-region	-	-	-	-	20201124	regulatory:enhancer
9606	110121487	LOC110121487	-	-	-	11	-	VISTA enhancer hs2144	biological-region	-	-	-	-	20201124	regulatory:enhancer
9606	110121488	LOC110121488	-	-	-	11	-	VISTA enhancer hs2145	biological-region	-	-	-	-	20201124	regulatory:enhancer
9606	110121489	LOC110121489	-	-	-	12	-	VISTA enhancer hs2151	biological-region	-	-	-	-	20201124	regulatory:enhancer
9606	110121490	LOC110121490	-	-	-	14	-	VISTA enhancer hs2157	biological-region	-	-	-	-	20201124	regulatory:enhancer
9606	110121491	LOC110121491	-	-	-	15	-	VISTA enhancer hs2160	biological-region	-	-	-	-	20201124	regulatory:enhancer
9606	110121492	LOC110121492	-	-	-	15	-	VISTA enhancer hs2161	biological-region	-	-	-	-	20201124	regulatory:enhancer
9606	110121493	LOC110121493	-	-	-	18	-	VISTA enhancer hs2166	biological-region	-	-	-	-	20201124	regulatory:enhancer
9606	110121494	LOC110121494	-	-	-	20	-	VISTA enhancer hs2173	biological-region	-	-	-	-	20201124	regulatory:enhancer
9606	110121495	LOC110121495	-	-	-	21	-	VISTA enhancer hs2174	biological-region	-	-	-	-	20201124	regulatory:enhancer
9606	110121496	LOC110121496	-	-	-	10	-	VISTA enhancer hs2223	biological-region	-	-	-	-	20201124	regulatory:enhancer
9606	110121497	LOC110121497	-	-	-	20	-	VISTA enhancer hs2225	biological-region	-	-	-	-	20201124	regulatory:enhancer
9606	110121498	LOC110121498	-	-	-	15	-	VISTA enhancer hs2231	biological-region	-	-	-	-	20201124	regulatory:enhancer
9606	110121499	LOC110121499	-	-	-	22	-	VISTA enhancer hs2240	biological-region	-	-	-	-	20201124	regulatory:enhancer
9606	110121500	LOC110121500	-	-	-	21	-	VISTA enhancer hs2248	biological-region	-	-	-	-	20201124	regulatory:enhancer
9606	110121501	LOC110121501	-	-	-	17	-	VISTA enhancer hs2291	biological-region	-	-	-	-	20201124	regulatory:enhancer
9606	110121502	LOC110121502	-	-	-	10	-	VISTA enhancer hs2326	biological-region	-	-	-	-	20201124	regulatory:enhancer
9606	110121503	LOC110121503	-	-	-	10	-	VISTA enhancer hs2327	biological-region	-	-	-	-	20201124	regulatory:enhancer
9606	110121504	LOC110121504	-	-	-	14	-	VISTA enhancer hs2330	biological-region	-	-	-	-	20201124	regulatory:enhancer
9606	110121505	LOC110121505	-	-	-	10	-	VISTA enhancer hs2353	biological-region	-	-	-	-	20201124	regulatory:enhancer
9606	110121506	LOC110121506	-	-	-	10	-	VISTA enhancer hs2497	biological-region	-	-	-	-	20201124	regulatory:enhancer
9606	110121507	LOC110121507	-	-	-	10	-	VISTA enhancer hs2498	biological-region	-	-	-	-	20201124	regulatory:enhancer
9606	110175910	MIR4527HG	-	-	HGNC:HGNC:31724|Ensembl:ENSG00000267761	18	18q21.1	MIR4527 host gene	ncRNA	MIR4527HG	MIR4527 host gene	O	-	20201124	-
9606	110231149	PANCR	-	-	MIM:617286|HGNC:HGNC:52282|Ensembl:ENSG00000250103	4	4q25	PITX2 adjacent non-coding RNA	ncRNA	PANCR	PITX2 adjacent non-coding RNA	O	-	20201124	-
9606	110255163	RNA45S4	-	-	HGNC:HGNC:44277	21	21p12	RNA, 45S pre-ribosomal 4	rRNA	RNA45S4	RNA, 45S pre-ribosomal 4	O	-	20190324	-
9606	110255164	RNA28S4	-	-	HGNC:HGNC:44289	21	21p12	RNA, 28S ribosomal 4	rRNA	RNA28S4	RNA, 28S ribosomal 4	O	28S rRNA 4	20190324	-
9606	110255165	RNA18S4	-	-	HGNC:HGNC:44281	21	21p12	RNA, 18S ribosomal 4	rRNA	RNA18S4	RNA, 18S ribosomal 4	O	18S rRNA 4	20190324	-
9606	110255166	RNA5-8S4	-	-	HGNC:HGNC:44285	21	21p12	RNA, 5.8S ribosomal 4	rRNA	RNA5-8S4	RNA, 5.8S ribosomal 4	O	5.8S rRNA 4	20190324	-
9606	110255167	RNA45S5	-	-	HGNC:HGNC:44273	22	22p12	RNA, 45S pre-ribosomal 5	rRNA	RNA45S5	RNA, 45S pre-ribosomal 5	O	-	20190324	-
9606	110255168	RNA28S5	-	RN28S1	HGNC:HGNC:37659	22	22p12	RNA, 28S ribosomal 5	rRNA	RNA28S5	RNA, 28S ribosomal 5	O	28S rRNA 5	20190324	-
9606	110255169	RNA18S5	-	RN18S1	HGNC:HGNC:37657	22	22p12	RNA, 18S ribosomal 5	rRNA	RNA18S5	RNA, 18S ribosomal 5	O	18S rRNA 5	20190324	-
9606	110255170	RNA5-8S5	-	RN5-8S1	HGNC:HGNC:37660	22	22p12	RNA, 5.8S ribosomal 5	rRNA	RNA5-8S5	RNA, 5.8S ribosomal 5	O	5.8S rRNA 5	20190324	-
9606	110262331	LOC110262331	-	-	-	16	16p11.2	RNA, 18S ribosomal pseudogene	pseudo	-	-	-	-	20201124	-
9606	110283621	LOC110283621	-	-	-	4	-	SPP1 5' regulatory region	biological-region	-	-	-	osteopontin promoter	20201124	regulatory:enhancer|regulatory:promoter|regulatory:transcriptional_cis_regulatory_region
9606	110351180	LOC110351180	-	-	-	4	-	IBSP 5' regulatory region	biological-region	-	-	-	bone sialoprotein promoter	20201124	misc_feature:conserved_region|regulatory:CAAT_signal|regulatory:TATA_box|regulatory:promoter|regulatory:silencer|regulatory:transcriptional_cis_regulatory_region
9606	110354863	ZNF660-ZNF197	-	-	-	3	3p21.31	ZNF660-ZNF197 readthrough	protein-coding	-	-	-	zinc finger protein 197|pVHL-associated KRAB domain-containing protein|zinc finger protein with KRAB and SCAN domains 9	20201124	-
9606	110366354	LOC110366354	-	CLEM|XREM	-	7	-	CYP3A4 5' regulatory region	biological-region	-	-	-	CYP3A4 promoter|constitutive liver enhancer module of CYP3A4|xenobiotic responsive element module	20201124	regulatory:enhancer|regulatory:promoter|regulatory:silencer|regulatory:transcriptional_cis_regulatory_region
9606	110366355	LOC110366355	-	-	-	7	-	enhancer in intron 10 of CYP3A4	biological-region	-	-	-	-	20201124	misc_feature:conserved_region|regulatory:enhancer
9606	110366357	PACD	-	-	MIM:612868	12	12q21.33	Corneal dystrophy, posterior amorphous	unknown	-	-	-	-	20190816	-
9606	110384692	LOC110384692	-	-	-	6	6p21.33	complement C4A (Rodgers blood group)-like	protein-coding	-	-	-	complement C4A (Rodgers blood group)-like	20201124	-
9606	110386947	LOC110386947	-	-	-	15	-	CYP19A1 promoter I.1	biological-region	-	-	-	CYP19A1 I.1 5' regulatory region|aromatase promoter I.1	20201124	regulatory:CAAT_signal|regulatory:TATA_box|regulatory:enhancer|regulatory:promoter|regulatory:transcriptional_cis_regulatory_region
9606	110386948	LOC110386948	-	-	-	15	-	CYP19A1 promoter I.4	biological-region	-	-	-	aromatase promoter I.4	20201124	regulatory:promoter
9606	110386949	LOC110386949	-	-	-	15	-	CYP19A1 promoter I.7	biological-region	-	-	-	aromatase promoter I.7	20201124	regulatory:promoter
9606	110386951	LOC110386951	-	-	-	15	-	CYP19A1 promoter II/1.3	biological-region	-	-	-	CYP19A1 promoter I.3|CYP19A1 promoter I.6|CYP19A1 promoter II|aromatase P450 promoter II|aromatase promoter II/I.3	20201124	regulatory:promoter|regulatory:silencer|regulatory:transcriptional_cis_regulatory_region
9606	110408762	LOC110408762	-	-	-	10	-	CYP17A1 promoter	biological-region	-	-	-	-	20201124	regulatory:promoter
9606	110437700	FLICR	-	-	HGNC:HGNC:53589	X	Xp11.23	FOXP3 regulating long intergenic non-coding RNA	ncRNA	FLICR	FOXP3 regulating long intergenic non-coding RNA	O	Foxp3 long intergenic noncoding RNA	20201124	-
9606	110440226	CCZ1P	-	-	Ensembl:ENSG00000243554	7	7q21.3	CCZ1 homolog, vacuolar protein trafficking and biogenesis associated pseudogene	pseudo	-	-	-	-	20201124	-
9606	110467515	LOC110467515	-	-	-	15	-	CYP1A1 5' regulatory region	biological-region	-	-	-	CYP1A1 promoter-proximal region	20201124	misc_feature:conserved_region|regulatory:DNase_I_hypersensitive_site|regulatory:enhancer|regulatory:promoter|regulatory:silencer|regulatory:transcriptional_cis_regulatory_region
9606	110467516	LOC110467516	-	-	-	15	-	CYP1A2 5' regulatory region	biological-region	-	-	-	CYP1A2 promoter-proximal region	20201124	regulatory:GC_signal|regulatory:enhancer|regulatory:promoter|regulatory:transcriptional_cis_regulatory_region
9606	110467517	LOC110467517	-	-	-	15	-	enhancer downstream of CYP1A2	biological-region	-	-	-	-	20201124	regulatory:promoter
9606	110467518	RNA5-8SP	-	-	Ensembl:ENSG00000283274	14	14p11.2	RNA, 5.8S ribosomal pseudogene	pseudo	-	-	-	-	20201124	-
9606	110467520	LOC110467520	-	RNA5-8SP	Ensembl:ENSG00000276871	22	22p11.2	RNA, 5.8S ribosomal pseudogene	pseudo	-	-	-	-	20201124	-
9606	110467521	LOC110467521	-	RNA5-8SP	Ensembl:ENSG00000283568	20	20q11.1	RNA, 5.8S ribosomal pseudogene	pseudo	-	-	-	-	20201124	-
9606	110467522	LOC110467522	-	RNA5-8SP	Ensembl:ENSG00000283291	20	20q11.1	RNA, 5.8S ribosomal pseudogene	pseudo	-	-	-	-	20201124	-
9606	110467523	LOC110467523	-	RNA5-8SP	Ensembl:ENSG00000275877	20	20q11.21	RNA, 5.8S ribosomal pseudogene	pseudo	-	-	-	-	20201124	-
9606	110467524	LOC110467524	-	RNA5-8SP	-	Un	-	RNA, 5.8S ribosomal pseudogene	pseudo	-	-	-	-	20201124	-
9606	110467525	RNA28SP	-	-	-	2	2q21.2	RNA, 28S ribosomal pseudogene	pseudo	-	-	-	-	20201124	-
9606	110467526	LOC110467526	-	RNA28SP	-	20	20q11.21	RNA, 28S ribosomal pseudogene	pseudo	-	-	-	-	20201124	-
9606	110467527	LOC110467527	-	RNA28SP	-	19	19q13.2	RNA, 28S ribosomal pseudogene	pseudo	-	-	-	-	20201124	-
9606	110467528	LOC110467528	-	RNA28SP	-	19	19q13.31	RNA, 28S ribosomal pseudogene	pseudo	-	-	-	-	20201124	-
9606	110467529	LOC110467529	-	RNA28SP	-	21	21p11.2	RNA, 28S ribosomal pseudogene	pseudo	-	-	-	-	20201124	-
9606	110467531	LOC110467531	-	RNA28SP	-	19	19p12	RNA, 28S ribosomal pseudogene	pseudo	-	-	-	-	20201124	-
9606	110467532	RNA18SP	-	-	-	22	22p11.2	RNA, 18S ribosomal pseudogene	pseudo	-	-	-	-	20201124	-
9606	110467533	LOC110467533	-	RNA18SP	-	2	2q21.2	RNA, 18S ribosomal pseudogene	pseudo	-	-	-	-	20201124	-
9606	110467534	LOC110467534	-	RNA18SP	-	22	22p11.2	RNA, 18S ribosomal pseudogene	pseudo	-	-	-	-	20201124	-
9606	110467535	LOC110467535	-	RNA18SP	-	20	20q11.21	RNA, 18S ribosomal pseudogene	pseudo	-	-	-	-	20201124	-
9606	110467536	LOC110467536	-	RNA18SP	-	14	14p11.2	RNA, 18S ribosomal pseudogene	pseudo	-	-	-	-	20201124	-
9606	110467537	LOC110467537	-	RNA18SP	-	Un	-	RNA, 18S ribosomal pseudogene	pseudo	-	-	-	-	20201124	-
9606	110467538	LOC110467538	-	RNA18SP	-	20	20q11.1	RNA, 18S ribosomal pseudogene	pseudo	-	-	-	-	20201124	-
9606	110485084	LOC110485084	-	-	-	17	17q21.31	BRCA1 intronic recombination region	biological-region	-	-	-	BRCA1, DNA repair associated intronic recombination region	20201124	misc_recomb:non_allelic_homologous
9606	110485085	LOC110485085	-	-	-	17	17q21.31	BRCA1P1 intergenic recombination region	biological-region	-	-	-	-	20201124	misc_recomb:non_allelic_homologous
9606	110594336	LOC110594336	-	-	-	1	1p35.2	MS1 minisatellite repeat instability region	biological-region	-	-	-	D1S7 minisatellite repeat instability region	20201124	misc_feature:nucleotide_motif|misc_feature:repeat_instability_region|misc_recomb:meiotic
9606	110594337	LOC110594337	-	-	-	20	20q13.33	B6.7 minisatellite repeat instability region	biological-region	-	-	-	-	20201124	misc_feature:nucleotide_motif|misc_feature:repeat_instability_region|misc_recomb:meiotic
9606	110596863	LOC110596863	-	-	-	16	16p13.3	MS205 minisatellite repeat instability region	biological-region	-	-	-	D16S309 minisatellite repeat instability region	20201124	misc_feature:repeat_instability_region|misc_recomb:meiotic
9606	110596865	LOC110596865	-	-	-	16	16p13.3	16p subtelomeric meiotic recombination hotspot	biological-region	-	-	-	-	20201124	misc_feature:nucleotide_motif|misc_recomb:meiotic
9606	110596866	LOC110596866	-	-	-	8	-	CYP7A1 5' regulatory region	biological-region	-	-	-	-	20201124	regulatory:DNase_I_hypersensitive_site|regulatory:enhancer|regulatory:matrix_attachment_region|regulatory:promoter|regulatory:response_element|regulatory:silencer
9606	110596867	LOC110596867	-	-	-	8	8q12.1	peptidylprolyl isomerase A pseudogene	pseudo	-	-	-	-	20201124	-
9606	110599562	LOC110599562	-	-	-	6	6p21.32	meiotic recombination hotspot DPA1	biological-region	-	-	-	-	20201124	misc_feature:nucleotide_motif|misc_recomb:meiotic
9606	110599563	LY6G6F-LY6G6D	-	G6F-LY6G6D|MEGT-1|MEGT1	HGNC:HGNC:38821|Ensembl:ENSG00000250641	6	6p21.33	LY6G6F-LY6G6D readthrough	protein-coding	LY6G6F-LY6G6D	LY6G6F-LY6G6D readthrough	O	LY6G6F-LY6G6D protein|megakaryocyte-enhanced gene transcript 1 protein	20201124	-
9606	110599564	EEF1AKMT4	-	-	HGNC:HGNC:53611|Ensembl:ENSG00000284753	3	3q27.1	EEF1A lysine methyltransferase 4	protein-coding	EEF1AKMT4	EEF1A lysine methyltransferase 4	O	EEF1A lysine methyltransferase 4|eukaryotic translation elongation factor 1 alpha lysine specific methyltransferase 4	20201128	-
9606	110599565	UC.134	-	-	-	3	3q25.32	long non-coding RNA uc.134	ncRNA	-	-	-	-	20201124	-
9606	110599567	LOC110599567	-	-	-	7	7q36.3	D7S22 minisatellite repeat instability region	biological-region	-	-	-	g3 minisatellite repeat instability region	20201124	misc_feature:nucleotide_motif|misc_feature:repeat_instability_region|misc_recomb:meiotic
9606	110599568	LOC110599568	-	-	-	12	12q24.33	MS43a minisatellite repeat instability region	biological-region	-	-	-	D12S11 minisatellite repeat instability region	20201124	misc_feature:repeat_instability_region
9606	110599569	LOC110599569	-	-	-	10	-	CYP2C9 promoter	biological-region	-	-	-	-	20201124	misc_feature:sequence_alteration|regulatory:enhancer|regulatory:promoter|regulatory:transcriptional_cis_regulatory_region
9606	110599570	LOC110599570	-	-	-	10	-	CYP2C19 promoter	biological-region	-	-	-	-	20201124	regulatory:enhancer|regulatory:promoter
9606	110599571	LOC110599571	-	-	-	10	-	CYP2C8 promoter	biological-region	-	-	-	-	20201124	regulatory:promoter|regulatory:transcriptional_cis_regulatory_region
9606	110599572	LOC110599572	-	-	-	10	-	-8 kb enhancer of CYP2C8	biological-region	-	-	-	-	20201124	regulatory:enhancer
9606	110599575	LOC110599575	-	PBREM	-	19	-	CYP2B6 promoter-proximal regulatory region	biological-region	-	-	-	CYP2B6 phenobarbital-responsive enhancer module	20201124	misc_feature:sequence_alteration|regulatory:TATA_box|regulatory:enhancer|regulatory:promoter|regulatory:transcriptional_cis_regulatory_region
9606	110599576	LOC110599576	-	-	-	1	1p36.33	CEB15 minisatellite repeat instability region	biological-region	-	-	-	D1S172 minisatellite repeat instability region	20201124	misc_feature:nucleotide_motif|misc_feature:repeat_instability_region|misc_recomb:meiotic
9606	110599577	LOC110599577	-	-	-	19	-	XREM-like enhancer of CYP2B6	biological-region	-	-	-	-	20201124	regulatory:enhancer
9606	110599578	LOC110599578	-	-	-	8	8q24.3	CEB42 minisatellite repeat instability region	biological-region	-	-	-	D8S358 minisatellite repeat instability region	20201124	misc_feature:nucleotide_motif|misc_feature:repeat_instability_region|misc_recomb:meiotic
9606	110599579	LOC110599579	-	-	-	10	10q26.3	CEB36 minisatellite repeat instability region	biological-region	-	-	-	D10S473 minisatellite repeat instability region	20201124	misc_feature:nucleotide_motif|misc_feature:repeat_instability_region|misc_recomb:meiotic
9606	110599580	LOC110599580	-	-	-	2	-	CYP1B1 promoter	biological-region	-	-	-	-	20201124	regulatory:TATA_box|regulatory:enhancer|regulatory:promoter|regulatory:transcriptional_cis_regulatory_region
9606	110599582	LOC110599582	-	-	-	2	2q37.3	CEB1 minisatellite repeat instability region	biological-region	-	-	-	D2S90 minisatellite repeat instability region	20201124	misc_feature:nucleotide_motif|misc_feature:repeat_instability_region|misc_recomb:meiotic
9606	110599583	EEF1AKMT4-ECE2	-	ECE-2|ECE2	HGNC:HGNC:53615|Ensembl:ENSG00000284917	3	3q27.1	EEF1AKMT4-ECE2 readthrough	protein-coding	EEF1AKMT4-ECE2	EEF1AKMT4-ECE2 readthrough	O	EEF1AKMT4-ECE2 readthrough transcript protein|Endothelin-converting enzyme 2	20201213	-
9606	110599585	LOC110599585	-	-	-	10	-	CYP2E1 5' regulatory region	biological-region	-	-	-	-	20201124	misc_feature:sequence_alteration|regulatory:enhancer|regulatory:promoter|regulatory:transcriptional_cis_regulatory_region
9606	110599586	LOC110599586	-	-	-	17	17q25.3	CEB72 minisatellite repeat instability region	biological-region	-	-	-	D17S888 minisatellite repeat instability region	20201124	misc_feature:nucleotide_motif|misc_feature:repeat_instability_region|misc_recomb:meiotic
9606	110599588	ASDURF	-	ASNSD1|ASNSD1-SEP|NS3TP1	HGNC:HGNC:53619|Ensembl:ENSG00000286053	2	2q32.2	ASNSD1 upstream reading frame	protein-coding	ASDURF	ASNSD1 upstream reading frame	O	ASNSD1 upstream open reading frame protein|Asparagine synthetase domain-containing protein 1|HCV NS3-transactivated protein 1|alternative protein ASNSD1	20201124	-
9606	110599590	C5-OT1	-	C5T1LNCRNA	HGNC:HGNC:53618	9	9q33.2	C5 3' UTR overlapping transcript 1	ncRNA	C5-OT1	C5 3' UTR overlapping transcript 1	O	C5 3'UTR overlapping transcript 1|C5-TRAF1-long non-coding RNA	20201124	-
9606	110599591	LOC110599591	-	-	-	7	-	CYP3A7 5' regulatory region	biological-region	-	-	-	CYP3A7 promoter	20201124	regulatory:TATA_box|regulatory:enhancer|regulatory:promoter|regulatory:transcriptional_cis_regulatory_region
9606	110599592	LOC110599592	-	-	-	7	-	CYP3A5 promoter	biological-region	-	-	-	-	20201124	regulatory:promoter
9606	110631417	LOC110631417	-	-	-	6	-	CYP21A2 5' regulatory region	biological-region	-	-	-	-	20201124	regulatory:enhancer|regulatory:promoter|regulatory:transcriptional_cis_regulatory_region
9606	110673971	LOC110673971	-	-	-	8	-	CYP11B2 promoter	biological-region	-	-	-	-	20201124	misc_feature:conserved_region|misc_feature:sequence_alteration|regulatory:TATA_box|regulatory:enhancer|regulatory:promoter
9606	110673972	LOC110673972	-	-	-	8	-	CYP11B1 promoter	biological-region	-	-	-	-	20201124	misc_feature:conserved_region|regulatory:TATA_box|regulatory:promoter
9606	110673974	LOC110673974	-	-	-	19	-	CYP2A6 5' regulatory region	biological-region	-	-	-	-	20201124	misc_feature:sequence_alteration|regulatory:TATA_box|regulatory:enhancer|regulatory:promoter
9606	110740339	HS-E1	-	-	-	11	11p15.4	beta-globin hypersensitive site-embryonic 1	biological-region	-	-	-	-	20201124	misc_feature:conserved_region|regulatory:DNase_I_hypersensitive_site
9606	110740340	LOC110740340	-	-	-	22	-	CYP2D6 promoter	biological-region	-	-	-	-	20201124	regulatory:promoter|regulatory:transcriptional_cis_regulatory_region
9606	110740341	LOC110740341	-	-	-	22	-	CYP2D6 downstream enhancer	biological-region	-	-	-	-	20201124	misc_feature:sequence_alteration|regulatory:DNase_I_hypersensitive_site|regulatory:enhancer
9606	110740348	HBB-HS-107	-	HS-107	-	11	11p15	beta-globin hypersensitive site -107	biological-region	-	-	-	-	20201124	regulatory:DNase_I_hypersensitive_site
9606	110806262	LOC110806262	-	-	-	17	17q11.2	solute carrier family 6 member 4 gene promoter	biological-region	-	-	-	5-HTT promoter|5-HTTLPR promoter polymorphism region|SLC6A4 promoter|serotonin transporter gene promoter	20201124	misc_feature:nucleotide_motif|misc_feature:sequence_alteration|regulatory:TATA_box|regulatory:promoter|regulatory:transcriptional_cis_regulatory_region
9606	110806263	LOC110806263	-	-	-	5	5p15	TERT 5' regulatory region	biological-region	-	-	-	TERT promoter	20201124	misc_feature:nucleotide_motif|misc_feature:sequence_alteration|regulatory:DNase_I_hypersensitive_site|regulatory:enhancer|regulatory:promoter|regulatory:transcriptional_cis_regulatory_region
9606	110806264	LOC110806264	-	-	-	5	5p15	TERT enhancer in intron 2	biological-region	-	-	-	+7969 enhancer of TERT	20201124	misc_feature:sequence_alteration|regulatory:enhancer
9606	110806265	MNS16A	-	-	-	5	-	MNS16A minisatellite promoter	biological-region	-	-	-	-	20201124	regulatory:promoter
9606	110806268	DEFB109F	-	-	HGNC:HGNC:38066|Ensembl:ENSG00000244050	12	12p13.31	defensin beta 109F (pseudogene)	pseudo	DEFB109F	defensin beta 109F (pseudogene)	O	-	20201124	-
9606	110806269	DEFB131E	-	-	HGNC:HGNC:39765	8	8p23.1	defensin beta 131E (pseudogene)	pseudo	DEFB131E	defensin beta 131E (pseudogene)	O	-	20200501	-
9606	110806270	DEFB130C	-	-	HGNC:HGNC:43843|Ensembl:ENSG00000255157	11	11q13.4	defensin beta 130C (pseudogene)	pseudo	DEFB130C	defensin beta 130C (pseudogene)	O	-	20201124	-
9606	110806271	DDIT4-AS1	-	-	HGNC:HGNC:52379	10	10q22.1	DDIT4 antisense RNA 1	ncRNA	DDIT4-AS1	DDIT4 antisense RNA 1	O	RP11-442H21.2	20190324	-
9606	110806272	BTG3-AS1	-	ASBEL	HGNC:HGNC:53145|Ensembl:ENSG00000280594	21	21q21.1	BTG3 antisense RNA 1	ncRNA	BTG3-AS1	BTG3 antisense RNA 1	O	antisense ncRNA in the ANA/BTG3 locus	20201124	-
9606	110806273	SLC5A4-AS1	-	-	HGNC:HGNC:53163|Ensembl:ENSG00000242082	22	22q12.3	SLC5A4 antisense RNA 1	ncRNA	SLC5A4-AS1	SLC5A4 antisense RNA 1	O	RP1-90G24.10	20201124	-
9606	110806274	TNFRSF10A-AS1	-	-	HGNC:HGNC:53164	8	8p21.3	TNFRSF10A antisense RNA 1	ncRNA	TNFRSF10A-AS1	TNFRSF10A antisense RNA 1	O	RP11-1149O23.2	20190324	-
9606	110806276	LINC02474	-	-	HGNC:HGNC:53417	1	1q41	long intergenic non-protein coding RNA 2474	ncRNA	LINC02474	long intergenic non-protein coding RNA 2474	O	RP11-400N13.2	20201124	-
9606	110806277	PNMA8C	-	-	HGNC:HGNC:53427|Ensembl:ENSG00000277531	19	19q13.32	PNMA family member 8C	protein-coding	PNMA8C	PNMA family member 8C	O	paraneoplastic antigen-like protein 8C|paraneoplastic Ma antigen family member 8C	20201209	-
9606	110806278	SPRR5	-	-	HGNC:HGNC:53428	1	1q21.3	small proline rich protein 5	protein-coding	SPRR5	small proline rich protein 5	O	-	20200425	-
9606	110806279	SMIM28	-	-	HGNC:HGNC:53434|Ensembl:ENSG00000262543	6	6q24.1	small integral membrane protein 28	protein-coding	SMIM28	small integral membrane protein 28	O	small integral membrane protein 28	20201124	-
9606	110806280	CCDC194	-	-	HGNC:HGNC:53438|Ensembl:ENSG00000269720	19	19p13.11	coiled-coil domain containing 194	protein-coding	CCDC194	coiled-coil domain containing 194	O	coiled-coil domain-containing protein 194	20201124	-
9606	110806281	CCDC195	-	-	HGNC:HGNC:53441	2	2q36.2	coiled-coil domain containing 195	protein-coding	CCDC195	coiled-coil domain containing 195	O	-	20190324	-
9606	110806283	LIF-AS1	-	Lnc-LIF-AS	HGNC:HGNC:53473|Ensembl:ENSG00000232530	22	22q12.2	LIF antisense RNA 1	ncRNA	LIF-AS1	LIF antisense RNA 1	O	-	20201124	-
9606	110806285	LINC02561	-	-	HGNC:HGNC:53601|Ensembl:ENSG00000224034	10	10p15.1	long intergenic non-protein coding RNA 2561	ncRNA	LINC02561	long intergenic non-protein coding RNA 2561	O	RP11-445P17.8	20201124	-
9606	110806286	LINC02567	-	-	HGNC:HGNC:53609|Ensembl:ENSG00000237552	1	1p31.1	long intergenic non-protein coding RNA 2567	ncRNA	LINC02567	long intergenic non-protein coding RNA 2567	O	-	20201124	-
9606	110806288	BMF-AS1	-	-	HGNC:HGNC:53612	15	15q15.1	BMF antisense RNA 1	ncRNA	BMF-AS1	BMF antisense RNA 1	O	-	20190324	-
9606	110806289	SKAP1-AS1	-	-	HGNC:HGNC:53166	17	17q21.32	SKAP1 antisense RNA 1	ncRNA	SKAP1-AS1	SKAP1 antisense RNA 1	O	RP11-456D7.1	20190324	-
9606	110806290	MYOCOS	-	-	HGNC:HGNC:53429|Ensembl:ENSG00000283683	1	1q24.3	myocilin opposite strand	protein-coding	MYOCOS	myocilin opposite strand	O	myocilin opposite strand protein	20201124	-
9606	110806291	RNU1-151P	-	-	HGNC:HGNC:53616|Ensembl:ENSG00000201142	1	1q21.1	RNA, U1 small nuclear 151, pseudogene	pseudo	RNU1-151P	RNA, U1 small nuclear 151, pseudogene	O	-	20201124	-
9606	110806292	DEFB130D	-	-	HGNC:HGNC:38059|Ensembl:ENSG00000232773	4	4p16.1	defensin beta 130D (pseudogene)	pseudo	DEFB130D	defensin beta 130D (pseudogene)	O	beta-defensin 130 pseudogene	20201124	-
9606	110806294	LINC02258	-	-	HGNC:HGNC:53165	12	12q21.32	long intergenic non-protein coding RNA 2258	ncRNA	LINC02258	long intergenic non-protein coding RNA 2258	O	RP11-248E9.5	20201124	-
9606	110806296	C1orf232	-	-	HGNC:HGNC:53426|Ensembl:ENSG00000282872	1	1p36.11	chromosome 1 open reading frame 230	protein-coding	C1orf232	chromosome 1 open reading frame 230	O	uncharacterized protein C1orf232	20201124	-
9606	110806297	FAM240B	-	-	HGNC:HGNC:53430|Ensembl:ENSG00000283329	9	9p13.1	family with sequence similarity 240 member B	protein-coding	FAM240B	family with sequence similarity 240 member B	O	protein FAM240B	20201209	-
9606	110806298	C17orf113	-	-	HGNC:HGNC:53437|Ensembl:ENSG00000267221	17	17q21.2	chromosome 17 open reading frame 113	protein-coding	C17orf113	chromosome 17 open reading frame 113	O	transmembrane protein C17orf113	20201124	-
9606	110806299	ETDC	-	-	HGNC:HGNC:53450|Ensembl:ENSG00000283644	X	Xq26.3	embryonic testis differentiation homolog C	protein-coding	ETDC	embryonic testis differentiation homolog C	O	embryonic testis differentiation protein homolog C	20201124	-
9606	110806300	FLNC-AS1	-	-	HGNC:HGNC:53474|Ensembl:ENSG00000242902	7	7q32.1	FLNC antisense RNA 1	ncRNA	FLNC-AS1	FLNC antisense RNA 1	O	-	20201124	-
9606	110806301	LINC02560	-	-	HGNC:HGNC:53600|Ensembl:ENSG00000268307	19	19q13.43	long intergenic non-protein coding RNA 2560	ncRNA	LINC02560	long intergenic non-protein coding RNA 2560	O	CTD-2619J13.13	20201124	-
9606	110806303	SLC25A34-AS1	-	-	HGNC:HGNC:53623|Ensembl:ENSG00000224459	1	1p36.21	SLC25A34 and TMEM82 antisense RNA 1	ncRNA	SLC25A34-AS1	SLC25A34 and TMEM82 antisense RNA 1	O	RP11-169K16.4	20201124	-
9606	110806306	LOC110806306	-	-	-	3	-	telomerase RNA component (TERC) promoter	biological-region	-	-	-	-	20201124	regulatory:CAAT_signal|regulatory:TATA_box|regulatory:promoter
9606	110806307	STIN2-VNTR	-	5HTT-VNTR2|5HTTVNTR|STin2.10|STin2.12|STin2.9|VNTR2	-	17	17q11.2	serotonin transporter intronic VNTR enhancer	biological-region	-	-	-	5-HTT polymorphic intron 2 enhancer|SLC6A4 intronic VNTR enhancer|serotonin transporter gene variable number tandem repeat in intron 2	20201124	misc_feature:nucleotide_motif|regulatory:enhancer|regulatory:transcriptional_cis_regulatory_region
9606	110806308	GPC3-AS1	-	-	HGNC:HGNC:52897|Ensembl:ENSG00000286096	X	Xq26.2	GPC3 antisense RNA 1	ncRNA	GPC3-AS1	GPC3 antisense RNA 1	O	glypican 3 antisense transcript 1	20201124	-
9606	110841581	CAMTA1-DT	-	lncCAMTA1	HGNC:HGNC:53020	1	1p36.31	CAMTA1 divergent transcript	ncRNA	CAMTA1-DT	CAMTA1 divergent transcript	O	-	20201124	-
9606	110841583	LAMC1-AS1	-	lnc-LAMC2-1:1	HGNC:HGNC:52645|Ensembl:ENSG00000224468	1	1q25.3	LAMC1 antisense RNA 1	ncRNA	LAMC1-AS1	LAMC1 antisense RNA 1	O	-	20201124	-
9606	110973015	LOC110973015	-	-	-	7	-	NOS3 5' regulatory region	biological-region	-	-	-	eNOS promoter region	20201124	misc_feature:sequence_alteration|regulatory:DNase_I_hypersensitive_site|regulatory:enhancer|regulatory:promoter|regulatory:silencer|regulatory:transcriptional_cis_regulatory_region
9606	111064646	TPM1-AS	-	TPM1-AS1	HGNC:HGNC:53635	15	15q22.2	TPM1 antisense RNA	ncRNA	TPM1-AS	TPM1 antisense RNA	O	TPM1 antisense RNA 1	20201124	-
9606	111064647	CSNKA2IP	-	-	HGNC:HGNC:53637|Ensembl:ENSG00000283434	3	3p11.1	casein kinase 2 subunit alpha' interacting protein	protein-coding	CSNKA2IP	casein kinase 2 subunit alpha' interacting protein	O	casein kinase II subunit alpha'-interacting protein|casein kinase 2 alpha prime interacting protein	20201124	-
9606	111064648	SMIM36	-	-	HGNC:HGNC:53654	17	17q22	small integral membrane protein 36	protein-coding	SMIM36	small integral membrane protein 36	O	-	20190324	-
9606	111064649	SMIM33	-	-	HGNC:HGNC:53645|Ensembl:ENSG00000283288	5	5q31.2	small integral membrane protein 33	protein-coding	SMIM33	small integral membrane protein 33	O	small integral membrane protein 33	20201124	-
9606	111064650	C19orf85	-	-	HGNC:HGNC:53653|Ensembl:ENSG00000283567	19	19q13.42	chromosome 19 open reading frame 85	protein-coding	C19orf85	chromosome 19 open reading frame 85	O	uncharacterized protein C19orf85	20201209	-
9606	111082961	PPIAP36	-	-	HGNC:HGNC:53660|Ensembl:ENSG00000236872	1	1p34.1	peptidylprolyl isomerase A pseudogene 36	pseudo	PPIAP36	peptidylprolyl isomerase A pseudogene 36	O	-	20201124	-
9606	111082962	PPIAP38	-	-	HGNC:HGNC:53662|Ensembl:ENSG00000233477	10	10q25.1	peptidylprolyl isomerase A pseudogene 38	pseudo	PPIAP38	peptidylprolyl isomerase A pseudogene 38	O	-	20201124	-
9606	111082963	PPIAP39	-	-	HGNC:HGNC:53663|Ensembl:ENSG00000230018	10	10q25.3	peptidylprolyl isomerase A pseudogene 39	pseudo	PPIAP39	peptidylprolyl isomerase A pseudogene 39	O	-	20201124	-
9606	111082964	PPIAP44	-	-	HGNC:HGNC:53668|Ensembl:ENSG00000258118	12	12p11.21	peptidylprolyl isomerase A pseudogene 44	pseudo	PPIAP44	peptidylprolyl isomerase A pseudogene 44	O	-	20201124	-
9606	111082965	PPIAP52	-	-	HGNC:HGNC:53676|Ensembl:ENSG00000270606	17	17p13.1	peptidylprolyl isomerase A pseudogene 52	pseudo	PPIAP52	peptidylprolyl isomerase A pseudogene 52	O	-	20201124	-
9606	111082966	PPIAP63	-	-	HGNC:HGNC:53687|Ensembl:ENSG00000231570	2	2p16.1	peptidylprolyl isomerase A pseudogene 63	pseudo	PPIAP63	peptidylprolyl isomerase A pseudogene 63	O	-	20201124	-
9606	111082967	PPIAP68	-	-	HGNC:HGNC:53692|Ensembl:ENSG00000213739	2	2q33.3	peptidylprolyl isomerase A pseudogene 68	pseudo	PPIAP68	peptidylprolyl isomerase A pseudogene 68	O	-	20201124	-
9606	111082968	PPIAP75	-	-	HGNC:HGNC:53699|Ensembl:ENSG00000271131	3	3q26.32	peptidylprolyl isomerase A pseudogene 75	pseudo	PPIAP75	peptidylprolyl isomerase A pseudogene 75	O	-	20201124	-
9606	111082969	PPIAP83	-	-	HGNC:HGNC:53707|Ensembl:ENSG00000242978	7	7q35	peptidylprolyl isomerase A pseudogene 83	pseudo	PPIAP83	peptidylprolyl isomerase A pseudogene 83	O	-	20201124	-
9606	111082970	PPIAP86	-	-	HGNC:HGNC:53710|Ensembl:ENSG00000213873	8	8q13.1	peptidylprolyl isomerase A pseudogene 86	pseudo	PPIAP86	peptidylprolyl isomerase A pseudogene 86	O	-	20201124	-
9606	111082971	PPIAP88	-	-	HGNC:HGNC:53712|Ensembl:ENSG00000227350	9	9q31.2	peptidylprolyl isomerase A pseudogene 88	pseudo	PPIAP88	peptidylprolyl isomerase A pseudogene 88	O	-	20201124	-
9606	111082972	PPIAP91	-	-	HGNC:HGNC:53715|Ensembl:ENSG00000228728	X	Xq28	peptidylprolyl isomerase A pseudogene 91	pseudo	PPIAP91	peptidylprolyl isomerase A pseudogene 91	O	-	20201124	-
9606	111082973	PPIAP49	-	-	HGNC:HGNC:53673|Ensembl:ENSG00000260471	16	16q23.1	peptidylprolyl isomerase A pseudogene 49	pseudo	PPIAP49	peptidylprolyl isomerase A pseudogene 49	O	-	20201124	-
9606	111082974	PPIAP50	-	-	HGNC:HGNC:53674|Ensembl:ENSG00000261330	16	16q23.1	peptidylprolyl isomerase A pseudogene 50	pseudo	PPIAP50	peptidylprolyl isomerase A pseudogene 50	O	-	20201124	-
9606	111082975	PPIAP85	-	-	HGNC:HGNC:53709	8	8q12.1	peptidylprolyl isomerase A pseudogene 85	pseudo	PPIAP85	peptidylprolyl isomerase A pseudogene 85	O	-	20200510	-
9606	111082976	PPIAP37	-	-	HGNC:HGNC:53661|Ensembl:ENSG00000226003	1	1q23.3	peptidylprolyl isomerase A pseudogene 37	pseudo	PPIAP37	peptidylprolyl isomerase A pseudogene 37	O	-	20201124	-
9606	111082977	PPIAP41	-	-	HGNC:HGNC:53665|Ensembl:ENSG00000254463	11	11p11.2	peptidylprolyl isomerase A pseudogene 41	pseudo	PPIAP41	peptidylprolyl isomerase A pseudogene 41	O	-	20201124	-
9606	111082978	PPIAP48	-	-	HGNC:HGNC:53672	16	16q21	peptidylprolyl isomerase A pseudogene 48	pseudo	PPIAP48	peptidylprolyl isomerase A pseudogene 48	O	-	20201124	-
9606	111082979	PPIAP57	-	-	HGNC:HGNC:53681|Ensembl:ENSG00000266809	18	18q11.2	peptidylprolyl isomerase A pseudogene 57	pseudo	PPIAP57	peptidylprolyl isomerase A pseudogene 57	O	-	20201124	-
9606	111082980	PPIAP65	-	-	HGNC:HGNC:53689|Ensembl:ENSG00000233428	2	2q21.1	peptidylprolyl isomerase A pseudogene 65	pseudo	PPIAP65	peptidylprolyl isomerase A pseudogene 65	O	-	20201124	-
9606	111082981	PPIAP67	-	-	HGNC:HGNC:53691|Ensembl:ENSG00000237260	2	2q31.1	peptidylprolyl isomerase A pseudogene 67	pseudo	PPIAP67	peptidylprolyl isomerase A pseudogene 67	O	-	20201124	-
9606	111082982	PPIAP69	-	-	HGNC:HGNC:53693|Ensembl:ENSG00000228337	3	3p21.2	peptidylprolyl isomerase A pseudogene 69	pseudo	PPIAP69	peptidylprolyl isomerase A pseudogene 69	O	-	20201124	-
9606	111082983	PPIAP76	-	-	HGNC:HGNC:53700|Ensembl:ENSG00000250484	4	4q28.1	peptidylprolyl isomerase A pseudogene 76	pseudo	PPIAP76	peptidylprolyl isomerase A pseudogene 76	O	-	20201124	-
9606	111082984	PPIAP84	-	-	HGNC:HGNC:53708|Ensembl:ENSG00000254152	8	8p12	peptidylprolyl isomerase A pseudogene 84	pseudo	PPIAP84	peptidylprolyl isomerase A pseudogene 84	O	-	20201124	-
9606	111082985	PPIAP90	-	-	HGNC:HGNC:53714|Ensembl:ENSG00000234557	X	Xq22.1	peptidylprolyl isomerase A pseudogene 90	pseudo	PPIAP90	peptidylprolyl isomerase A pseudogene 90	O	-	20201124	-
9606	111082987	CFTR-AS1	-	BGas	HGNC:HGNC:40144|Ensembl:ENSG00000232661	7	7q31.2	CFTR antisense RNA 1	ncRNA	CFTR-AS1	CFTR antisense RNA 1	O	-	20201124	-
9606	111082988	LINC02155	-	-	HGNC:HGNC:53016|Ensembl:ENSG00000254120	8	8q12.3	long intergenic non-protein coding RNA 2155	ncRNA	LINC02155	long intergenic non-protein coding RNA 2155	O	RP11-705O24.1	20201124	-
9606	111082989	CXXC5-AS1	-	-	HGNC:HGNC:53009|Ensembl:ENSG00000250635	5	5q31.2	CXXC5 antisense RNA 1	ncRNA	CXXC5-AS1	CXXC5 antisense RNA 1	O	-	20201124	-
9606	111082990	LINC02157	-	-	HGNC:HGNC:53018	15	15q26.2	long intergenic non-protein coding RNA 2157	ncRNA	LINC02157	long intergenic non-protein coding RNA 2157	O	RP11-327J17.1	20190324	-
9606	111082991	NARF-AS1	-	-	HGNC:HGNC:53622	17	17q25.3	NARF antisense RNA 1	ncRNA	NARF-AS1	NARF antisense RNA 1	O	ENST00000582249.1	20190324	-
9606	111082992	LINC02156	-	-	HGNC:HGNC:53017	12	12q13.11	long intergenic non-protein coding RNA 2156	ncRNA	LINC02156	long intergenic non-protein coding RNA 2156	O	-	20201124	-
9606	111082993	LINC02569	-	TCONS_00011283	HGNC:HGNC:39760	6	6p21.33	long intergenic non-protein coding RNA 2569	ncRNA	LINC02569	long intergenic non-protein coding RNA 2569	O	-	20201124	-
9606	111082994	LINC02488	-	CTD-2316B1	HGNC:HGNC:53467	5	5q14.3	long intergenic non-protein coding RNA 2488	ncRNA	LINC02488	long intergenic non-protein coding RNA 2488	O	-	20201124	-
9606	111089941	MMP24-AS1-EDEM2	-	-	-	20	20q11.22	MMP24-AS1-EDEM2 readthrough	protein-coding	-	-	-	ER degradation-enhancing alpha-mannosidase-like protein 2	20201128	-
9606	111089942	LOC111089942	-	-	-	7	-	pleiotrophin promoter	biological-region	-	-	-	-	20201124	regulatory:promoter|regulatory:transcriptional_cis_regulatory_region
9606	111089943	HERV.E-PTN	-	-	-	7	-	HERV.E-PTN promoter	biological-region	-	-	-	pleiotrophin LTR promoter	20201124	regulatory:promoter
9606	111089944	LOC111089944	-	-	-	8	-	CA1 upstream erythroid promoter	biological-region	-	-	-	-	20201124	misc_feature:conserved_region|regulatory:DNase_I_hypersensitive_site|regulatory:promoter
9606	111089946	LOC111089946	-	-	-	5	-	NAIP promoter region	biological-region	-	-	-	-	20201124	regulatory:promoter|regulatory:transcriptional_cis_regulatory_region
9606	111089947	LOC111089947	-	-	-	17	-	GSDMB 5' regulatory region	biological-region	-	-	-	-	20201124	regulatory:enhancer|regulatory:promoter|regulatory:transcriptional_cis_regulatory_region
9606	111099027	LOC111099027	-	-	-	21	21q22.3	transmembrane protease serine 2 breakpoint cluster recombination region	biological-region	-	-	-	TMPRSS2 breakpoint cluster recombination region	20201124	misc_recomb:mitotic
9606	111099028	LOC111099028	-	-	-	21	21q22.2	ERG, ETS transcription factor breakpoint cluster recombination region	biological-region	-	-	-	ERG breakpoint cluster recombination region	20201124	misc_recomb:mitotic
9606	111162620	LOC111162620	-	-	-	3	-	TAp63 promoter of tumor protein p63	biological-region	-	-	-	P1 promoter of TP63	20201124	regulatory:promoter|regulatory:transcriptional_cis_regulatory_region
9606	111162621	LOC111162621	-	-	-	3	-	DeltaNp63 promoter of tumor protein p63	biological-region	-	-	-	P2 promoter of TP63	20201124	misc_feature:conserved_region|regulatory:enhancer|regulatory:promoter
9606	111188137	ERVK9-9	-	-	HGNC:HGNC:51158	17	17p13.2	endogenous retrovirus group K9, member 9	other	ERVK9-9	endogenous retrovirus group K9, member 9	O	HERV-K(HML-3) K18B|TCONS_00025543	20170927	-
9606	111188140	MTND5P43	-	-	HGNC:HGNC:52322	12	12p11.21	MT-ND5 pseudogene 43	pseudo	MTND5P43	MT-ND5 pseudogene 43	O	mitochondrially encoded NADH:ubiquinone oxidoreductase core subunit 5 pseudogene 43	20201124	-
9606	111188141	ERVK9-11	-	-	HGNC:HGNC:51160	19	19q13.2	endogenous retrovirus group K9, member 11	other	ERVK9-11	endogenous retrovirus group K9, member 11	O	HERV-K(HML-3) K79B	20170928	-
9606	111188142	ERVK9-7	-	-	HGNC:HGNC:51156	7	7p14.2	endogenous retrovirus group K9, member 7	other	ERVK9-7	endogenous retrovirus group K9, member 7	O	HERV-K(HML-3) K103B	20170928	-
9606	111188143	ERVK9-4	-	-	HGNC:HGNC:50910	5	5p13.2	endogenous retrovirus group K9, member 4	other	ERVK9-4	endogenous retrovirus group K9, member 4	O	HERV-K(HML-3) K83B	20170928	-
9606	111188144	ERVK9-10	-	-	HGNC:HGNC:51159	17	17q21.32	endogenous retrovirus group K9, member 10	other	ERVK9-10	endogenous retrovirus group K9, member 10	O	HERV-K(HML-3) K114B	20170928	-
9606	111188145	ERVK9-8	-	-	HGNC:HGNC:51157	8	8q11.23	endogenous retrovirus group K9, member 8	other	ERVK9-8	endogenous retrovirus group K9, member 8	O	HERV-K(HML-3) K49B	20170928	-
9606	111188146	ERVK9-6	-	-	HGNC:HGNC:51155	6	6q21	endogenous retrovirus group K9, member 6	other	ERVK9-6	endogenous retrovirus group K9, member 6	O	HERV-K(HML-3) K58B	20170928	-
9606	111188147	ERVK9-5	-	-	HGNC:HGNC:51154	5	5p15.33	endogenous retrovirus group K9, member 5	other	ERVK9-5	endogenous retrovirus group K9, member 5	O	HERV-K(HML-3) K104B	20170928	-
9606	111188148	ERVK9-3	-	-	HGNC:HGNC:50909	3	3q27.2	endogenous retrovirus group K9, member 3	other	ERVK9-3	endogenous retrovirus group K9, member 3	O	HERV-K(HML-3) K26C	20170928	-
9606	111188149	ERVK9-2	-	-	HGNC:HGNC:50908	2	2p24.1	endogenous retrovirus group K9, member 2	other	ERVK9-2	endogenous retrovirus group K9, member 2	O	HERV-K(HML-3) K22C	20170928	-
9606	111188150	ERVK9-1	-	-	HGNC:HGNC:50898	1	1q21.2	endogenous retrovirus group K9, member 1	other	ERVK9-1	endogenous retrovirus group K9, member 1	O	HERV-K(HML-3) K102B	20170928	-
9606	111188152	LOC111188152	-	-	-	5	-	CSF1R promoter E1	biological-region	-	-	-	-	20201124	regulatory:promoter
9606	111188153	LOC111188153	-	-	-	5	-	LTR-CSF1R promoter	biological-region	-	-	-	-	20201124	regulatory:DNase_I_hypersensitive_site|regulatory:promoter
9606	111188154	LOC111188154	-	-	-	5	-	enhancer in exon 7 of CSF1R	biological-region	-	-	-	-	20201124	regulatory:enhancer
9606	111188156	LOC111188156	-	FIRE	-	5	-	CSF1R promoter/intronic regulatory region	biological-region	-	-	-	CSF1R promoter E2|fms intronic regulatory element	20201124	regulatory:DNase_I_hypersensitive_site|regulatory:enhancer|regulatory:promoter
9606	111188157	LYNX1-SLURP2	-	-	HGNC:HGNC:52291|Ensembl:ENSG00000284505	8	8q24.3	LYNX1-SLURP2 readthrough	protein-coding	LYNX1-SLURP2	LYNX1-SLURP2 readthrough	O	LYNX1-SLURP2 protein	20201124	-
9606	111188158	LOC111188158	-	-	-	22	-	IL2RB LTR promoter	biological-region	-	-	-	-	20201124	regulatory:promoter
9606	111188159	LOC111188159	-	-	-	22	-	IL2RB promoter	biological-region	-	-	-	-	20201124	regulatory:enhancer|regulatory:promoter
9606	111188160	MTND4P41	-	-	HGNC:HGNC:52334	19	19q13.12	MT-ND4 pseudogene 41	pseudo	MTND4P41	MT-ND4 pseudogene 41	O	mitochondrially encoded NADH:ubiquinone oxidoreductase core subunit 4 pseudogene 41	20201124	-
9606	111188161	LOC111188161	-	-	-	21	-	B3GALT5 ERV-L LTR promoter	biological-region	-	-	-	-	20201124	regulatory:promoter|regulatory:transcriptional_cis_regulatory_region
9606	111188162	MTND5P45	-	-	HGNC:HGNC:52333	19	19q13.12	MT-ND5 pseudogene 45	pseudo	MTND5P45	MT-ND5 pseudogene 45	O	mitochondrially encoded NADH:ubiquinone oxidoreductase core subunit 5 pseudogene 45	20201124	-
9606	111188163	LOC111188163	-	-	-	16	-	MSLN promoter region	biological-region	-	-	-	-	20201124	regulatory:enhancer|regulatory:promoter
9606	111188164	LOC111188164	-	-	-	4	-	ADH1C promoter region	biological-region	-	-	-	-	20201124	regulatory:TATA_box|regulatory:enhancer|regulatory:promoter
9606	111216272	LOC111216272	-	-	-	4	-	ADH1A promoter	biological-region	-	-	-	-	20201124	regulatory:TATA_box|regulatory:promoter
9606	111216273	LOC111216273	-	-	-	4	-	ADH1B promoter	biological-region	-	-	-	-	20201124	regulatory:TATA_box|regulatory:enhancer|regulatory:promoter
9606	111216274	NMBR-AS1	-	-	HGNC:HGNC:40406	6	6q24.1	NMBR antisense RNA 1	ncRNA	NMBR-AS1	NMBR antisense RNA 1	O	RP11-137J7.2	20190324	-
9606	111216275	KIF26B-AS1	-	-	HGNC:HGNC:41098|Ensembl:ENSG00000232192	1	1q44	KIF26B antisense RNA 1	ncRNA	KIF26B-AS1	KIF26B antisense RNA 1	O	RP11-62I21.1	20201124	-
9606	111216276	PMIS2	-	IFITMD9	HGNC:HGNC:53649	19	19q13.12	PMIS2 transmembrane protein	protein-coding	PMIS2	PMIS2 transmembrane protein	O	-	20190324	-
9606	111216277	TEX54	-	-	HGNC:HGNC:53729	11	11q12.3	testis expressed 54	protein-coding	TEX54	testis expressed 54	O	-	20190324	-
9606	111216278	OASL2P	-	-	HGNC:HGNC:53738|Ensembl:ENSG00000283542	12	12q24.31	2'-5' oligoadenylate synthetase like 2, pseudogene	pseudo	OASL2P	2'-5' oligoadenylate synthetase like 2, pseudogene	O	-	20201124	-
9606	111216279	RPS6KB2-AS1	-	-	HGNC:HGNC:53744	11	11q13.2	RPS6KB2 antisense RNA 1	ncRNA	RPS6KB2-AS1	RPS6KB2 antisense RNA 1	O	-	20190324	-
9606	111216280	LINC02577	-	-	HGNC:HGNC:53749|Ensembl:ENSG00000228742	7	7q22.3	long intergenic non-protein coding RNA 2577	ncRNA	LINC02577	long intergenic non-protein coding RNA 2577	O	-	20201209	-
9606	111216282	LINC02574	-	-	HGNC:HGNC:53746|Ensembl:ENSG00000233975	1	1p35.3	long intergenic non-protein coding RNA 2574	ncRNA	LINC02574	long intergenic non-protein coding RNA 2574	O	RP11-288L9.1	20201124	-
9606	111216283	POLH-AS1	-	-	HGNC:HGNC:40459	6	6p21.1	POLH antisense RNA 1	ncRNA	POLH-AS1	POLH antisense RNA 1	O	-	20190324	-
9606	111216284	BNC2-AS1	-	-	HGNC:HGNC:53727|Ensembl:ENSG00000234779	9	9p22.2	BNC2 antisense RNA 1	ncRNA	BNC2-AS1	BNC2 antisense RNA 1	O	RP11-62F24.2	20201124	-
9606	111216285	LINC02573	-	-	HGNC:HGNC:53730	21	21q21.1	long intergenic non-protein coding RNA 2573	ncRNA	LINC02573	long intergenic non-protein coding RNA 2573	O	-	20201124	-
9606	111216286	LINC02575	-	-	HGNC:HGNC:53747	21	21q22.3	long intergenic non-protein coding RNA 2575	ncRNA	LINC02575	long intergenic non-protein coding RNA 2575	O	-	20201124	-
9606	111216287	LINC02578	-	-	HGNC:HGNC:53750	9	9q33.1	long intergenic non-protein coding RNA 2578	ncRNA	LINC02578	long intergenic non-protein coding RNA 2578	O	RP11-127L21.1	20201124	-
9606	111216288	LOC111216288	-	-	-	4	-	ADH4 promoter	biological-region	-	-	-	-	20201124	regulatory:promoter
9606	111216289	LOC111216289	-	-	-	4	-	4E3 enhancer upstream of ADH4	biological-region	-	-	-	-	20201124	regulatory:enhancer
9606	111216290	LOC111216290	-	-	-	4	-	ADH5 promoter	biological-region	-	-	-	-	20201124	regulatory:promoter
9606	111216291	LOC111216291	-	-	-	4	-	ADH6 promoter	biological-region	-	-	-	-	20201124	regulatory:promoter
9606	111216292	LOC111216292	-	-	-	4	-	ADH7 promoter	biological-region	-	-	-	-	20201124	regulatory:promoter
9606	111240471	LOC111240471	-	-	-	4	4q	D-E enhancer region downstream of ADH7	biological-region	-	-	-	HNF4 motif-containing MPRA enhancer 160|iA1C enhancer-blocking element|massively parallel reporter assay enhancer 160	20201124	regulatory:DNase_I_hypersensitive_site|regulatory:enhancer|regulatory:enhancer_blocking_element|regulatory:transcriptional_cis_regulatory_region
9606	111240474	CRYZL2P-SEC16B	-	-	HGNC:HGNC:53757	1	1q25.2	CRYZL2P-SEC16B readthrough	protein-coding	CRYZL2P-SEC16B	CRYZL2P-SEC16B readthrough	O	protein transport protein Sec16B|SEC16 homolog B|leucine zipper transcription regulator 2|regucalcin gene promoter region-related protein p117	20201124	-
9606	111240475	LOC111240475	-	-	-	17	-	HSD17B1 promoter	biological-region	-	-	-	-	20201124	regulatory:promoter|regulatory:transcriptional_cis_regulatory_region
9606	111240478	LOC111240478	-	-	-	20	-	SLC23A2 promoter P1	biological-region	-	-	-	-	20201124	regulatory:promoter
9606	111240479	LOC111240479	-	-	-	20	-	SLC23A2 promoter P2	biological-region	-	-	-	-	20201124	regulatory:promoter
9606	111242783	LOC111242783	-	-	-	3	-	ST6GAL1 promoter P1	biological-region	-	-	-	-	20201124	regulatory:promoter|regulatory:transcriptional_cis_regulatory_region
9606	111242785	LOC111242785	-	-	-	3	-	ST6GAL1 promoter P2	biological-region	-	-	-	-	20201124	regulatory:promoter|regulatory:transcriptional_cis_regulatory_region
9606	111242786	LOC111242786	-	-	-	X	-	MID1 promoter D	biological-region	-	-	-	MID1 LTR promoter	20201124	regulatory:enhancer|regulatory:promoter
9606	111255642	LOC111255642	-	-	-	8	-	TNFRSF10B 5' regulatory region	biological-region	-	-	-	-	20201124	regulatory:promoter|regulatory:transcriptional_cis_regulatory_region
9606	111255645	LOC111255645	-	-	-	8	-	TNFRSF10A 5' regulatory region	biological-region	-	-	-	-	20201124	regulatory:promoter|regulatory:transcriptional_cis_regulatory_region
9606	111255649	LOC111255649	-	-	-	3	-	ZNF80-LTR promoter	biological-region	-	-	-	-	20201124	regulatory:promoter
9606	111258501	LOC111258501	-	HHc2:066543	-	2	-	MEIS1 5' regulatory region	biological-region	-	-	-	E1 -2kb enhancer of MEIS1	20201124	regulatory:DNase_I_hypersensitive_site|regulatory:enhancer|regulatory:promoter
9606	111258503	HHC2:065915	-	-	-	2	-	HHc2:065915 enhancer upstream of MEIS1	biological-region	-	-	-	-	20201124	regulatory:enhancer
9606	111258504	HHC2:065944	-	-	-	2	-	HHc2:065944 enhancer upstream of MEIS1	biological-region	-	-	-	-	20201124	regulatory:enhancer
9606	111258505	HHC2:066588	-	-	-	2	-	HHc2:066588 enhancer in MEIS1	biological-region	-	-	-	-	20201124	regulatory:DNase_I_hypersensitive_site|regulatory:enhancer
9606	111258506	HHC2:066628	-	-	-	2	-	HHc2:066628 enhancer in MEIS1	biological-region	-	-	-	E6 enhancer in MEIS1	20201124	regulatory:enhancer
9606	111258507	HHC2:066650	-	HCNR629	-	2	-	HHc2:066650 enhancer in MEIS1	biological-region	-	-	-	HCNR629 enhancer in MEIS1	20201124	regulatory:enhancer
9606	111258508	HHC2:066659	-	-	-	2	-	HHc2:066659 enhancer in MEIS1	biological-region	-	-	-	-	20201124	regulatory:enhancer
9606	111258509	LOC111258509	-	-	-	2	-	HHc2:067135 enhancer in MEIS1	biological-region	-	-	-	E9 enhancer in MEIS1	20201124	misc_feature:conserved_region|regulatory:DNase_I_hypersensitive_site|regulatory:enhancer
9606	111258511	HHC2:067347	-	-	-	2	-	HHc2:067347 enhancer downstream of MEIS1	biological-region	-	-	-	E3 enhancer downstream of MEIS1	20201124	regulatory:DNase_I_hypersensitive_site|regulatory:enhancer
9606	111258513	HHC2:066104	-	-	-	2	-	HHc2:066104 enhancer downstream of MEIS1	biological-region	-	-	-	-	20201124	regulatory:enhancer
9606	111258514	HHC2:066644	-	-	-	2	-	HHc2:066644 enhancer downstream of MEIS1	biological-region	-	-	-	-	20201124	regulatory:enhancer
9606	111258515	HHC2:066683	-	-	-	2	-	HHc2:066683 enhancer downstream of MEIS1	biological-region	-	-	-	E14 enhancer downstream of MEIS1	20201124	regulatory:enhancer
9606	111258516	LOC111258516	-	-	-	2	-	E4 enhancer upstream of MEIS1	biological-region	-	-	-	-	20201124	regulatory:enhancer
9606	111258517	LOC111258517	-	-	-	2	-	E5 enhancer in MEIS1	biological-region	-	-	-	-	20201124	regulatory:enhancer
9606	111258518	LOC111258518	-	HCNR602	-	2	-	E7 enhancer in MEIS1	biological-region	-	-	-	-	20201124	regulatory:enhancer
9606	111258520	LOC111258520	-	-	-	2	-	E2 enhancer in MEIS1	biological-region	-	-	-	-	20201124	regulatory:DNase_I_hypersensitive_site|regulatory:enhancer
9606	111258521	HCNR606	-	-	-	2	-	HCNR606 enhancer in MEIS1	biological-region	-	-	-	-	20201124	regulatory:enhancer
9606	111258525	LOC111258525	-	-	-	12	-	NOS1 1f and 1g alternate promoter region	biological-region	-	-	-	-	20201124	regulatory:TATA_box|regulatory:promoter
9606	111258526	LOC111258526	-	-	-	12	-	NOS1 1c alternate promoter	biological-region	-	-	-	-	20201124	regulatory:promoter
9606	111365141	LOC111365141	-	-	-	17	-	NOS2 5' regulatory region	biological-region	-	-	-	Sharpr-MPRA regulatory region 4166|iNOS promoter region	20201124	misc_feature:sequence_alteration|regulatory:DNase_I_hypersensitive_site|regulatory:TATA_box|regulatory:enhancer|regulatory:promoter|regulatory:transcriptional_cis_regulatory_region
9606	111365143	LOC111365143	-	-	-	1	1q	FOXA motif-containing MPRA enhancer 10/11	biological-region	-	-	-	FOXA activator MPRA enhancer 10|FOXA activator MPRA enhancer 11|massively parallel reporter assay enhancer 10/11	20201124	regulatory:enhancer|regulatory:transcriptional_cis_regulatory_region
9606	111365145	LOC111365145	-	-	-	6	6q	HNF1 motif-containing MPRA enhancer 15	biological-region	-	-	-	HNF1 activator MPRA enhancer 15|massively parallel reporter assay enhancer 15	20201124	regulatory:enhancer|regulatory:transcriptional_cis_regulatory_region
9606	111365146	LOC111365146	-	-	-	9	9q	HNF4 motif-containing MPRA enhancer 25	biological-region	-	-	-	HNF4 activator MPRA enhancer 25|massively parallel reporter assay enhancer 25	20201124	regulatory:enhancer|regulatory:transcriptional_cis_regulatory_region
9606	111365148	LOC111365148	-	-	-	9	9q	GATA motif-containing MPRA enhancer 40	biological-region	-	-	-	GATA activator MPRA enhancer 40|massively parallel reporter assay enhancer 40	20201124	regulatory:enhancer|regulatory:transcriptional_cis_regulatory_region
9606	111365149	LOC111365149	-	-	-	3	3p	NFE2L2 motif-containing MPRA enhancer 66	biological-region	-	-	-	NFE2L2 activator MPRA enhancer 66|massively parallel reporter assay enhancer 66	20201124	regulatory:enhancer|regulatory:transcriptional_cis_regulatory_region
9606	111365150	LOC111365150	-	-	-	3	3p	HNF1 motif-containing MPRA enhancer 129	biological-region	-	-	-	HNF1 activator MPRA enhancer 129|massively parallel reporter assay enhancer 129	20201124	regulatory:enhancer|regulatory:transcriptional_cis_regulatory_region
9606	111365151	LOC111365151	-	-	-	19	19q	HNF4 motif-containing MPRA enhancer 344	biological-region	-	-	-	HNF4 activator MPRA enhancer 344|massively parallel reporter assay enhancer 344	20201124	regulatory:enhancer|regulatory:transcriptional_cis_regulatory_region
9606	111365152	LOC111365152	-	-	-	12	12q	HNF4 motif-containing MPRA enhancer 5	biological-region	-	-	-	HNF4 activator MPRA enhancer 5|massively parallel reporter assay enhancer 5	20201124	regulatory:enhancer|regulatory:transcriptional_cis_regulatory_region
9606	111365153	LOC111365153	-	-	-	19	19q	HNF1 motif-containing MPRA enhancer 13	biological-region	-	-	-	HNF1 activator MPRA enhancer 13|massively parallel reporter assay enhancer 13	20201124	regulatory:enhancer|regulatory:transcriptional_cis_regulatory_region
9606	111365154	LOC111365154	-	-	-	11	11q	NFE2L2 motif-containing MPRA enhancer 20	biological-region	-	-	-	CRISPRi-validated cis-regulatory element chr11.2761|NFE2L2 activator MPRA enhancer 20|Sharpr-MPRA regulatory region 1015|massively parallel reporter assay enhancer 20	20201124	regulatory:enhancer|regulatory:transcriptional_cis_regulatory_region
9606	111365155	LOC111365155	-	-	-	11	11q	ZFP161 motif-containing MPRA enhancer 21/22	biological-region	-	-	-	ZFP161 transcription factor MPRA enhancer 21/22|massively parallel reporter assay enhancer 21/22	20201124	regulatory:enhancer|regulatory:transcriptional_cis_regulatory_region
9606	111365156	LOC111365156	-	-	-	16	16q	NFE2L2 motif-containing MPRA enhancer 24	biological-region	-	-	-	NFE2L2 activator MPRA enhancer 24|massively parallel reporter assay enhancer 24	20201124	regulatory:enhancer|regulatory:transcriptional_cis_regulatory_region
9606	111365157	LOC111365157	-	-	-	8	8q	NFE2L2 motif-containing MPRA enhancer 33	biological-region	-	-	-	NFE2L2 activator MPRA enhancer 33|massively parallel reporter assay enhancer 33	20201124	regulatory:enhancer|regulatory:transcriptional_cis_regulatory_region
9606	111365158	LOC111365158	-	-	-	10	10q	NFE2L2 motif-containing MPRA enhancers 43 and 138	biological-region	-	-	-	CRISPRi-validated cis-regulatory element chr10.2502|NFE2L2 activator MPRA enhancer 138|NFE2L2 activator MPRA enhancer 43|massively parallel reporter assay enhancers 43 and 138	20201124	regulatory:enhancer|regulatory:transcriptional_cis_regulatory_region
9606	111365159	LOC111365159	-	-	-	20	20q	GATA motif-containing MPRA enhancer 47	biological-region	-	-	-	GATA activator MPRA enhancer 47|Sharpr-MPRA regulatory region 12455|massively parallel reporter assay enhancer 47	20201124	regulatory:enhancer|regulatory:transcriptional_cis_regulatory_region
9606	111365160	LOC111365160	-	-	-	7	7q	NFE2L2 motif-containing MPRA enhancers 54 and 153	biological-region	-	-	-	NFE2L2 activator MPRA enhancer 153|NFE2L2 activator MPRA enhancer 54|Sharpr-MPRA regulatory region 10406|massively parallel reporter assay enhancers 54 and 153	20201124	regulatory:enhancer|regulatory:transcriptional_cis_regulatory_region
9606	111365161	LOC111365161	-	-	-	7	7q	NFE2L2 motif-containing MPRA enhancer 59/60	biological-region	-	-	-	NFE2L2 activator MPRA enhancer 59/60|massively parallel reporter assay enhancer 59/60	20201124	regulatory:enhancer|regulatory:transcriptional_cis_regulatory_region
9606	111365162	LOC111365162	-	-	-	11	11p	NFE2L2 motif-containing MPRA enhancer 64	biological-region	-	-	-	NFE2L2 activator MPRA enhancer 64|massively parallel reporter assay enhancer 64	20201124	regulatory:enhancer|regulatory:transcriptional_cis_regulatory_region
9606	111365163	LOC111365163	-	-	-	19	19p	NFE2L2 motif-containing MPRA enhancer 68	biological-region	-	-	-	NFE2L2 activator MPRA enhancer 68|massively parallel reporter assay enhancer 68	20201124	regulatory:enhancer|regulatory:transcriptional_cis_regulatory_region
9606	111365164	LOC111365164	-	-	-	10	10q	NFE2L2 motif-containing MPRA enhancers 69 and 123	biological-region	-	-	-	NFE2L2 activator MPRA enhancer 123|NFE2L2 activator MPRA enhancer 69|massively parallel reporter assay enhancers 69 and 123	20201124	regulatory:enhancer|regulatory:transcriptional_cis_regulatory_region
9606	111365165	LOC111365165	-	-	-	16	16p	GATA motif-containing MPRA enhancer 79/80	biological-region	-	-	-	GATA activator MPRA enhancer 79/80|massively parallel reporter assay enhancer 79/80	20201124	regulatory:enhancer|regulatory:transcriptional_cis_regulatory_region
9606	111365166	LOC111365166	-	-	-	18	18q	GATA motif-containing MPRA enhancer 84	biological-region	-	-	-	GATA activator MPRA enhancer 84|massively parallel reporter assay enhancer 84	20201124	regulatory:enhancer|regulatory:transcriptional_cis_regulatory_region
9606	111365167	LOC111365167	-	-	-	6	6p	NFE2L2 motif-containing MPRA enhancer 96/97	biological-region	-	-	-	NFE2L2 activator MPRA enhancer 96/97|massively parallel reporter assay enhancer 96/97	20201124	regulatory:enhancer|regulatory:transcriptional_cis_regulatory_region
9606	111365168	LOC111365168	-	-	-	7	7p	NFE2L2 motif-containing MPRA enhancer 148	biological-region	-	-	-	NFE2L2 activator MPRA enhancer 148|Sharpr-MPRA regulatory region 12778|massively parallel reporter assay enhancer 148	20201124	regulatory:enhancer|regulatory:transcriptional_cis_regulatory_region
9606	111365169	LOC111365169	-	-	-	20	20p	NFE2L2 motif-containing MPRA enhancer 155/156	biological-region	-	-	-	NFE2L2 activator MPRA enhancer 155/156|massively parallel reporter assay enhancer 155/156	20201124	regulatory:enhancer|regulatory:transcriptional_cis_regulatory_region
9606	111365170	LOC111365170	-	-	-	X	Xq	NFE2L2 motif-containing MPRA enhancer 190/191	biological-region	-	-	-	NFE2L2 activator MPRA enhancer 190/191|massively parallel reporter assay enhancer 190/191	20201124	regulatory:enhancer|regulatory:transcriptional_cis_regulatory_region
9606	111365171	LOC111365171	-	-	-	12	-	long non-coding RNA ENST00000547547	ncRNA	-	-	-	-	20200625	-
9606	111365172	LOC111365172	-	-	-	5	5q	NFE2L2 motif-containing MPRA enhancer 222	biological-region	-	-	-	NFE2L2 activator MPRA enhancer 222|massively parallel reporter assay enhancer 222	20201124	regulatory:enhancer|regulatory:transcriptional_cis_regulatory_region
9606	111365173	LOC111365173	-	-	-	3	3q	HNF4 motif-containing MPRA enhancer 1/2	biological-region	-	-	-	HNF4 activator MPRA enhancer 1|HNF4 activator MPRA enhancer 2|massively parallel reporter assay enhancer 1/2	20201124	regulatory:enhancer|regulatory:transcriptional_cis_regulatory_region
9606	111365174	LOC111365174	-	-	-	X	Xq	HNF1 motif-containing MPRA enhancer 3	biological-region	-	-	-	HNF1 activator MPRA enhancer 3|massively parallel reporter assay enhancer 3	20201124	regulatory:enhancer|regulatory:transcriptional_cis_regulatory_region
9606	111365175	LOC111365175	-	-	-	10	10q	HNF1 motif-containing MPRA enhancer 4	biological-region	-	-	-	HNF1 activator MPRA enhancer 4|massively parallel reporter assay enhancer 4	20201124	regulatory:enhancer|regulatory:transcriptional_cis_regulatory_region
9606	111365176	LOC111365176	-	-	-	4	4p	HNF1 and NFE2L2 motif-containing MPRA enhancers 6 and 8	biological-region	-	-	-	HNF1 activator MPRA enhancer 6|NFE2L2 activator MPRA enhancer 8|Sharpr-MPRA regulatory region 12492|massively parallel reporter assay enhancers 6 and 8	20201124	regulatory:enhancer|regulatory:transcriptional_cis_regulatory_region
9606	111365177	LOC111365177	-	-	-	7	7q	HNF1 motif-containing MPRA enhancer 7	biological-region	-	-	-	HNF1 activator MPRA enhancer 7|massively parallel reporter assay enhancer 7	20201124	regulatory:enhancer|regulatory:transcriptional_cis_regulatory_region
9606	111365178	LOC111365178	-	-	-	8	8q	HNF4 and FOXA motif-containing MPRA enhancers 14 and 42	biological-region	-	-	-	FOXA activator MPRA enhancer 42|HNF4 activator MPRA enhancer 14|massively parallel reporter assay enhancers 14 and 42	20201124	regulatory:enhancer|regulatory:transcriptional_cis_regulatory_region
9606	111365179	LOC111365179	-	-	-	12	12p	HNF4 motif-containing MPRA enhancer 23	biological-region	-	-	-	HNF4 activator MPRA enhancer 23|massively parallel reporter assay enhancer 23	20201124	regulatory:enhancer|regulatory:transcriptional_cis_regulatory_region
9606	111365180	LOC111365180	-	-	-	5	5q	HNF4 motif-containing MPRA enhancer 27	biological-region	-	-	-	HNF4 activator MPRA enhancer 27|Sharpr-MPRA regulatory region 10152|massively parallel reporter assay enhancer 27	20201124	regulatory:enhancer|regulatory:transcriptional_cis_regulatory_region
9606	111365181	LOC111365181	-	-	-	6	6p	NFE2L2 motif-containing MPRA enhancer 28	biological-region	-	-	-	NFE2L2 activator MPRA enhancer 28|massively parallel reporter assay enhancer 28	20201124	regulatory:enhancer|regulatory:transcriptional_cis_regulatory_region
9606	111365182	LOC111365182	-	-	-	8	8q	HNF4 motif-containing MPRA enhancer 29	biological-region	-	-	-	HNF4 activator MPRA enhancer 29|massively parallel reporter assay enhancer 29	20201124	regulatory:enhancer|regulatory:transcriptional_cis_regulatory_region
9606	111365183	LOC111365183	-	-	-	8	8q	HNF1 motif-containing MPRA enhancer 31	biological-region	-	-	-	HNF1 activator MPRA enhancer 31|massively parallel reporter assay enhancer 31	20201124	regulatory:enhancer|regulatory:transcriptional_cis_regulatory_region
9606	111365184	LOC111365184	-	-	-	7	7p	NFE2L2 motif-containing MPRA enhancer 39	biological-region	-	-	-	NFE2L2 activator MPRA enhancer 39|Sharpr-MPRA regulatory region 8696|massively parallel reporter assay enhancer 39	20201124	regulatory:enhancer|regulatory:transcriptional_cis_regulatory_region
9606	111365185	LOC111365185	-	-	-	9	9q	GATA motif-containing MPRA enhancer 41	biological-region	-	-	-	CRISPRi-validated cis-regulatory element chr9.3633|GATA activator MPRA enhancer 41|massively parallel reporter assay enhancer	20201124	regulatory:enhancer|regulatory:transcriptional_cis_regulatory_region
9606	111365186	LOC111365186	-	-	-	14	14q	HNF4 motif-containing MPRA enhancer 46	biological-region	-	-	-	HNF4 activator MPRA enhancer 46|massively parallel reporter assay enhancer 46	20201124	regulatory:enhancer|regulatory:transcriptional_cis_regulatory_region
9606	111365187	LOC111365187	-	-	-	14	14q	HNF1 motif-containing MPRA enhancer 48	biological-region	-	-	-	HNF1 activator MPRA enhancer 48|massively parallel reporter assay enhancer 48	20201124	regulatory:enhancer|regulatory:transcriptional_cis_regulatory_region
9606	111365188	LOC111365188	-	-	-	14	14q	GATA motif-containing MPRA enhancer 49	biological-region	-	-	-	GATA activator MPRA enhancer 49|massively parallel reporter assay enhancer 49	20201124	regulatory:enhancer|regulatory:transcriptional_cis_regulatory_region
9606	111365189	LOC111365189	-	-	-	20	20p	HNF1, HNF4 and FOXA motif-containing MPRA enhancers 45, 51 and 106/107	biological-region	-	-	-	FOXA activator MPRA enhancer 106/107|HNF1 activator MPRA enhancer 45|HNF4 activator MPRA enhancer 51|massively parallel reporter assay enhancers 45, 51 and 106/107	20201124	regulatory:enhancer|regulatory:transcriptional_cis_regulatory_region
9606	111365190	LOC111365190	-	-	-	13	13q	HNF1 motif-containing MPRA enhancer 52	biological-region	-	-	-	HNF1 activator MPRA enhancer 52|massively parallel reporter assay enhancer 52	20201124	regulatory:enhancer|regulatory:transcriptional_cis_regulatory_region
9606	111365191	LOC111365191	-	-	-	9	9q	HNF4 motif-containing MPRA enhancer 53	biological-region	-	-	-	HNF4 activator MPRA enhancer 53|massively parallel reporter assay enhancer 53	20201124	regulatory:enhancer|regulatory:transcriptional_cis_regulatory_region
9606	111365192	LOC111365192	-	-	-	7	7p	GATA motif-containing MPRA enhancer 55/56	biological-region	-	-	-	GATA activator MPRA enhancer 55/56|Sharpr-MPRA regulatory region 12314|massively parallel reporter assay enhancer 55/56	20201124	regulatory:enhancer|regulatory:transcriptional_cis_regulatory_region
9606	111365193	LOC111365193	-	-	-	X	Xp	NFE2L2 motif-containing MPRA enhancer 58	biological-region	-	-	-	NFE2L2 activator MPRA enhancer 58|massively parallel reporter assay enhancer 58	20201124	regulatory:enhancer|regulatory:transcriptional_cis_regulatory_region
9606	111365194	LOC111365194	-	-	-	6	6p	FOXA motif-containing MPRA enhancer 62	biological-region	-	-	-	FOXA activator MPRA enhancer 62|massively parallel reporter assay enhancer 62	20201124	regulatory:enhancer|regulatory:transcriptional_cis_regulatory_region
9606	111365195	LOC111365195	-	-	-	3	3q	HNF1 motif-containing MPRA enhancer 67	biological-region	-	-	-	HNF1 activator MPRA enhancer 67|massively parallel reporter assay enhancer 67	20201124	regulatory:enhancer|regulatory:transcriptional_cis_regulatory_region
9606	111365196	LOC111365196	-	-	-	10	10q	HNF4 motif-containing MPRA enhancer 70	biological-region	-	-	-	HNF4 activator MPRA enhancer 70|massively parallel reporter assay enhancer 70	20201124	regulatory:enhancer|regulatory:transcriptional_cis_regulatory_region
9606	111365197	LOC111365197	-	-	-	1	1q	NFE2L2 motif-containing MPRA enhancer 72	biological-region	-	-	-	NFE2L2 activator MPRA enhancer 72|massively parallel reporter assay enhancer 72	20201124	regulatory:enhancer|regulatory:transcriptional_cis_regulatory_region
9606	111365198	LOC111365198	-	-	-	16	16q	GATA motif-containing MPRA enhancer 73	biological-region	-	-	-	GATA activator MPRA enhancer 73|massively parallel reporter assay enhancer 73	20201124	regulatory:enhancer|regulatory:transcriptional_cis_regulatory_region
9606	111365199	LOC111365199	-	-	-	6	6q	HNF4 motif-containing MPRA enhancer 74	biological-region	-	-	-	HNF4 activator MPRA enhancer 74|massively parallel reporter assay enhancer 74	20201124	regulatory:enhancer|regulatory:transcriptional_cis_regulatory_region
9606	111365200	LOC111365200	-	-	-	X	Xp	CRISPRi-FlowFISH-validated PLP2 regulatory element	biological-region	-	-	-	ZFP161 motif-containing MPRA enhancer 76/77|ZFP161 transcription factor MPRA enhancer 76/77|massively parallel reporter assay enhancer 76/77	20201124	regulatory:enhancer|regulatory:transcriptional_cis_regulatory_region
9606	111365201	LOC111365201	-	-	-	18	18q	FOXA motif-containing MPRA enhancer 78	biological-region	-	-	-	FOXA activator MPRA enhancer 78|Sharpr-MPRA regulatory region 10477|massively parallel reporter assay enhancer 78	20201124	regulatory:enhancer|regulatory:transcriptional_cis_regulatory_region
9606	111365202	LOC111365202	-	-	-	3	3q	HNF1 motif-containing MPRA enhancer 82	biological-region	-	-	-	HNF1 activator MPRA enhancer 82|massively parallel reporter assay enhancer 82	20201124	regulatory:enhancer|regulatory:transcriptional_cis_regulatory_region
9606	111365204	LOC111365204	-	DHS6S1	-	6	6q	CCNC and PRDM13 intergenic region DNase I hypersensitve site DHS6S1	biological-region	-	-	-	DNase1 hypersensitivity, chromosome 6, site 1	20201124	misc_feature:sequence_alteration|regulatory:DNase_I_hypersensitive_site
9606	111365205	LOC111365205	-	-	-	4	4q	HNF1 motif-containing MPRA enhancer 87	biological-region	-	-	-	HNF1 activator MPRA enhancer 87|massively parallel reporter assay enhancer 87	20201124	regulatory:enhancer|regulatory:transcriptional_cis_regulatory_region
9606	111365206	LOC111365206	-	-	-	9	9p	GATA motif-containing MPRA enhancer 90	biological-region	-	-	-	GATA activator MPRA enhancer 90|massively parallel reporter assay enhancer 90	20201124	regulatory:enhancer|regulatory:transcriptional_cis_regulatory_region
9606	111365207	LOC111365207	-	-	-	1	1q	HNF1 motif-containing MPRA enhancer 91/92	biological-region	-	-	-	HNF1 activator MPRA enhancer 91/92|massively parallel reporter assay enhancer 91/92	20201124	regulatory:enhancer|regulatory:transcriptional_cis_regulatory_region
9606	111365208	LOC111365208	-	-	-	1	1q	GATA motif-containing MPRA enhancer 94/95	biological-region	-	-	-	GATA activator MPRA enhancer 94/95|massively parallel reporter assay enhancer 94/95	20201124	regulatory:enhancer|regulatory:transcriptional_cis_regulatory_region
9606	111365210	LOC111365210	-	-	-	9	9q	HNF1 motif-containing MPRA enhancer 98	biological-region	-	-	-	HNF1 activator MPRA enhancer 98|massively parallel reporter assay enhancer 98	20201124	regulatory:enhancer|regulatory:transcriptional_cis_regulatory_region
9606	111365211	LOC111365211	-	-	-	1	1p	HNF1 motif-containing MPRA enhancer 99	biological-region	-	-	-	HNF1 activator MPRA enhancer 99|massively parallel reporter assay enhancer 99	20201124	regulatory:enhancer|regulatory:transcriptional_cis_regulatory_region
9606	111365212	LOC111365212	-	-	-	19	19q	HNF1 motif-containing MPRA enhancer 100	biological-region	-	-	-	HNF1 activator MPRA enhancer 100|massively parallel reporter assay enhancer 100	20201124	regulatory:enhancer|regulatory:transcriptional_cis_regulatory_region
9606	111365213	LOC111365213	-	-	-	16	16q	HNF1 motif-containing MPRA enhancer 101	biological-region	-	-	-	HNF1 activator MPRA enhancer 101|massively parallel reporter assay enhancer 101	20201124	regulatory:enhancer|regulatory:transcriptional_cis_regulatory_region
9606	111365214	LOC111365214	-	-	-	12	12q	HNF4 motif-containing MPRA enhancer 102	biological-region	-	-	-	HNF4 activator MPRA enhancer 102|massively parallel reporter assay enhancer 102	20201124	regulatory:enhancer|regulatory:transcriptional_cis_regulatory_region
9606	111365215	LOC111365215	-	-	-	5	5q	HNF1 motif-containing MPRA enhancer 104	biological-region	-	-	-	HNF1 activator MPRA enhancer 104|massively parallel reporter assay enhancer 104	20201124	regulatory:enhancer|regulatory:transcriptional_cis_regulatory_region
9606	111365216	LOC111365216	-	-	-	15	15q	FOXA motif-containing MPRA enhancer 105	biological-region	-	-	-	FOXA activator MPRA enhancer 105|massively parallel reporter assay enhancer 105	20201124	regulatory:enhancer|regulatory:transcriptional_cis_regulatory_region
9606	111365217	LOC111365217	-	-	-	14	14q	GATA motif-containing MPRA enhancer 110	biological-region	-	-	-	GATA activator MPRA enhancer 110|massively parallel reporter assay enhancer 110	20201124	regulatory:enhancer|regulatory:transcriptional_cis_regulatory_region
9606	111365218	LOC111365218	-	-	-	20	20q	GATA motif-containing MPRA enhancer 112/113	biological-region	-	-	-	GATA activator MPRA enhancer 112/113|massively parallel reporter assay enhancer 112/113	20201124	regulatory:enhancer|regulatory:transcriptional_cis_regulatory_region
9606	111365219	LOC111365219	-	-	-	11	11q	HNF4 motif-containing MPRA enhancer 115	biological-region	-	-	-	HNF4 activator MPRA enhancer 115|massively parallel reporter assay enhancer 115	20201124	regulatory:enhancer|regulatory:transcriptional_cis_regulatory_region
9606	111365221	LOC111365221	-	-	-	14	14q	HNF1 motif-containing MPRA enhancer 116	biological-region	-	-	-	HNF1 activator MPRA enhancer 116|Sharpr-MPRA regulatory region 9851|massively parallel reporter assay enhancer 116	20201124	regulatory:enhancer|regulatory:silencer|regulatory:transcriptional_cis_regulatory_region
9606	111365223	LOC111365223	-	-	-	3	3p	HNF4 motif-containing MPRA enhancer 120	biological-region	-	-	-	HNF4 activator MPRA enhancer 120|massively parallel reporter assay enhancer 120	20201124	regulatory:enhancer|regulatory:transcriptional_cis_regulatory_region
9606	111365225	LOC111365225	-	-	-	8	8p	HNF4 motif-containing MPRA enhancer 121	biological-region	-	-	-	HNF4 activator MPRA enhancer 121|massively parallel reporter assay enhancer 121	20201124	regulatory:enhancer|regulatory:transcriptional_cis_regulatory_region
9606	111365226	LOC111365226	-	-	-	X	Xp	HNF4 motif-containing MPRA enhancer 122	biological-region	-	-	-	HNF4 activator MPRA enhancer 122|massively parallel reporter assay enhancer 122	20201124	regulatory:enhancer|regulatory:transcriptional_cis_regulatory_region
9606	111413008	LOC111413008	-	-	-	3	3q	FOXA motif-containing MPRA enhancer 130	biological-region	-	-	-	FOXA activator MPRA enhancer 130|massively parallel reporter assay enhancer 130	20201124	regulatory:enhancer|regulatory:transcriptional_cis_regulatory_region
9606	111413009	LOC111413009	-	-	-	2	2q	HNF1 motif-containing MPRA enhancer 131/132	biological-region	-	-	-	HNF1 activator MPRA enhancer 131/132|massively parallel reporter assay enhancer 131/132	20201124	regulatory:enhancer|regulatory:transcriptional_cis_regulatory_region
9606	111413010	LOC111413010	-	-	-	9	9p	HNF4 motif-containing MPRA enhancer 135	biological-region	-	-	-	HNF4 activator MPRA enhancer 135|massively parallel reporter assay enhancer 135	20201124	regulatory:enhancer|regulatory:transcriptional_cis_regulatory_region
9606	111413011	LOC111413011	-	-	-	16	16q	GATA motif-containing MPRA enhancer 137	biological-region	-	-	-	GATA activator MPRA enhancer 137|Sharpr-MPRA regulatory region 15211|massively parallel reporter assay enhancer 137	20201124	regulatory:enhancer|regulatory:transcriptional_cis_regulatory_region
9606	111413012	LOC111413012	-	-	-	11	11q	HNF4 motif-containing MPRA enhancer 139	biological-region	-	-	-	HNF4 activator MPRA enhancer 139|massively parallel reporter assay enhancer 139	20201124	regulatory:enhancer|regulatory:transcriptional_cis_regulatory_region
9606	111413013	LOC111413013	-	-	-	14	14q	HNF4 motif-containing MPRA enhancer 140	biological-region	-	-	-	HNF4 activator MPRA enhancer 140|massively parallel reporter assay enhancer 140	20201124	regulatory:enhancer|regulatory:transcriptional_cis_regulatory_region
9606	111413014	LOC111413014	-	-	-	7	7p	HNF4 motif-containing MPRA enhancer 142	biological-region	-	-	-	HNF4 activator MPRA enhancer 142|massively parallel reporter assay enhancer 142	20201124	regulatory:enhancer|regulatory:transcriptional_cis_regulatory_region
9606	111413015	LOC111413015	-	-	-	15	15q	HNF4 motif-containing MPRA enhancer 143	biological-region	-	-	-	HNF4 activator MPRA enhancer 143|massively parallel reporter assay enhancer 143	20201124	regulatory:enhancer|regulatory:transcriptional_cis_regulatory_region
9606	111413016	LOC111413016	-	-	-	14	14q	HNF4 motif-containing MPRA enhancer 145	biological-region	-	-	-	HNF4 activator MPRA enhancer 145|massively parallel reporter assay enhancer 145	20201124	regulatory:enhancer|regulatory:transcriptional_cis_regulatory_region
9606	111413017	LOC111413017	-	-	-	11	11q	NFE2L2 motif-containing MPRA enhancer 146/147	biological-region	-	-	-	NFE2L2 activator MPRA enhancer 146/147|massively parallel reporter assay enhancer 146/147	20201124	regulatory:enhancer|regulatory:transcriptional_cis_regulatory_region
9606	111413018	LOC111413018	-	-	-	11	11q	NFE2L2 motif-containing MPRA enhancer 149	biological-region	-	-	-	NFE2L2 activator MPRA enhancer 149|massively parallel reporter assay enhancer 149	20201124	regulatory:enhancer|regulatory:transcriptional_cis_regulatory_region
9606	111413020	LOC111413020	-	-	-	8	8p	HNF4 motif-containing MPRA enhancer 150	biological-region	-	-	-	HNF4 activator MPRA enhancer 150|Sharpr-MPRA regulatory region 2710|massively parallel reporter assay enhancer 150	20201124	regulatory:enhancer|regulatory:transcriptional_cis_regulatory_region
9606	111413021	LOC111413021	-	-	-	2	2q	HNF1 motif-containing MPRA enhancer 152	biological-region	-	-	-	HNF1 activator MPRA enhancer 152|massively parallel reporter assay enhancer 152	20201124	regulatory:enhancer|regulatory:transcriptional_cis_regulatory_region
9606	111413022	LOC111413022	-	-	-	19	19p	GATA motif-containing MPRA enhancer 154	biological-region	-	-	-	GATA activator MPRA enhancer 154|massively parallel reporter assay enhancer 154	20201124	regulatory:enhancer|regulatory:transcriptional_cis_regulatory_region
9606	111413023	LOC111413023	-	-	-	10	10q	HNF1 motif-containing MPRA enhancer 157	biological-region	-	-	-	HNF1 activator MPRA enhancer 157|Sharpr-MPRA regulatory region 10541|massively parallel reporter assay enhancer 157	20201124	regulatory:enhancer|regulatory:transcriptional_cis_regulatory_region
9606	111413024	LOC111413024	-	-	-	9	9q	NFE2L2 motif-containing MPRA enhancer 159	biological-region	-	-	-	NFE2L2 activator MPRA enhancer 159|massively parallel reporter assay enhancer 159	20201124	regulatory:enhancer|regulatory:transcriptional_cis_regulatory_region
9606	111413025	LOC111413025	-	-	-	17	17p	ZFP161 motif-containing MPRA enhancer 161/162	biological-region	-	-	-	ZFP161 transcription factor MPRA enhancer 161/162|massively parallel reporter assay enhancer 161/162	20201124	regulatory:enhancer|regulatory:transcriptional_cis_regulatory_region
9606	111413027	LOC111413027	-	-	-	4	4q	GATA motif-containing MPRA enhancer 163	biological-region	-	-	-	GATA activator MPRA enhancer 163|massively parallel reporter assay enhancer 163	20201124	regulatory:enhancer|regulatory:transcriptional_cis_regulatory_region
9606	111413028	LOC111413028	-	-	-	19	19q	HNF1 motif-containing MPRA enhancer 165	biological-region	-	-	-	HNF1 activator MPRA enhancer 165|massively parallel reporter assay enhancer 165	20201124	regulatory:enhancer|regulatory:transcriptional_cis_regulatory_region
9606	111413029	LOC111413029	-	-	-	16	16q	FOXA and HNF1 motif-containing MPRA enhancers 32 and 166	biological-region	-	-	-	FOXA activator MPRA enhancer 166|HNF1 activator MPRA enhancer 32|massively parallel reporter assay enhancers 32 and 166	20201124	regulatory:enhancer|regulatory:transcriptional_cis_regulatory_region
9606	111413030	LOC111413030	-	-	-	6	6q	FOXA motif-containing MPRA enhancer 167	biological-region	-	-	-	FOXA activator MPRA enhancer 167|massively parallel reporter assay enhancer 167	20201124	regulatory:enhancer|regulatory:transcriptional_cis_regulatory_region
9606	111413032	LOC111413032	-	-	-	15	15q	FOXA motif-containing MPRA enhancer 170	biological-region	-	-	-	-2.7 kb ANPEP enhancer in proximal promoter region|FOXA activator MPRA enhancer 170|massively parallel reporter assay enhancer 170	20201124	regulatory:enhancer|regulatory:transcriptional_cis_regulatory_region
9606	111413033	LOC111413033	-	-	-	9	9q	NFE2L2 motif-containing MPRA enhancer 171	biological-region	-	-	-	NFE2L2 activator MPRA enhancer 171|massively parallel reporter assay enhancer 171	20201124	regulatory:enhancer|regulatory:transcriptional_cis_regulatory_region
9606	111413034	LOC111413034	-	-	-	19	19q	HNF4 motif-containing MPRA enhancer 173	biological-region	-	-	-	HNF4 activator MPRA enhancer 173|massively parallel reporter assay enhancer 173	20201124	regulatory:enhancer|regulatory:transcriptional_cis_regulatory_region
9606	111413035	LOC111413035	-	-	-	19	19p	HNF4 motif-containing MPRA enhancer 174	biological-region	-	-	-	HNF4 activator MPRA enhancer 174|massively parallel reporter assay enhancer 174	20201124	regulatory:enhancer|regulatory:transcriptional_cis_regulatory_region
9606	111413036	LOC111413036	-	-	-	9	9q	GATA motif-containing MPRA enhancer 175	biological-region	-	-	-	GATA activator MPRA enhancer 175|massively parallel reporter assay enhancer 175	20201124	regulatory:enhancer|regulatory:transcriptional_cis_regulatory_region
9606	111413037	LOC111413037	-	-	-	11	11p	GATA motif-containing MPRA enhancer 176/177	biological-region	-	-	-	GATA activator MPRA enhancer 176/177|massively parallel reporter assay enhancer 176/177	20201124	regulatory:enhancer|regulatory:transcriptional_cis_regulatory_region
9606	111413038	LOC111413038	-	-	-	6	6q	GATA motif-containing MPRA enhancer 179	biological-region	-	-	-	GATA activator MPRA enhancer 179|massively parallel reporter assay enhancer 179	20201124	regulatory:enhancer|regulatory:transcriptional_cis_regulatory_region
9606	111413039	LOC111413039	-	-	-	17	17q	HNF1 motif-containing MPRA enhancer 181	biological-region	-	-	-	HNF1 activator MPRA enhancer 181|massively parallel reporter assay enhancer 181	20201124	regulatory:enhancer|regulatory:transcriptional_cis_regulatory_region
9606	111413040	LOC111413040	-	-	-	6	6q	FOXA motif-containing MPRA enhancer 183	biological-region	-	-	-	FOXA activator MPRA enhancer 183|massively parallel reporter assay enhancer 183	20201124	regulatory:enhancer|regulatory:transcriptional_cis_regulatory_region
9606	111413041	LOC111413041	-	-	-	14	14q	HNF4 motif-containing MPRA enhancer 184	biological-region	-	-	-	HNF4 activator MPRA enhancer 184|massively parallel reporter assay enhancer 184	20201124	regulatory:enhancer|regulatory:transcriptional_cis_regulatory_region
9606	111413042	LOC111413042	-	-	-	20	20q	HNF4 motif-containing MPRA enhancer 186	biological-region	-	-	-	HNF4 activator MPRA enhancer 186|massively parallel reporter assay enhancer 186	20201124	regulatory:enhancer|regulatory:transcriptional_cis_regulatory_region
9606	111413043	LOC111413043	-	-	-	15	15q	HNF4 motif-containing MPRA enhancer 189	biological-region	-	-	-	HNF4 activator MPRA enhancer 189|massively parallel reporter assay enhancer 189	20201124	regulatory:enhancer|regulatory:transcriptional_cis_regulatory_region
9606	111413044	LOC111413044	-	-	-	7	7q	NFE2L2 motif-containing MPRA enhancer 193	biological-region	-	-	-	NFE2L2 activator MPRA enhancer 193|massively parallel reporter assay enhancer 193	20201124	regulatory:enhancer|regulatory:transcriptional_cis_regulatory_region
9606	111413045	LOC111413045	-	-	-	12	12q	NFE2L2 motif-containing MPRA enhancer 194	biological-region	-	-	-	NFE2L2 activator MPRA enhancer 194|massively parallel reporter assay enhancer 194	20201124	regulatory:enhancer|regulatory:transcriptional_cis_regulatory_region
9606	111413046	LOC111413046	-	-	-	7	7q	HNF1 motif-containing MPRA enhancer 195	biological-region	-	-	-	HNF1 activator MPRA enhancer 195|massively parallel reporter assay enhancer 195	20201124	regulatory:enhancer|regulatory:transcriptional_cis_regulatory_region
9606	111413047	LOC111413047	-	-	-	1	1p	GATA motif-containing MPRA enhancer 196	biological-region	-	-	-	GATA activator MPRA enhancer 196|massively parallel reporter assay enhancer 196	20201124	regulatory:enhancer|regulatory:transcriptional_cis_regulatory_region
9606	111413048	LOC111413048	-	-	-	4	4q	NFE2L2 motif-containing MPRA enhancer 199	biological-region	-	-	-	NFE2L2 activator MPRA enhancer 199|massively parallel reporter assay enhancer 199	20201124	regulatory:enhancer|regulatory:transcriptional_cis_regulatory_region
9606	111429603	LOC111429603	-	-	-	1	1q	FOXA motif-containing MPRA enhancer 200	biological-region	-	-	-	FOXA activator MPRA enhancer 200|massively parallel reporter assay enhancer 200	20201124	regulatory:enhancer|regulatory:transcriptional_cis_regulatory_region
9606	111429604	LOC111429604	-	-	-	1	1q	FOXA motif-containing MPRA enhancer 201	biological-region	-	-	-	FOXA activator MPRA enhancer 201|massively parallel reporter assay enhancer 201	20201124	regulatory:enhancer|regulatory:transcriptional_cis_regulatory_region
9606	111429606	LOC111429606	-	-	-	5	5q	NFE2L2 motif-containing MPRA enhancer 202	biological-region	-	-	-	NFE2L2 activator MPRA enhancer 202|massively parallel reporter assay enhancer 202	20201124	regulatory:enhancer|regulatory:transcriptional_cis_regulatory_region
9606	111429607	LOC111429607	-	-	-	16	16q	HNF4 motif-containing MPRA enhancer 204/205	biological-region	-	-	-	HNF4 activator MPRA enhancer 204/205|massively parallel reporter assay enhancer 204/205	20201124	regulatory:enhancer|regulatory:transcriptional_cis_regulatory_region
9606	111429608	LOC111429608	-	-	-	12	12q	HNF1 motif-containing MPRA enhancer 206	biological-region	-	-	-	HNF1 activator MPRA enhancer 206|massively parallel reporter assay enhancer 206	20201124	regulatory:enhancer|regulatory:transcriptional_cis_regulatory_region
9606	111429610	LOC111429610	-	-	-	6	6p	HNF1 motif-containing MPRA enhancer 207	biological-region	-	-	-	HNF1 activator MPRA enhancer 207|massively parallel reporter assay enhancer 207	20201124	regulatory:enhancer|regulatory:transcriptional_cis_regulatory_region
9606	111429611	LOC111429611	-	-	-	8	8q	GATA motif-containing MPRA enhancer 208	biological-region	-	-	-	CRISPRi-validated cis-regulatory element chr8.2191|GATA activator MPRA enhancer 208|massively parallel reporter assay enhancer 208	20201124	regulatory:enhancer|regulatory:transcriptional_cis_regulatory_region
9606	111429612	LOC111429612	-	-	-	1	1q	HNF4 motif-containing MPRA enhancer 209	biological-region	-	-	-	HNF4 activator MPRA enhancer 209|massively parallel reporter assay enhancer 209	20201124	regulatory:enhancer|regulatory:transcriptional_cis_regulatory_region
9606	111429613	LOC111429613	-	-	-	6	6q	FOXA motif-containing MPRA enhancer 210/211	biological-region	-	-	-	FOXA activator MPRA enhancer 210/211|massively parallel reporter assay enhancer 210/211	20201124	regulatory:enhancer|regulatory:transcriptional_cis_regulatory_region
9606	111429614	LOC111429614	-	-	-	17	17q	HNF4 motif-containing MPRA enhancer 212	biological-region	-	-	-	HNF4 activator MPRA enhancer 212|massively parallel reporter assay enhancer 212	20201124	regulatory:enhancer|regulatory:transcriptional_cis_regulatory_region
9606	111429615	LOC111429615	-	-	-	6	6p	HNF4 motif-containing MPRA enhancer 213	biological-region	-	-	-	HNF4 activator MPRA enhancer 213|massively parallel reporter assay enhancer 213	20201124	regulatory:enhancer|regulatory:transcriptional_cis_regulatory_region
9606	111429617	LOC111429617	-	-	-	12	12q	NFE2L2 motif-containing MPRA enhancer 214	biological-region	-	-	-	NFE2L2 activator MPRA enhancer 214|massively parallel reporter assay enhancer 214	20201124	regulatory:enhancer|regulatory:transcriptional_cis_regulatory_region
9606	111429618	LOC111429618	-	-	-	X	Xq	NFE2L2 motif-containing MPRA enhancer 215	biological-region	-	-	-	NFE2L2 activator MPRA enhancer 215|massively parallel reporter assay enhancer 215	20201124	regulatory:enhancer|regulatory:transcriptional_cis_regulatory_region
9606	111429620	LOC111429620	-	-	-	6	6p	GATA motif-containing MPRA enhancer 217	biological-region	-	-	-	CRISPRi-validated cis-regulatory element chr6.3307|GATA activator MPRA enhancer 217|massively parallel reporter assay enhancer 217	20201124	regulatory:enhancer|regulatory:transcriptional_cis_regulatory_region
9606	111429622	LOC111429622	-	-	-	13	13q	FOXA motif-containing MPRA enhancer 219	biological-region	-	-	-	FOXA activator MPRA enhancer 219|massively parallel reporter assay enhancer 219	20201124	regulatory:enhancer|regulatory:transcriptional_cis_regulatory_region
9606	111429623	LOC111429623	-	-	-	8	8q	NFE2L2 motif-containing MPRA enhancer 220/221	biological-region	-	-	-	NFE2L2 activator MPRA enhancer 220/221|massively parallel reporter assay enhancer 220/221	20201124	regulatory:enhancer|regulatory:transcriptional_cis_regulatory_region
9606	111429625	LOC111429625	-	-	-	11	11q	HNF4 motif-containing MPRA enhancer 223	biological-region	-	-	-	HNF4 activator MPRA enhancer 223|massively parallel reporter assay enhancer 223	20201124	regulatory:enhancer|regulatory:transcriptional_cis_regulatory_region
9606	111429626	LOC111429626	-	-	-	3	3p	FOXA motif-containing MPRA enhancer 226	biological-region	-	-	-	FOXA activator MPRA enhancer 226|massively parallel reporter assay enhancer 226	20201124	regulatory:enhancer|regulatory:transcriptional_cis_regulatory_region
9606	111429628	LOC111429628	-	-	-	9	9q	GATA motif-containing MPRA enhancer 228	biological-region	-	-	-	GATA activator MPRA enhancer 228|massively parallel reporter assay enhancer 228	20201124	regulatory:enhancer|regulatory:transcriptional_cis_regulatory_region
9606	111429629	LOC111429629	-	-	-	1	1p	GATA motif-containing MPRA enhancer 229	biological-region	-	-	-	GATA activator MPRA enhancer 229|massively parallel reporter assay enhancer 229	20201124	regulatory:enhancer|regulatory:transcriptional_cis_regulatory_region
9606	111464985	LOC111464985	-	-	-	11	11q	HNF4 motif-containing MPRA enhancer 230	biological-region	-	-	-	HNF4 activator MPRA enhancer 230|massively parallel reporter assay enhancer 230	20201124	regulatory:enhancer|regulatory:transcriptional_cis_regulatory_region
9606	111464986	LOC111464986	-	-	-	16	16p	NFE2L2 motif-containing MPRA enhancer 233	biological-region	-	-	-	NFE2L2 activator MPRA enhancer 233|massively parallel reporter assay enhancer 233	20201124	regulatory:enhancer|regulatory:transcriptional_cis_regulatory_region
9606	111464987	LOC111464987	-	-	-	X	Xq	GATA motif-containing MPRA enhancer 234	biological-region	-	-	-	GATA activator MPRA enhancer 234|massively parallel reporter assay enhancer 234	20201124	regulatory:enhancer|regulatory:transcriptional_cis_regulatory_region
9606	111464988	LOC111464988	-	-	-	1	1q	GATA motif-containing MPRA enhancer 235	biological-region	-	-	-	GATA activator MPRA enhancer 235|massively parallel reporter assay enhancer 235	20201124	regulatory:enhancer|regulatory:transcriptional_cis_regulatory_region
9606	111464990	LOC111464990	-	-	-	11	11p	GATA motif-containing MPRA enhancer 240	biological-region	-	-	-	GATA activator MPRA enhancer 240|massively parallel reporter assay enhancer 240	20201124	regulatory:enhancer|regulatory:transcriptional_cis_regulatory_region
9606	111464991	LOC111464991	-	-	-	1	1p	GATA motif-containing MPRA enhancers 242 and 247	biological-region	-	-	-	GATA activator MPRA enhancer 242|GATA activator MPRA enhancer 247|massively parallel reporter assay enhancers 242 and 247	20201124	regulatory:enhancer|regulatory:transcriptional_cis_regulatory_region
9606	111464992	LOC111464992	-	-	-	15	15q	HNF4 motif-containing MPRA enhancer 243	biological-region	-	-	-	HNF4 activator MPRA enhancer 243|massively parallel reporter assay enhancer 243	20201124	regulatory:enhancer|regulatory:transcriptional_cis_regulatory_region
9606	111464993	LOC111464993	-	-	-	3	3q	HNF1 motif-containing MPRA enhancer 244	biological-region	-	-	-	HNF1 activator MPRA enhancer 244|massively parallel reporter assay enhancer 244	20201124	regulatory:enhancer|regulatory:transcriptional_cis_regulatory_region
9606	111464994	LOC111464994	-	-	-	10	10p	NFE2L2 motif-containing MPRA enhancer 245	biological-region	-	-	-	NFE2L2 activator MPRA enhancer 245|massively parallel reporter assay enhancer 245	20201124	regulatory:enhancer|regulatory:transcriptional_cis_regulatory_region
9606	111465001	LOC111465001	-	-	-	20	20p	FOXA motif-containing MPRA enhancer 246	biological-region	-	-	-	FOXA activator MPRA enhancer 246|massively parallel reporter assay enhancer 246	20201124	regulatory:enhancer|regulatory:transcriptional_cis_regulatory_region
9606	111465007	LOC111465007	-	-	-	3	3p	HNF1 motif-containing MPRA enhancer 248	biological-region	-	-	-	HNF1 activator MPRA enhancer 248|massively parallel reporter assay enhancer 248	20201124	regulatory:enhancer|regulatory:transcriptional_cis_regulatory_region
9606	111465008	LOC111465008	-	-	-	12	12q	HNF4 motif-containing MPRA enhancer 250	biological-region	-	-	-	HNF4 activator MPRA enhancer 250|massively parallel reporter assay enhancer 250	20201124	regulatory:enhancer|regulatory:transcriptional_cis_regulatory_region
9606	111465009	LOC111465009	-	-	-	3	3p	GATA motif-containing MPRA enhancer 252	biological-region	-	-	-	GATA activator MPRA enhancer 252|massively parallel reporter assay enhancer 252	20201124	regulatory:enhancer|regulatory:transcriptional_cis_regulatory_region
9606	111465010	LOC111465010	-	-	-	4	4p	HNF1 motif-containing MPRA enhancer 253	biological-region	-	-	-	HNF1 activator MPRA enhancer 253|massively parallel reporter assay enhancer 253	20201124	regulatory:enhancer|regulatory:transcriptional_cis_regulatory_region
9606	111465012	LOC111465012	-	-	-	9	9q	GATA motif-containing MPRA enhancer 254	biological-region	-	-	-	GATA activator MPRA enhancer 254|massively parallel reporter assay enhancer 254	20201124	regulatory:enhancer|regulatory:transcriptional_cis_regulatory_region
9606	111465013	LOC111465013	-	-	-	4	4p	HNF4 motif-containing MPRA enhancer 255	biological-region	-	-	-	HNF4 activator MPRA enhancer 255|massively parallel reporter assay enhancer 255	20201124	regulatory:enhancer|regulatory:transcriptional_cis_regulatory_region
9606	111465015	LOC111465015	-	-	-	11	11q	HNF4 motif-containing MPRA enhancer 256	biological-region	-	-	-	HNF4 activator MPRA enhancer 256|massively parallel reporter assay enhancer 256	20201124	regulatory:enhancer|regulatory:transcriptional_cis_regulatory_region
9606	111465016	LOC111465016	-	-	-	17	17q	HNF1 motif-containing MPRA enhancer 258	biological-region	-	-	-	HNF1 activator MPRA enhancer 258|massively parallel reporter assay enhancer 258	20201124	regulatory:enhancer|regulatory:transcriptional_cis_regulatory_region
9606	111465017	LOC111465017	-	-	-	7	7p	HNF1 motif-containing MPRA enhancer 259	biological-region	-	-	-	HNF1 activator MPRA enhancer 259|massively parallel reporter assay enhancer 259	20201124	regulatory:enhancer|regulatory:transcriptional_cis_regulatory_region
9606	111465018	LOC111465018	-	-	-	8	8p	GATA motif-containing MPRA enhancer 260	biological-region	-	-	-	GATA activator MPRA enhancer 260|massively parallel reporter assay enhancer 260	20201124	regulatory:enhancer|regulatory:transcriptional_cis_regulatory_region
9606	111465019	LOC111465019	-	-	-	9	9p	Sharpr-MPRA regulatory region 2314	biological-region	-	-	-	CRISPRi-validated cis-regulatory element chr9.120|NFE2L2 activator MPRA enhancer 261/262|NFE2L2 motif-containing MPRA enhancer 261/262|massively parallel reporter assay enhancer 261/262	20201124	regulatory:enhancer|regulatory:transcriptional_cis_regulatory_region
9606	111465020	LOC111465020	-	-	-	2	2p	HNF1 motif-containing MPRA enhancer 263/264	biological-region	-	-	-	HNF1 activator MPRA enhancer 263/264|massively parallel reporter assay enhancer 263/264	20201124	regulatory:enhancer|regulatory:transcriptional_cis_regulatory_region
9606	111500310	LOC111500310	-	-	-	5	5q	HNF4 motif-containing MPRA enhancer 267	biological-region	-	-	-	HNF4 activator MPRA enhancer 267|massively parallel reporter assay enhancer 267	20201124	regulatory:enhancer|regulatory:transcriptional_cis_regulatory_region
9606	111500312	LOC111500312	-	-	-	9	9q	GATA motif-containing MPRA enhancer 268	biological-region	-	-	-	GATA activator MPRA enhancer 268|massively parallel reporter assay enhancer 268	20201124	regulatory:enhancer|regulatory:transcriptional_cis_regulatory_region
9606	111500313	LOC111500313	-	-	-	8	8p	HNF1 motif-containing MPRA enhancer 269	biological-region	-	-	-	HNF1 activator MPRA enhancer 269|massively parallel reporter assay enhancer 269	20201124	regulatory:enhancer|regulatory:transcriptional_cis_regulatory_region
9606	111500315	LOC111500315	-	-	-	14	14q	FOXA motif-containing MPRA enhancer 271	biological-region	-	-	-	FOXA activator MPRA enhancer 271|massively parallel reporter assay enhancer 271	20201124	regulatory:enhancer|regulatory:transcriptional_cis_regulatory_region
9606	111500319	LOC111500319	-	-	-	5	5q	NFE2L2 motif-containing MPRA enhancer 276	biological-region	-	-	-	NFE2L2 activator MPRA enhancer 276|massively parallel reporter assay enhancer 276	20201124	regulatory:enhancer|regulatory:transcriptional_cis_regulatory_region
9606	111501760	LOC111501760	-	-	-	2	2q	GATA motif-containing MPRA enhancer 279/280	biological-region	-	-	-	GATA activator MPRA enhancer 279/280|massively parallel reporter assay enhancer 279/280	20201124	regulatory:enhancer|regulatory:transcriptional_cis_regulatory_region
9606	111501763	LOC111501763	-	-	-	1	1q	NFE2L2 motif-containing MPRA enhancer 281	biological-region	-	-	-	NFE2L2 activator MPRA enhancer 281|massively parallel reporter assay enhancer 281	20201124	regulatory:enhancer|regulatory:transcriptional_cis_regulatory_region
9606	111501764	LOC111501764	-	-	Ensembl:ENSG00000242364	3	3p13	peroxiredoxin 5 pseudogene	pseudo	-	-	-	-	20201124	-
9606	111501765	LOC111501765	-	-	-	1	1p	GATA motif-containing MPRA enhancer 282	biological-region	-	-	-	CRISPRi-validated cis-regulatory element chr1.4081|GATA activator MPRA enhancer 282|massively parallel reporter assay enhancer 282	20201124	regulatory:enhancer|regulatory:transcriptional_cis_regulatory_region
9606	111501766	LOC111501766	-	-	-	10	10p	GATA motif-containing MPRA enhancer 283	biological-region	-	-	-	GATA activator MPRA enhancer 283|massively parallel reporter assay enhancer 283	20201124	regulatory:enhancer|regulatory:transcriptional_cis_regulatory_region
9606	111501767	LOC111501767	-	-	-	19	19q	ZFP161 motif-containing MPRA enhancer 284/285	biological-region	-	-	-	ZFP161 transcription factor MPRA enhancer 284/285|massively parallel reporter assay enhancer 284/285	20201124	regulatory:enhancer|regulatory:transcriptional_cis_regulatory_region
9606	111501769	LOC111501769	-	-	-	1	1p	NFE2L2 motif-containing MPRA enhancer 286	biological-region	-	-	-	NFE2L2 activator MPRA enhancer 286|massively parallel reporter assay enhancer 286	20201124	regulatory:enhancer|regulatory:transcriptional_cis_regulatory_region
9606	111501772	LOC111501772	-	-	-	11	11q	GATA motif-containing MPRA enhancer 291	biological-region	-	-	-	GATA activator MPRA enhancer 291|massively parallel reporter assay enhancer 291	20201124	regulatory:enhancer|regulatory:transcriptional_cis_regulatory_region
9606	111501773	LOC111501773	-	-	-	10	10q	NFE2L2 motif-containing MPRA enhancer 292	biological-region	-	-	-	NFE2L2 activator MPRA enhancer 292|massively parallel reporter assay enhancer 292	20201124	regulatory:enhancer|regulatory:transcriptional_cis_regulatory_region
9606	111501774	LOC111501774	-	-	-	12	12q	GATA motif-containing MPRA enhancer 293	biological-region	-	-	-	GATA activator MPRA enhancer 293|massively parallel reporter assay enhancer 293	20201124	regulatory:enhancer|regulatory:transcriptional_cis_regulatory_region
9606	111501775	LOC111501775	-	-	-	18	18q	GATA motif-containing MPRA enhancer 294	biological-region	-	-	-	GATA activator MPRA enhancer 294|massively parallel reporter assay enhancer 294	20201124	regulatory:enhancer|regulatory:transcriptional_cis_regulatory_region
9606	111501776	LOC111501776	-	-	-	6	6p	NFE2L2 motif-containing MPRA enhancer 296	biological-region	-	-	-	NFE2L2 activator MPRA enhancer 296|massively parallel reporter assay enhancer 296	20201124	regulatory:enhancer|regulatory:transcriptional_cis_regulatory_region
9606	111501777	LOC111501777	-	-	-	9	9q	NFE2L2 motif-containing MPRA enhancer 298	biological-region	-	-	-	NFE2L2 activator MPRA enhancer 298|massively parallel reporter assay enhancer 298	20201124	regulatory:enhancer|regulatory:transcriptional_cis_regulatory_region
9606	111501778	LOC111501778	-	-	-	3	3p	GATA motif-containing MPRA enhancer 299	biological-region	-	-	-	GATA activator MPRA enhancer 299|massively parallel reporter assay enhancer 299	20201124	regulatory:enhancer|regulatory:transcriptional_cis_regulatory_region
9606	111501779	LOC111501779	-	-	-	12	12p	NFE2L2 motif-containing MPRA enhancer 301/302	biological-region	-	-	-	NFE2L2 activator MPRA enhancer 301/302|massively parallel reporter assay enhancer 301/302	20201124	regulatory:enhancer|regulatory:transcriptional_cis_regulatory_region
9606	111501788	LOC111501788	-	-	-	3	3p	NFE2L2 motif-containing MPRA enhancer 18	biological-region	-	-	-	NFE2L2 activator MPRA enhancer 18|massively parallel reporter assay enhancer 18	20201124	regulatory:enhancer|regulatory:transcriptional_cis_regulatory_region
9606	111501790	LOC111501790	-	-	-	2	2q	NFE2L2 motif-containing MPRA enhancer 30	biological-region	-	-	-	NFE2L2 activator MPRA enhancer 30|massively parallel reporter assay enhancer 30	20201124	regulatory:enhancer|regulatory:transcriptional_cis_regulatory_region
9606	111501791	LOC111501791	-	-	-	5	5p	NFE2L2 motif-containing MPRA enhancer 35	biological-region	-	-	-	NFE2L2 activator MPRA enhancer 35|Sharpr-MPRA regulatory region 1008|massively parallel reporter assay enhancer 35	20201124	regulatory:enhancer|regulatory:transcriptional_cis_regulatory_region
9606	111501793	LOC111501793	-	-	-	1	1p	NFE2L2 motif-containing MPRA enhancer 38	biological-region	-	-	-	NFE2L2 activator MPRA enhancer 38|massively parallel reporter assay enhancer 38	20201124	regulatory:enhancer|regulatory:transcriptional_cis_regulatory_region
9606	111519897	LOC111519897	-	-	-	4	4p	NFE2L2 motif-containing MPRA enhancer 85	biological-region	-	-	-	NFE2L2 activator MPRA enhancer 85|massively parallel reporter assay enhancer 85	20201124	regulatory:enhancer|regulatory:transcriptional_cis_regulatory_region
9606	111519898	LOC111519898	-	-	-	22	22q	HNF1 motif-containing MPRA enhancer 93	biological-region	-	-	-	HNF1 activator MPRA enhancer 93|Sharpr-MPRA regulatory region 9066|massively parallel reporter assay enhancer 93	20201124	regulatory:enhancer|regulatory:transcriptional_cis_regulatory_region
9606	111556106	LOC111556106	-	-	-	5	5q	NFE2L2 motif-containing MPRA enhancer 182	biological-region	-	-	-	NFE2L2 activator MPRA enhancer 182|massively parallel reporter assay enhancer 182	20201124	regulatory:enhancer|regulatory:transcriptional_cis_regulatory_region
9606	111556107	LOC111556107	-	-	-	9	9q	NFE2L2 motif-containing MPRA enhancer 257	biological-region	-	-	-	NFE2L2 activator MPRA enhancer 257|massively parallel reporter assay enhancer 257	20201124	regulatory:enhancer|regulatory:transcriptional_cis_regulatory_region
9606	111556113	LOC111556113	-	-	-	1	1q	HNF4 motif-containing MPRA enhancer 9	biological-region	-	-	-	HNF4 activator MPRA enhancer 9|massively parallel reporter assay enhancer 9	20201124	regulatory:enhancer|regulatory:transcriptional_cis_regulatory_region
9606	111556114	LOC111556114	-	-	-	5	5p	HNF1 motif-containing MPRA enhancer 12	biological-region	-	-	-	HNF1 activator MPRA enhancer 12|massively parallel reporter assay enhancer 12	20201124	regulatory:enhancer|regulatory:transcriptional_cis_regulatory_region
9606	111556115	LOC111556115	-	-	-	4	4q	GATA motif-containing MPRA enhancer 19	biological-region	-	-	-	GATA activator MPRA enhancer 19|massively parallel reporter assay enhancer 19	20201124	regulatory:enhancer|regulatory:transcriptional_cis_regulatory_region
9606	111556116	LOC111556116	-	-	-	1	1q	HNF1 motif-containing MPRA enhancer 26	biological-region	-	-	-	HNF1 activator MPRA enhancer 26|massively parallel reporter assay enhancer 26	20201124	regulatory:enhancer|regulatory:transcriptional_cis_regulatory_region
9606	111556120	LOC111556120	-	-	-	17	17p	GATA motif-containing MPRA enhancer 34	biological-region	-	-	-	GATA activator MPRA enhancer 34|massively parallel reporter assay enhancer 34	20201124	regulatory:enhancer|regulatory:transcriptional_cis_regulatory_region
9606	111556121	LOC111556121	-	-	-	5	5q	GATA motif-containing MPRA enhancer 36	biological-region	-	-	-	GATA activator MPRA enhancer 36|massively parallel reporter assay enhancer 36	20201124	regulatory:enhancer|regulatory:transcriptional_cis_regulatory_region
9606	111556122	LOC111556122	-	-	-	2	2q	HNF1 motif-containing MPRA enhancer 37	biological-region	-	-	-	HNF1 activator MPRA enhancer 37|massively parallel reporter assay enhancer 37	20201124	regulatory:enhancer|regulatory:transcriptional_cis_regulatory_region
9606	111556134	LOC111556134	-	-	-	19	19p	HNF4 motif-containing MPRA enhancer 50	biological-region	-	-	-	HNF4 activator MPRA enhancer 50|massively parallel reporter assay enhancer 50	20201124	regulatory:enhancer|regulatory:transcriptional_cis_regulatory_region
9606	111556135	LOC111556135	-	-	-	8	8q	HNF1 motif-containing MPRA enhancer 57	biological-region	-	-	-	HNF1 activator MPRA enhancer 57|massively parallel reporter assay enhancer 57	20201124	regulatory:enhancer|regulatory:transcriptional_cis_regulatory_region
9606	111556136	LOC111556136	-	-	-	8	8q	NFE2L2 motif-containing MPRA enhancer 61	biological-region	-	-	-	NFE2L2 activator MPRA enhancer 61|massively parallel reporter assay enhancer 61	20201124	regulatory:enhancer|regulatory:transcriptional_cis_regulatory_region
9606	111556137	LOC111556137	-	-	-	22	22q	HNF1 motif-containing MPRA enhancer 63	biological-region	-	-	-	HNF1 activator MPRA enhancer 63|massively parallel reporter assay enhancer 63	20201124	regulatory:enhancer|regulatory:transcriptional_cis_regulatory_region
9606	111556138	LOC111556138	-	-	-	1	1q	GATA motif-containing MPRA enhancer 65	biological-region	-	-	-	GATA activator MPRA enhancer 65|massively parallel reporter assay enhancer 65	20201124	regulatory:enhancer|regulatory:transcriptional_cis_regulatory_region
9606	111556139	LOC111556139	-	-	-	8	8q	HNF1 motif-containing MPRA enhancer 71	biological-region	-	-	-	HNF1 activator MPRA enhancer 71|massively parallel reporter assay enhancer 71	20201124	regulatory:enhancer|regulatory:transcriptional_cis_regulatory_region
9606	111556140	LOC111556140	-	-	-	5	5q	GATA motif-containing MPRA enhancer 81	biological-region	-	-	-	GATA activator MPRA enhancer 81|massively parallel reporter assay enhancer 81	20201124	regulatory:enhancer|regulatory:transcriptional_cis_regulatory_region
9606	111556141	LOC111556141	-	-	-	5	5q	GATA motif-containing MPRA enhancer 83	biological-region	-	-	-	GATA activator MPRA enhancer 83|massively parallel reporter assay enhancer 83	20201124	regulatory:enhancer|regulatory:transcriptional_cis_regulatory_region
9606	111556143	LOC111556143	-	-	-	12	12q	GATA motif-containing MPRA enhancer 88	biological-region	-	-	-	GATA activator MPRA enhancer 88|massively parallel reporter assay enhancer 88	20201124	regulatory:enhancer|regulatory:transcriptional_cis_regulatory_region
9606	111556144	LOC111556144	-	-	-	9	9q	HNF1 motif-containing MPRA enhancer 89	biological-region	-	-	-	HNF1 activator MPRA enhancer 89|massively parallel reporter assay enhancer 89	20201124	regulatory:enhancer|regulatory:transcriptional_cis_regulatory_region
9606	111556145	LOC111556145	-	-	-	21	21q	GFI1 motif-containing MPRA enhancer 103	biological-region	-	-	-	GFI1 transcription factor MPRA enhancer 103|massively parallel reporter assay enhancer 103	20201124	regulatory:enhancer|regulatory:transcriptional_cis_regulatory_region
9606	111556148	LOC111556148	-	-	-	8	8q	HNF4 motif-containing MPRA enhancer 108	biological-region	-	-	-	HNF4 activator MPRA enhancer 108|massively parallel reporter assay enhancer 108	20201124	regulatory:enhancer|regulatory:transcriptional_cis_regulatory_region
9606	111556149	LOC111556149	-	-	-	14	14q	NFE2L2 motif-containing MPRA enhancer 109	biological-region	-	-	-	NFE2L2 activator MPRA enhancer 109|massively parallel reporter assay enhancer 109	20201124	regulatory:enhancer|regulatory:transcriptional_cis_regulatory_region
9606	111556151	LOC111556151	-	-	-	X	Xp	ZFP161 motif-containing MPRA enhancer 114	biological-region	-	-	-	ZFP161 transcription factor MPRA enhancer 114|massively parallel reporter assay enhancer 114	20201124	regulatory:enhancer|regulatory:transcriptional_cis_regulatory_region
9606	111556152	LOC111556152	-	-	-	16	16q	HNF4 motif-containing MPRA enhancer 117	biological-region	-	-	-	HNF4 activator MPRA enhancer 117|massively parallel reporter assay enhancer 117	20201124	regulatory:enhancer|regulatory:transcriptional_cis_regulatory_region
9606	111556153	LOC111556153	-	-	-	8	8q	GATA motif-containing MPRA enhancer 124	biological-region	-	-	-	CRISPRi-validated cis-regulatory element chr8.2223|GATA activator MPRA enhancer 124|massively parallel reporter assay enhancer 124	20201124	regulatory:enhancer|regulatory:transcriptional_cis_regulatory_region
9606	111556155	LOC111556155	-	-	-	12	12q	HNF4 motif-containing MPRA enhancer 125	biological-region	-	-	-	HNF4 activator MPRA enhancer 125|massively parallel reporter assay enhancer 125	20201124	regulatory:enhancer|regulatory:transcriptional_cis_regulatory_region
9606	111556156	LOC111556156	-	-	-	17	17p	NFE2L2 motif-containing MPRA enhancer 126	biological-region	-	-	-	NFE2L2 activator MPRA enhancer 126|massively parallel reporter assay enhancer 126	20201124	regulatory:enhancer|regulatory:transcriptional_cis_regulatory_region
9606	111556158	LOC111556158	-	-	-	1	1p	HNF4 motif-containing MPRA enhancer 127	biological-region	-	-	-	HNF4 activator MPRA enhancer 127|massively parallel reporter assay enhancer 127	20201124	regulatory:enhancer|regulatory:transcriptional_cis_regulatory_region
9606	111556159	LOC111556159	-	-	-	22	22q	GATA motif-containing MPRA enhancer 128	biological-region	-	-	-	GATA activator MPRA enhancer 128|massively parallel reporter assay enhancer 128	20201124	regulatory:enhancer|regulatory:transcriptional_cis_regulatory_region
9606	111556160	LOC111556160	-	-	-	3	3q	NFE2L2 motif-containing MPRA enhancer 136	biological-region	-	-	-	NFE2L2 activator MPRA enhancer 136|massively parallel reporter assay enhancer 136	20201124	regulatory:enhancer|regulatory:transcriptional_cis_regulatory_region
9606	111556161	LOC111556161	-	-	-	2	2p	NFE2L2 motif-containing MPRA enhancer 141	biological-region	-	-	-	NFE2L2 activator MPRA enhancer 141|massively parallel reporter assay enhancer 141	20201124	regulatory:enhancer|regulatory:transcriptional_cis_regulatory_region
9606	111556162	LOC111556162	-	-	-	2	2q	HNF1 motif-containing MPRA enhancer 151	biological-region	-	-	-	HNF1 activator MPRA enhancer 151|massively parallel reporter assay enhancer 151	20201124	regulatory:enhancer|regulatory:transcriptional_cis_regulatory_region
9606	111556163	LOC111556163	-	-	-	6	6p	NFE2L2 motif-containing MPRA enhancer 158	biological-region	-	-	-	NFE2L2 activator MPRA enhancer 158|massively parallel reporter assay enhancer 158	20201124	regulatory:enhancer|regulatory:transcriptional_cis_regulatory_region
9606	111562369	LOC111562369	-	-	-	15	15q	FOXA motif-containing MPRA enhancer 168	biological-region	-	-	-	FOXA activator MPRA enhancer 168|massively parallel reporter assay enhancer 168	20201124	regulatory:enhancer|regulatory:transcriptional_cis_regulatory_region
9606	111562370	LOC111562370	-	-	-	13	13q	FOXA motif-containing MPRA enhancer 169	biological-region	-	-	-	FOXA activator MPRA enhancer 169|massively parallel reporter assay enhancer 169	20201124	regulatory:enhancer|regulatory:transcriptional_cis_regulatory_region
9606	111562371	LOC111562371	-	-	-	20	20q	NFE2L2 motif-containing MPRA enhancer 172	biological-region	-	-	-	NFE2L2 activator MPRA enhancer 172|massively parallel reporter assay enhancer 172	20201124	regulatory:enhancer|regulatory:transcriptional_cis_regulatory_region
9606	111562373	LOC111562373	-	-	-	22	22q	HNF4 motif-containing MPRA enhancer 178	biological-region	-	-	-	HNF4 activator MPRA enhancer 178|massively parallel reporter assay enhancer 178	20201124	regulatory:enhancer|regulatory:transcriptional_cis_regulatory_region
9606	111562374	LOC111562374	-	-	-	3	3q	HNF1 motif-containing MPRA enhancer 180	biological-region	-	-	-	HNF1 activator MPRA enhancer 180|massively parallel reporter assay enhancer 180	20201124	regulatory:enhancer|regulatory:transcriptional_cis_regulatory_region
9606	111562375	LOC111562375	-	-	-	5	5q	NFE2L2 motif-containing MPRA enhancer 185	biological-region	-	-	-	NFE2L2 activator MPRA enhancer 185|massively parallel reporter assay enhancer 185	20201124	regulatory:enhancer|regulatory:transcriptional_cis_regulatory_region
9606	111562376	LOC111562376	-	-	-	3	3p	HNF4 motif-containing MPRA enhancer 188	biological-region	-	-	-	HNF4 activator MPRA enhancer 188|massively parallel reporter assay enhancer 188	20201124	regulatory:enhancer|regulatory:transcriptional_cis_regulatory_region
9606	111562378	LOC111562378	-	-	-	16	16p	GATA motif-containing MPRA enhancer 198	biological-region	-	-	-	GATA activator MPRA enhancer 198|massively parallel reporter assay enhancer 198	20201124	regulatory:enhancer|regulatory:transcriptional_cis_regulatory_region
9606	111562379	LOC111562379	-	-	-	2	2q	HNF4 motif-containing MPRA enhancer 203	biological-region	-	-	-	HNF4 activator MPRA enhancer 203|massively parallel reporter assay enhancer 203	20201124	regulatory:enhancer|regulatory:transcriptional_cis_regulatory_region
9606	111562380	LOC111562380	-	-	-	1	1p	NFE2L2 motif-containing MPRA enhancer 216	biological-region	-	-	-	NFE2L2 activator MPRA enhancer 216|massively parallel reporter assay enhancer 216	20201124	regulatory:enhancer|regulatory:transcriptional_cis_regulatory_region
9606	111589205	LOC111589205	-	-	-	9	9q	HNF1 motif-containing MPRA enhancer 224	biological-region	-	-	-	HNF1 activator MPRA enhancer 224|massively parallel reporter assay enhancer 224	20201124	regulatory:enhancer|regulatory:transcriptional_cis_regulatory_region
9606	111589206	LOC111589206	-	-	-	10	10p	HNF4 motif-containing MPRA enhancer 225	biological-region	-	-	-	HNF4 activator MPRA enhancer 225|massively parallel reporter assay enhancer 225	20201124	regulatory:enhancer|regulatory:transcriptional_cis_regulatory_region
9606	111589207	LOC111589207	-	-	-	9	9q	FOXA motif-containing MPRA enhancer 227	biological-region	-	-	-	FOXA activator MPRA enhancer 227|massively parallel reporter assay enhancer 227	20201124	regulatory:enhancer|regulatory:transcriptional_cis_regulatory_region
9606	111589208	LOC111589208	-	-	-	3	3p	NFE2L2 motif-containing MPRA enhancer 231	biological-region	-	-	-	CRISPRi-validated cis-regulatory element chr3.2746|NFE2L2 activator MPRA enhancer 231|massively parallel reporter assay enhancer 231	20201124	regulatory:enhancer|regulatory:transcriptional_cis_regulatory_region
9606	111589209	LOC111589209	-	-	-	X	Xq	HNF4 motif-containing MPRA enhancer 232	biological-region	-	-	-	HNF4 activator MPRA enhancer 232|massively parallel reporter assay enhancer 232	20201124	regulatory:enhancer|regulatory:transcriptional_cis_regulatory_region
9606	111589210	LOC111589210	-	-	-	4	4q	FOXA motif-containing MPRA enhancer 238	biological-region	-	-	-	FOXA activator MPRA enhancer 238|massively parallel reporter assay enhancer 238	20201124	regulatory:enhancer|regulatory:transcriptional_cis_regulatory_region
9606	111589211	LOC111589211	-	-	-	8	8q	NFE2L2 motif-containing MPRA enhancer 239	biological-region	-	-	-	NFE2L2 activator MPRA enhancer 239|massively parallel reporter assay enhancer 239	20201124	regulatory:enhancer|regulatory:transcriptional_cis_regulatory_region
9606	111589212	LOC111589212	-	-	-	10	10p	FOXA motif-containing MPRA enhancer 241	biological-region	-	-	-	FOXA activator MPRA enhancer 241|massively parallel reporter assay enhancer 241	20201124	regulatory:enhancer|regulatory:transcriptional_cis_regulatory_region
9606	111589213	LOC111589213	-	-	-	17	17q	ZFP161 motif-containing MPRA enhancer 249	biological-region	-	-	-	ZFP161 transcription factor MPRA enhancer 249|massively parallel reporter assay enhancer 249	20201124	regulatory:enhancer|regulatory:transcriptional_cis_regulatory_region
9606	111589214	LOC111589214	-	-	-	6	6q	FOXA motif-containing MPRA enhancer 251	biological-region	-	-	-	FOXA activator MPRA enhancer 251|massively parallel reporter assay enhancer 251	20201124	regulatory:enhancer|regulatory:transcriptional_cis_regulatory_region
9606	111589215	LOC111589215	-	-	-	17	-	BRCA1 promoter region	biological-region	-	-	-	BRCA1-NBR1 bi-directional regulatory region|NBR1 promoter	20201124	regulatory:enhancer|regulatory:promoter|regulatory:silencer|regulatory:transcriptional_cis_regulatory_region
9606	111589216	LOC111589216	-	-	-	17	-	BRCA1 intron 2 regulatory region	biological-region	-	-	-	-	20201124	regulatory:enhancer|regulatory:silencer
9606	111591499	LOC111591499	-	-	-	1	1p	NFE2L2 motif-containing MPRA enhancer 265	biological-region	-	-	-	NFE2L2 activator MPRA enhancer 265|massively parallel reporter assay enhancer 265	20201124	regulatory:enhancer|regulatory:transcriptional_cis_regulatory_region
9606	111591500	LOC111591500	-	-	-	6	6p	NFE2L2 motif-containing MPRA enhancer 266	biological-region	-	-	-	NFE2L2 activator MPRA enhancer 266|massively parallel reporter assay enhancer 266	20201124	regulatory:enhancer|regulatory:transcriptional_cis_regulatory_region
9606	111591501	LOC111591501	-	-	-	7	7p	NFE2L2 motif-containing MPRA enhancer 272	biological-region	-	-	-	NFE2L2 activator MPRA enhancer 272|massively parallel reporter assay enhancer 272	20201124	regulatory:enhancer|regulatory:transcriptional_cis_regulatory_region
9606	111591502	LOC111591502	-	-	-	7	7p	GATA motif-containing MPRA enhancer 275	biological-region	-	-	-	GATA activator MPRA enhancer 275|massively parallel reporter assay enhancer 275	20201124	regulatory:enhancer|regulatory:transcriptional_cis_regulatory_region
9606	111591503	LOC111591503	-	-	-	14	14q	HNF1 motif-containing MPRA enhancer 277	biological-region	-	-	-	HNF1 activator MPRA enhancer 277|massively parallel reporter assay enhancer 277	20201124	regulatory:enhancer|regulatory:transcriptional_cis_regulatory_region
9606	111591504	LOC111591504	-	-	-	7	7q	GFI1 motif-containing MPRA enhancer 278	biological-region	-	-	-	GFI1 transcription factor MPRA enhancer 278|massively parallel reporter assay enhancer 278	20201124	regulatory:enhancer|regulatory:transcriptional_cis_regulatory_region
9606	111591505	LOC111591505	-	-	-	5	5q	NFE2L2 motif-containing MPRA enhancer 287	biological-region	-	-	-	NFE2L2 activator MPRA enhancer 287|massively parallel reporter assay enhancer 287	20201124	regulatory:enhancer|regulatory:transcriptional_cis_regulatory_region
9606	111591506	LOC111591506	-	-	-	4	4q	NFE2L2 motif-containing MPRA enhancer 290	biological-region	-	-	-	NFE2L2 activator MPRA enhancer 290|massively parallel reporter assay enhancer 290	20201124	regulatory:enhancer|regulatory:transcriptional_cis_regulatory_region
9606	111591507	LOC111591507	-	-	-	3	3p	GATA motif-containing MPRA enhancer 295	biological-region	-	-	-	GATA activator MPRA enhancer 295|massively parallel reporter assay enhancer 295	20201124	regulatory:enhancer|regulatory:transcriptional_cis_regulatory_region
9606	111591508	LOC111591508	-	-	-	4	4q	FOXA motif-containing MPRA enhancer 297	biological-region	-	-	-	FOXA activator MPRA enhancer 297|massively parallel reporter assay enhancer 297	20201124	regulatory:enhancer|regulatory:transcriptional_cis_regulatory_region
9606	111591509	LOC111591509	-	-	-	11	11q	HNF4 motif-containing MPRA enhancer 300	biological-region	-	-	-	HNF4 activator MPRA enhancer 300	20201124	regulatory:enhancer|regulatory:transcriptional_cis_regulatory_region
9606	111644132	SRP14P2	-	-	HGNC:HGNC:53768|Ensembl:ENSG00000234106	11	11q21	signal recognition particle 14 pseudogene 2	pseudo	SRP14P2	signal recognition particle 14 pseudogene 2	O	-	20201124	-
9606	111644133	THSD8	-	-	HGNC:HGNC:53785|Ensembl:ENSG00000284491	19	19p13.13	thrombospondin type 1 domain containing 8	protein-coding	THSD8	thrombospondin type 1 domain containing 8	O	thrombospondin type-1 domain-containing protein 8	20201209	-
9606	111644134	RNA5SP525	-	-	HGNC:HGNC:53794|Ensembl:ENSG00000212595	X	Xq28	RNA, 5S ribosomal pseudogene 525	pseudo	RNA5SP525	RNA, 5S ribosomal pseudogene 525	O	-	20201124	-
9606	111644135	RNA5SP526	-	-	HGNC:HGNC:53795|Ensembl:ENSG00000274663	17	17q12	RNA, 5S ribosomal pseudogene 526	pseudo	RNA5SP526	RNA, 5S ribosomal pseudogene 526	O	-	20201124	-
9606	111644136	RNA5SP529	-	-	HGNC:HGNC:53798|Ensembl:ENSG00000276442	1	1q21.1	RNA, 5S ribosomal pseudogene 529	pseudo	RNA5SP529	RNA, 5S ribosomal pseudogene 529	O	-	20201124	-
9606	111644137	RNA5SP531	-	-	HGNC:HGNC:53800|Ensembl:ENSG00000277418	8	8q11.21	RNA, 5S ribosomal pseudogene 531	pseudo	RNA5SP531	RNA, 5S ribosomal pseudogene 531	O	-	20201124	-
9606	111644138	RNA5SP533	-	-	HGNC:HGNC:53802|Ensembl:ENSG00000252830	1	1q21.1	RNA, 5S ribosomal pseudogene 533	pseudo	RNA5SP533	RNA, 5S ribosomal pseudogene 533	O	-	20201124	-
9606	111644139	RNA5SP535	-	-	HGNC:HGNC:53804|Ensembl:ENSG00000274097	11	11q22.1	RNA, 5S ribosomal pseudogene 535	pseudo	RNA5SP535	RNA, 5S ribosomal pseudogene 535	O	-	20201124	-
9606	111644140	RNA5SP534	-	-	HGNC:HGNC:53803	1	1q32.2	RNA, 5S ribosomal pseudogene 534	pseudo	RNA5SP534	RNA, 5S ribosomal pseudogene 534	O	-	20201124	-
9606	111644142	SRP14P3	-	-	HGNC:HGNC:53769|Ensembl:ENSG00000235183	17	17q21.33	signal recognition particle 14 pseudogene 3	pseudo	SRP14P3	signal recognition particle 14 pseudogene 3	O	-	20201124	-
9606	111644143	RNA5SP524	-	-	HGNC:HGNC:53793|Ensembl:ENSG00000201285	X	Xq28	RNA, 5S ribosomal pseudogene 524	pseudo	RNA5SP524	RNA, 5S ribosomal pseudogene 524	O	-	20201124	-
9606	111644144	RNA5SP527	-	-	HGNC:HGNC:53796|Ensembl:ENSG00000274759	4	4q13.2	RNA, 5S ribosomal pseudogene 527	pseudo	RNA5SP527	RNA, 5S ribosomal pseudogene 527	O	-	20201124	-
9606	111644145	RNA5SP528	-	-	HGNC:HGNC:53797|Ensembl:ENSG00000275305	20	20q11.21	RNA, 5S ribosomal pseudogene 528	pseudo	RNA5SP528	RNA, 5S ribosomal pseudogene 528	O	-	20201124	-
9606	111644146	RNA5SP536	-	-	HGNC:HGNC:53805|Ensembl:ENSG00000274408	1	1q21.1	RNA, 5S ribosomal pseudogene 536	pseudo	RNA5SP536	RNA, 5S ribosomal pseudogene 536	O	-	20201124	-
9606	111644147	SRP14P4	-	-	HGNC:HGNC:53770|Ensembl:ENSG00000268062	1	1q24.3	signal recognition particle 14 pseudogene 4	pseudo	SRP14P4	signal recognition particle 14 pseudogene 4	O	-	20201124	-
9606	111674463	LOC111674463	-	DHS-1600|DHS-200|DHS-3.4kb|DHS-900	-	7	-	CFTR promoter region	biological-region	-	-	-	CFTR -3.4 kb enhancer|CFTR promoter-proximal regulatory region	20201124	misc_feature:nucleotide_motif|misc_feature:sequence_alteration|regulatory:DNase_I_hypersensitive_site|regulatory:enhancer|regulatory:promoter|regulatory:silencer|regulatory:transcriptional_cis_regulatory_region
9606	111674464	LOC111674464	-	DHS1	-	7	-	CFTR intron 1 enhancer	biological-region	-	-	-	181 + 10 kb DNase I hypersensitive site|CFTR DHS1 in intron 1	20201124	misc_feature:conserved_region|regulatory:DNase_I_hypersensitive_site|regulatory:enhancer|regulatory:transcriptional_cis_regulatory_region
9606	111674465	LOC111674465	-	DHS-79.5kb	-	7	7q	DNase I hypersensitive site -80 kb upstream of CFTR	biological-region	-	-	-	CFTR -79.5 kb DNase I hypersensitive site|CFTR looping element I	20201124	regulatory:DNase_I_hypersensitive_site
9606	111674466	LOC111674466	-	DHS-20.5kb|DHS-20.9kb	-	7	-	DNase I hypersensitive site -20.9 kb upstream of CFTR	biological-region	-	-	-	-20.9 kb CFTR enhancer-blocking element|CFTR looping element II	20201124	misc_feature:nucleotide_motif|regulatory:DNase_I_hypersensitive_site|regulatory:enhancer_blocking_element|regulatory:transcriptional_cis_regulatory_region
9606	111674467	LOC111674467	-	DHS20	-	7	-	CFTR intron 20 enhancer	biological-region	-	-	-	DNase I hypersensitive site in intron 20 of CFTR	20201124	misc_feature:conserved_region|regulatory:DNase_I_hypersensitive_site|regulatory:enhancer
9606	111674468	LOC111674468	-	DHS21	-	7	-	CFTR intron 21 enhancer	biological-region	-	-	-	DNase I hypersensitive site in intron 21 of CFTR	20201124	regulatory:DNase_I_hypersensitive_site|regulatory:enhancer
9606	111674470	LOC111674470	-	DHS+15.6kb	-	7	-	DNase I hypersensitive region 15.6 kb downstream of CFTR	biological-region	-	-	-	CFTR +15.6 kb DNase I hypersensitive site|CFTR +15.6 kb enhancer-blocking insulator elements|CFTR 3' insulators|CFTR looping element IV|greater CFTR locus negative regulatory element NR10|greater CFTR locus silencer NR10	20201124	regulatory:DNase_I_hypersensitive_site|regulatory:enhancer|regulatory:enhancer_blocking_element|regulatory:silencer|regulatory:transcriptional_cis_regulatory_region
9606	111674471	LOC111674471	-	DHS+5.4kb|DHS+6.8kb|DHS+7.0kb|DHS+7.4kb	-	7	-	DNase I hypersensitive region 5.4 to 7.4 kb downstream of CFTR	biological-region	-	-	-	CFTR +6.8 kb DNase I hypersensitive site|CFTR +6.8 kb enhancer-blocking insulator element	20201124	regulatory:DNase_I_hypersensitive_site|regulatory:enhancer_blocking_element|regulatory:transcriptional_cis_regulatory_region
9606	111674472	LOC111674472	-	DHS16|DHS17a	-	7	-	DNase I hypersensitive sites in introns 16 and 17a of CFTR	biological-region	-	-	-	-	20201124	misc_feature:conserved_region|regulatory:DNase_I_hypersensitive_site|regulatory:silencer
9606	111674473	LOC111674473	-	DHS10a|DHS10ab|DHS10b	-	7	-	DNase I hypersensitive sites in intron 10ab of CFTR	biological-region	-	-	-	CFTR intron 10(ab) DNase I hypersensitive sites|greater CFTR locus negative regulatory element CR21|greater CFTR locus silencer and enhancer-blocking element CR21	20201124	regulatory:DNase_I_hypersensitive_site|regulatory:enhancer_blocking_element|regulatory:silencer|regulatory:transcriptional_cis_regulatory_region
9606	111674474	LOC111674474	-	DHS10c	-	7	-	DNase I hypersensitive site in intron 10c of CFTR	biological-region	-	-	-	CFTR intron 10(c) DNase I hypersensitive site	20201124	regulatory:DNase_I_hypersensitive_site|regulatory:silencer
9606	111674475	LOC111674475	-	DHS11|E11	-	7	-	CFTR intron 11 enhancer	biological-region	-	-	-	CFTR +109 kb DHS|CFTR DNase I hypersensitive site 11|CFTR looping element III	20201124	regulatory:DNase_I_hypersensitive_site|regulatory:enhancer|regulatory:transcriptional_cis_regulatory_region
9606	111674476	LOC111674476	-	DHS-35kb	-	7	-	CFTR -35 kb upstream enhancer	biological-region	-	-	-	CFTR -35 kb DNase I hypersensitive site	20201124	regulatory:DNase_I_hypersensitive_site|regulatory:enhancer
9606	111674477	LOC111674477	-	DHS23	-	7	-	CFTR intron 23 enhancer	biological-region	-	-	-	CFTR intron 23 DNase I hypersensitive site	20201124	regulatory:DNase_I_hypersensitive_site|regulatory:enhancer
9606	111674478	LOC111674478	-	DHS-44kb	-	7	-	CFTR -44 kb upstream enhancer	biological-region	-	-	-	CFTR -44 kb DNase I hypersensitive site	20201124	regulatory:DNase_I_hypersensitive_site|regulatory:enhancer|regulatory:transcriptional_cis_regulatory_region
9606	111674479	LOC111674479	-	DHS+36.6kb	-	7	-	CFTR +36.6 kb downstream enhancer	biological-region	-	-	-	CFTR +36.6 kb DNase I hypersensitive site|interacting element G CFTR enhancer	20201124	regulatory:DNase_I_hypersensitive_site|regulatory:enhancer
9606	111674481	SMBD1P	-	-	HGNC:HGNC:53806|Ensembl:ENSG00000283426	3	3q29	somatomedin B domain containing 1, pseudogene	pseudo	SMBD1P	somatomedin B domain containing 1, pseudogene	O	-	20201124	-
9606	111718489	LOC111718489	-	-	-	11	11q	skeletal muscle cis-regulatory module in APOA4 and APOC3 intergenic region	biological-region	-	-	-	APOA4-APOC3 intergenic region myotube-selective CRM|Sharpr-MPRA regulatory region 10241	20201124	regulatory:enhancer
9606	111718490	LOC111718490	-	-	-	11	11p	skeletal muscle cis-regulatory module in IFITM10 intron	biological-region	-	-	-	IFITM10 intronic myotube-selective CRM	20201124	regulatory:enhancer
9606	111718491	LOC111718491	-	-	-	11	11q	skeletal muscle cis-regulatory module in DPP3 intron	biological-region	-	-	-	DPP3 intronic myotube-selective CRM	20201124	regulatory:enhancer
9606	111718492	LOC111718492	-	-	-	11	11q	skeletal muscle cis-regulatory module in INPPL1 intron	biological-region	-	-	-	INPPL1 intronic myotube-selective CRM	20201124	regulatory:enhancer
9606	111718493	LOC111718493	-	-	-	15	15q	skeletal muscle cis-regulatory module overlapping ALPK3	biological-region	-	-	-	ALPK3-overlapping myotube-selective CRM	20201124	regulatory:enhancer
9606	111718495	LOC111718495	-	-	-	18	18q	skeletal muscle cis-regulatory module in SETBP1 intron	biological-region	-	-	-	SETBP1 intronic myotube-selective CRM	20201124	regulatory:enhancer
9606	111721701	LOC111721701	-	-	-	22	22q	skeletal muscle cis-regulatory module in DERL3 and SLC2A11 intergenic region	biological-region	-	-	-	DERL3-SLC2A11 intergenic region myotube-selective CRM	20201124	regulatory:enhancer
9606	111721702	LOC111721702	-	-	-	22	22q	skeletal muscle cis-regulatory module in CABIN1 intron	biological-region	-	-	-	CABIN1 intronic myotube-selective CRM	20201124	regulatory:enhancer
9606	111721703	LOC111721703	-	-	-	1	1p	skeletal muscle cis-regulatory module in TBX15 intron	biological-region	-	-	-	TBX15 intronic myotube-selective CRM	20201124	regulatory:enhancer
9606	111721704	LOC111721704	-	-	-	1	1q	skeletal muscle cis-regulatory module in TNNT2 intron	biological-region	-	-	-	TNNT2 intronic myotube-selective CRM	20201124	regulatory:enhancer
9606	111721705	LOC111721705	-	-	-	2	2q	skeletal muscle cis-regulatory module overlapping ZEB2	biological-region	-	-	-	ZEB2-overlapping myotube-selective CRM	20201124	regulatory:enhancer
9606	111721706	LOC111721706	-	-	-	2	2p	skeletal muscle cis-regulatory module upstream of SMYD1	biological-region	-	-	-	myotube-selective CRM upstream of SMYD1	20201124	regulatory:enhancer
9606	111721707	LOC111721707	-	-	-	4	4p	skeletal muscle cis-regulatory module in TBC1D1 intron	biological-region	-	-	-	TBC1D1 intronic myotube-selective CRM	20201124	regulatory:enhancer
9606	111721708	LOC111721708	-	-	-	6	6p	skeletal muscle cis-regulatory module in CCND3 intron	biological-region	-	-	-	CCND3 intronic myotube-selective CRM	20201124	regulatory:enhancer
9606	111721709	LOC111721709	-	-	-	6	6p	skeletal muscle cis-regulatory module in RREB1 intron	biological-region	-	-	-	RREB1 intronic myotube-selective CRM	20201124	regulatory:enhancer
9606	111721710	LOC111721710	-	-	-	9	9p	skeletal muscle cis-regulatory module in TPM2 intron	biological-region	-	-	-	TPM2 intronic myotube-selective CRM	20201124	regulatory:enhancer
9606	111721711	LOC111721711	-	-	-	14	14q	skeletal muscle cis-regulatory module in INF2 and ADSSL1 intergenic region	biological-region	-	-	-	INF2-ADSSL1 intergenic region myotube-selective CRM	20201124	regulatory:enhancer
9606	111721712	LOC111721712	-	-	-	19	19p	skeletal muscle cis-regulatory module in NFIC intron	biological-region	-	-	-	NFIC intronic myotube-selective CRM	20201124	regulatory:enhancer
9606	111721713	LOC111721713	-	-	-	19	19q	skeletal muscle cis-regulatory module in GYS1 intron	biological-region	-	-	-	GYS1 intronic myotube-selective CRM	20201124	regulatory:enhancer
9606	111721714	LOC111721714	-	-	-	1	1p	MIR1 retrotransposon enhancer-blocking element	biological-region	-	-	-	MIR1 transposable element-derived insulator	20201124	regulatory:enhancer_blocking_element
9606	111721715	LOC111721715	-	-	-	2	2q	MIR2 retrotransposon enhancer-blocking element	biological-region	-	-	-	MIR2 transposable element-derived insulator	20201124	regulatory:enhancer_blocking_element|regulatory:transcriptional_cis_regulatory_region
9606	111721716	LOC111721716	-	-	-	11	11q	MIR3 retrotransposon enhancer-blocking element	biological-region	-	-	-	MIR3 transposable element-derived insulator	20201124	regulatory:enhancer_blocking_element
9606	111753249	MUC20-OT1	-	-	HGNC:HGNC:53807	3	3q29	MUC20 overlapping transcript	ncRNA	MUC20-OT1	MUC20 overlapping transcript	O	-	20190324	-
9606	111776215	LOC111776215	-	-	-	11	11q	Sharpr-MPRA regulatory region 3147/8872	biological-region	-	-	-	Sharpr-MPRA regulatory region 3147|Sharpr-MPRA regulatory region 8872	20201124	regulatory:enhancer
9606	111776216	LOC111776216	-	-	-	12	12q	Sharpr-MPRA regulatory region 2985/8376	biological-region	-	-	-	Sharpr-MPRA regulatory region 2985|Sharpr-MPRA regulatory region 8376	20201124	regulatory:enhancer
9606	111776217	LOC111776217	-	-	-	16	16p	Sharpr-MPRA regulatory region 4742/14408	biological-region	-	-	-	Sharpr-MPRA regulatory region 14408|Sharpr-MPRA regulatory region 4742	20201124	regulatory:enhancer
9606	111776218	LOC111776218	-	-	-	1	1p	Sharpr-MPRA regulatory region 11377/13297	biological-region	-	-	-	Sharpr-MPRA regulatory region 11377|Sharpr-MPRA regulatory region 13297	20201124	regulatory:enhancer
9606	111776219	LOC111776219	-	-	-	2	2p	Sharpr-MPRA regulatory region 1085/2665	biological-region	-	-	-	Sharpr-MPRA regulatory region 1085|Sharpr-MPRA regulatory region 2665	20201124	regulatory:enhancer|regulatory:silencer
```
