## Additional file 5 for "Novel Driver Strength Index highlights important cancer genes in TCGA PanCanAtlas patients": Homo_sapiens.gene_info (part 7 of 14)

```
9606	143341	EIF3LP2	-	EIF3EIPP2|EIF3S6IPP2	HGNC:HGNC:24657|Ensembl:ENSG00000233837	10	10q11.21	eukaryotic translation initiation factor 3 subunit L pseudogene 2	pseudo	EIF3LP2	eukaryotic translation initiation factor 3 subunit L pseudogene 2	O	eukaryotic translation initiation factor 3, subunit 6 interacting protein pseudogene 2|eukaryotic translation initiation factor 3, subunit 6 interacting protein, putative pseudogene|eukaryotic translation initiation factor 3, subunit E interacting protein pseudogene 2	20201124	-
9606	143371	YWHAZP3	-	-	HGNC:HGNC:31101	10	10p12.2	tyrosine 3-monooxygenase/tryptophan 5-monooxygenase activation protein zeta pseudogene 3	pseudo	YWHAZP3	tyrosine 3-monooxygenase/tryptophan 5-monooxygenase activation protein zeta pseudogene 3	O	-	20201124	-
9606	143379	C10orf82	-	-	HGNC:HGNC:28500|Ensembl:ENSG00000165863	10	10q25.3	chromosome 10 open reading frame 82	protein-coding	C10orf82	chromosome 10 open reading frame 82	O	uncharacterized protein C10orf82	20201124	-
9606	143384	CACUL1	-	C10orf46|CAC1	MIM:618764|HGNC:HGNC:23727|Ensembl:ENSG00000151893	10	10q26.11	CDK2 associated cullin domain 1	protein-coding	CACUL1	CDK2 associated cullin domain 1	O	CDK2-associated and cullin domain-containing protein 1|Cdk-Associated Cullin1|cdk-associated cullin 1|cullin	20201213	-
9606	143425	SYT9	-	-	MIM:613528|HGNC:HGNC:19265|Ensembl:ENSG00000170743	11	11p15.4	synaptotagmin 9	protein-coding	SYT9	synaptotagmin 9	O	synaptotagmin-9|synaptotagmin IX|sytIX	20201213	-
9606	143458	LDLRAD3	-	LRAD3	MIM:617986|HGNC:HGNC:27046|Ensembl:ENSG00000179241	11	11p13	low density lipoprotein receptor class A domain containing 3	protein-coding	LDLRAD3	low density lipoprotein receptor class A domain containing 3	O	low-density lipoprotein receptor class A domain-containing protein 3|LDLR class A domain-containing protein 3	20201124	-
9606	143471	PSMA8	-	PSMA7L	MIM:617841|HGNC:HGNC:22985|Ensembl:ENSG00000154611	18	18q11.2	proteasome 20S subunit alpha 8	protein-coding	PSMA8	proteasome 20S subunit alpha 8	O	proteasome subunit alpha-type 8|alpha4s|proteasome (prosome, macropain) subunit, alpha type, 8|proteasome alpha 4 subunit|proteasome subunit alpha 8|proteasome subunit alpha type 7-like protein variant 1	20201213	-
9606	143496	OR52B4	-	OR11-3	HGNC:HGNC:15209|Ensembl:ENSG00000221996	11	11p15.4	olfactory receptor family 52 subfamily B member 4	protein-coding	OR52B4	olfactory receptor family 52 subfamily B member 4	O	olfactory receptor 52B4|olfactory receptor OR11-3	20201124	-
9606	143501	C11orf40	-	NOV1	HGNC:HGNC:23986|Ensembl:ENSG00000171987	11	11p15.4	chromosome 11 putative open reading frame 40	protein-coding	C11orf40	chromosome 11 putative open reading frame 40	O	putative uncharacterized protein C11orf40|ro/SSA1-related protein	20201124	-
9606	143502	OR52I2	-	OR11-12|OR52I1	HGNC:HGNC:15221|Ensembl:ENSG00000226288	11	11p15.4	olfactory receptor family 52 subfamily I member 2	protein-coding	OR52I2	olfactory receptor family 52 subfamily I member 2	O	olfactory receptor 52I2|olfactory receptor OR11-12	20201124	-
9606	143503	OR51E1	-	D-GPCR|DGPCR|GPR136|GPR164|OR51E1P|OR52A3P|POGR|PSGR2	MIM:611267|HGNC:HGNC:15194|Ensembl:ENSG00000180785	11	11p15.4	olfactory receptor family 51 subfamily E member 1	protein-coding	OR51E1	olfactory receptor family 51 subfamily E member 1	O	olfactory receptor 51E1|Dresden-G-protein-coupled receptor|G-protein coupled receptor 164|olfactory receptor 52A3|olfactory receptor OR11-15|olfactory receptor, family 51, subfamily E, member 1 pseudogene|olfactory receptor, family 52, subfamily A, member 3 pseudogene|prostate overexpressed G protein-coupled receptor|prostate-specific G protein-coupled receptor 2	20201124	-
9606	143506	SSU72P3	-	-	HGNC:HGNC:43622|Ensembl:ENSG00000284546	11	11p15.4	SSU72 pseudogene 3	pseudo	SSU72P3	SSU72 pseudogene 3	O	SSU72 RNA polymerase II CTD phosphatase homolog pseudogene 3	20201124	-
9606	143543	RBMXP3	-	-	HGNC:HGNC:33949	11	11q14.1	RBMX pseudogene 3	pseudo	RBMXP3	RBMX pseudogene 3	O	RNA binding motif protein, X-linked pseudogene 3	20201124	-
9606	143570	XRRA1	-	-	MIM:609788|HGNC:HGNC:18868|Ensembl:ENSG00000166435	11	11q13.4	X-ray radiation resistance associated 1	protein-coding	XRRA1	X-ray radiation resistance associated 1	O	X-ray radiation resistance-associated protein 1	20201124	-
9606	143630	UBQLNL	-	-	HGNC:HGNC:28294|Ensembl:ENSG00000175518	11	11p15.4	ubiquilin like	protein-coding	UBQLNL	ubiquilin like	O	ubiquilin-like protein	20201124	-
9606	143662	MUC15	-	MUC-15|PAS3|PASIII	MIM:608566|HGNC:HGNC:14956|Ensembl:ENSG00000169550	11	11p14.2	mucin 15, cell surface associated	protein-coding	MUC15	mucin 15, cell surface associated	O	mucin-15	20201124	-
9606	143666	LOC143666	-	-	-	11	11p15.5	uncharacterized LOC143666	ncRNA	-	-	-	-	20201124	-
9606	143678	C11orf94	-	-	HGNC:HGNC:37213|Ensembl:ENSG00000234776	11	11p11.2	chromosome 11 open reading frame 94	protein-coding	C11orf94	chromosome 11 open reading frame 94	O	uncharacterized protein C11orf94	20201124	-
9606	143684	FAM76B	-	-	HGNC:HGNC:28492|Ensembl:ENSG00000077458	11	11q21	family with sequence similarity 76 member B	protein-coding	FAM76B	family with sequence similarity 76 member B	O	protein FAM76B	20201124	-
9606	143686	SESN3	-	SEST3	MIM:607768|HGNC:HGNC:23060|Ensembl:ENSG00000149212	11	11q21	sestrin 3	protein-coding	SESN3	sestrin 3	O	sestrin-3	20210114	-
9606	143689	PIWIL4	-	HIWI2|MIWI2	MIM:610315|HGNC:HGNC:18444|Ensembl:ENSG00000134627	11	11q21	piwi like RNA-mediated gene silencing 4	protein-coding	PIWIL4	piwi like RNA-mediated gene silencing 4	O	piwi-like protein 4|piwi-like 4|testis tissue sperm-binding protein Li 85P	20201124	-
9606	143872	ARHGAP42	-	AD031|GRAF3|TMEM133	MIM:615936|HGNC:HGNC:26545|Ensembl:ENSG00000165895	11	11q22.1	Rho GTPase activating protein 42	protein-coding	ARHGAP42	Rho GTPase activating protein 42	O	rho GTPase-activating protein 42|rho-type GTPase-activating protein 42|transmembrane protein 133	20201124	-
9606	143879	KBTBD3	-	BKLHD3	HGNC:HGNC:22934|Ensembl:ENSG00000182359	11	11q22.3	kelch repeat and BTB domain containing 3	protein-coding	KBTBD3	kelch repeat and BTB domain containing 3	O	kelch repeat and BTB domain-containing protein 3|BTB and kelch domain containing 3|BTB and kelch domain-containing protein 3|epididymis secretory sperm binding protein|kelch repeat and BTB (POZ) domain containing 3	20201124	-
9606	143884	CWF19L2	-	-	HGNC:HGNC:26508|Ensembl:ENSG00000152404	11	11q22.3	CWF19 like cell cycle control factor 2	protein-coding	CWF19L2	CWF19 like cell cycle control factor 2	O	CWF19-like protein 2|CWF19 like 2, cell cycle control	20201124	-
9606	143888	POGLUT3	-	KDELC2	MIM:618503|HGNC:HGNC:28496|Ensembl:ENSG00000178202	11	11q22.3	protein O-glucosyltransferase 3	protein-coding	POGLUT3	protein O-glucosyltransferase 3	O	protein O-glucosyltransferase 3|KDEL (Lys-Asp-Glu-Leu) containing 2|KDEL motif containing 2|KDEL motif-containing protein 2|protein O-xylosyltransferase POGLUT3	20201124	-
9606	143903	LAYN	-	-	MIM:618843|HGNC:HGNC:29471|Ensembl:ENSG00000204381	11	11q23.1	layilin	protein-coding	LAYN	layilin	O	layilin	20201124	-
9606	143941	TTC36	-	HBP21	HGNC:HGNC:33708|Ensembl:ENSG00000172425	11	11q23.3	tetratricopeptide repeat domain 36	protein-coding	TTC36	tetratricopeptide repeat domain 36	O	tetratricopeptide repeat protein 36|HSP70 binding protein 21|TPR repeat protein 36	20201213	-
9606	144097	SPINDOC	-	C11orf84|SPIN-DOC	HGNC:HGNC:25115|Ensembl:ENSG00000168005	11	11q13.1	spindlin interactor and repressor of chromatin binding	protein-coding	SPINDOC	spindlin interactor and repressor of chromatin binding	O	spindlin interactor and repressor of chromatin-binding protein|SPIN1 docking protein|hypothetical protein BC007540|uncharacterized protein C11orf84	20201124	-
9606	144100	PLEKHA7	-	-	MIM:612686|HGNC:HGNC:27049|Ensembl:ENSG00000166689	11	11p15.2-p15.1	pleckstrin homology domain containing A7	protein-coding	PLEKHA7	pleckstrin homology domain containing A7	O	pleckstrin homology domain-containing family A member 7|PH domain-containing family A member 7|pleckstrin homology domain containing, family A member 2|pleckstrin homology domain containing, family A member 7|pleckstrin homology domain-containing family A member 6	20210118	-
9606	144106	ST13P5	-	FAM10A5	HGNC:HGNC:18556	11	11p15.1	ST13, Hsp70 interacting protein pseudogene 5	pseudo	ST13P5	ST13, Hsp70 interacting protein pseudogene 5	O	family with sequence similarity 10, member A5 pseudogene|suppression of tumorigenicity 13 (colon carcinoma) (Hsp70 interacting protein) pseudogene 5	20201124	-
9606	144108	SPTY2D1	-	Spt2	HGNC:HGNC:26818|Ensembl:ENSG00000179119	11	11p15.1	SPT2 chromatin protein domain containing 1	protein-coding	SPTY2D1	SPT2 chromatin protein domain containing 1	O	protein SPT2 homolog|SPT2 domain-containing protein 1|SPT2, Suppressor of Ty, domain containing 1	20201124	-
9606	144110	TMEM86A	-	-	HGNC:HGNC:26890|Ensembl:ENSG00000151117	11	11p15.1	transmembrane protein 86A	protein-coding	TMEM86A	transmembrane protein 86A	O	lysoplasmalogenase-like protein TMEM86A	20201124	-
9606	144124	OR10A5	-	JCG6|OR10A1|OR11-403	MIM:608493|HGNC:HGNC:15131|Ensembl:ENSG00000166363	11	11p15.4	olfactory receptor family 10 subfamily A member 5	protein-coding	OR10A5	olfactory receptor family 10 subfamily A member 5	O	olfactory receptor 10A5|HP3|olfactory receptor 10A1|olfactory receptor 11-403|olfactory receptor OR11-85|olfactory receptor, family 10, subfamily A, member 1|olfactory receptor-like protein JCG6	20201124	-
9606	144125	OR2AG1	-	OR11-79|OR2AG3	HGNC:HGNC:15142|Ensembl:ENSG00000279486	11	11p15.4	olfactory receptor family 2 subfamily AG member 1	protein-coding	OR2AG1	olfactory receptor family 2 subfamily AG member 1	O	olfactory receptor 2AG1|hT3 olfactory receptor|olfactory receptor 2AG3|olfactory receptor OR11-79|olfactory receptor, family 2, subfamily AG, member 3	20201208	-
9606	144132	DNHD1	-	C11orf47|CCDC35|DHCD1|DNHD1L	MIM:617277|HGNC:HGNC:26532|Ensembl:ENSG00000179532	11	11p15.4	dynein heavy chain domain 1	protein-coding	DNHD1	dynein heavy chain domain 1	O	dynein heavy chain domain-containing protein 1|DNHD1 variant protein|coiled-coil domain containing 35|dynein heavy chain domain 1-like protein	20201124	-
9606	144165	PRICKLE1	-	EPM1B|RILP	MIM:608500|HGNC:HGNC:17019|Ensembl:ENSG00000139174	12	12q12	prickle planar cell polarity protein 1	protein-coding	PRICKLE1	prickle planar cell polarity protein 1	O	prickle-like protein 1|REST (RE-1 silencing transcription factor)/NRSF (neuron-restrictive silencer factor)-interacting LIM domain protein|REST/NRSF interacting LIM domain protein|REST/NRSF-interacting LIM domain protein 1|prickle homolog 1|prickle-like 1	20201213	-
9606	144193	AMDHD1	-	HMFT1272	HGNC:HGNC:28577|Ensembl:ENSG00000139344	12	12q23.1	amidohydrolase domain containing 1	protein-coding	AMDHD1	amidohydrolase domain containing 1	O	probable imidazolonepropionase|amidohydrolase domain-containing protein 1	20201124	-
9606	144195	SLC2A14	-	GLUT14|SLC2A3P3	MIM:611039|HGNC:HGNC:18301|Ensembl:ENSG00000173262	12	12p13.31	solute carrier family 2 member 14	protein-coding	SLC2A14	solute carrier family 2 member 14	O	solute carrier family 2, facilitated glucose transporter member 14|glucose transporter type 14|solute carrier family 2 (facilitated glucose transporter), member 14|solute carrier family 2 (facilitated glucose transporter), member 3 pseudogene 3	20201124	-
9606	144203	OVOS2	-	-	Ensembl:ENSG00000177359	12	12p11.21	alpha-2-macroglobulin like 1 pseudogene	pseudo	-	-	-	ovostatin homolog 2	20201124	-
9606	144233	BCDIN3D	-	-	HGNC:HGNC:27050|Ensembl:ENSG00000186666	12	12q13.12	BCDIN3 domain containing RNA methyltransferase	protein-coding	BCDIN3D	BCDIN3 domain containing RNA methyltransferase	O	RNA 5'-monophosphate methyltransferase|BCDIN3 domain containing RNA methyltransfease|BCDIN3 domain-containing protein|pre-miRNA 5'-monophosphate methyltransferase|probable methyltransferase BCDIN3D	20201124	-
9606	144245	ALG10B	-	ALG10|KCR1	MIM:603313|HGNC:HGNC:31088|Ensembl:ENSG00000175548	12	12q12	ALG10 alpha-1,2-glucosyltransferase B	protein-coding	ALG10B	ALG10 alpha-1,2-glucosyltransferase B	O	putative Dol-P-Glc:Glc(2)Man(9)GlcNAc(2)-PP-Dol alpha-1,2-glucosyltransferase|ALG10B, alpha-1,2-glucosyltransferase|alpha-1,2-glucosyltransferase ALG10-A|alpha-2-glucosyltransferase ALG10-B|asparagine-linked glycosylation 10 homolog B (yeast, alpha-1,2-glucosyltransferase)|asparagine-linked glycosylation 10, alpha-1,2-glucosyltransferase homolog B|asparagine-linked glycosylation protein 10 homolog B|dolichyl-P-Glc:Glc(2)Man(9)GlcNAc(2)-PP-dolichol alpha-1,2- glucosyltransferase|modifier of the HERG potassium channel|potassium channel regulator 1|putative alpha-1,2-glucosyltransferase ALG10-B	20201124	-
9606	144321	GLIPR1L2	-	-	MIM:610394|HGNC:HGNC:28592|Ensembl:ENSG00000180481	12	12q21.2	GLIPR1 like 2	protein-coding	GLIPR1L2	GLIPR1 like 2	O	GLIPR1-like protein 2|GLI pathogenesis related 1 like 2	20201124	-
9606	144347	RFLNA	-	CFM2|FAM101A	MIM:615927|HGNC:HGNC:27051|Ensembl:ENSG00000178882	12	12q24.31	refilin A	protein-coding	RFLNA	refilin A	O	refilin-A|family with sequence similarity 101, member A|filamin-interacting protein FAM101A|protein FAM101A|refilinA|regulator of filamin protein A	20201124	-
9606	144348	ZNF664	-	ZFOC1|ZNF176	MIM:617890|HGNC:HGNC:25406|Ensembl:ENSG00000179195	12	12q24.31	zinc finger protein 664	protein-coding	ZNF664	zinc finger protein 664	O	zinc finger protein 664|zinc finger Organ of Corti 1|zinc finger protein 176|zinc finger protein from organ of Corti	20201213	-
9606	144360	LINC00477	-	C12orf67|FAM191B	HGNC:HGNC:26557|Ensembl:ENSG00000197503	12	12p12.1	long intergenic non-protein coding RNA 477	ncRNA	LINC00477	long intergenic non-protein coding RNA 477	O	family with sequence similarity 191, member B	20201124	-
9606	144363	ETFRF1	-	LYRM5	HGNC:HGNC:27052|Ensembl:ENSG00000205707	12	12p12.1	electron transfer flavoprotein regulatory factor 1	protein-coding	ETFRF1	electron transfer flavoprotein regulatory factor 1	O	electron transfer flavoprotein regulatory factor 1|LYR motif containing 5|LYR motif-containing protein 5	20201124	-
9606	144383	IFITM3P2	-	DSPA2D	HGNC:HGNC:54539	12	12p11.21	IFITM3 pseudogene 2	pseudo	IFITM3P2	IFITM3 pseudogene 2	O	interferon induced transmembrane protein 3 pseudogene	20201124	-
9606	144402	CPNE8	-	-	HGNC:HGNC:23498|Ensembl:ENSG00000139117	12	12q12	copine 8	protein-coding	CPNE8	copine 8	O	copine-8|copine VIII	20201124	-
9606	144404	TMEM120B	-	-	MIM:616551|HGNC:HGNC:32008|Ensembl:ENSG00000188735	12	12q24.31	transmembrane protein 120B	protein-coding	TMEM120B	transmembrane protein 120B	O	transmembrane protein 120B	20201124	-
9606	144406	CFAP251	-	CaM-IP4|SPGF33|WDR66	MIM:618146|HGNC:HGNC:28506|Ensembl:ENSG00000158023	12	12q24.31	cilia and flagella associated protein 251	protein-coding	CFAP251	cilia and flagella associated protein 251	O	cilia- and flagella-associated protein 251|WD repeat domain 66|WD repeat-containing protein 66	20210123	-
9606	144423	GLT1D1	-	-	HGNC:HGNC:26483|Ensembl:ENSG00000151948	12	12q24.33	glycosyltransferase 1 domain containing 1	protein-coding	GLT1D1	glycosyltransferase 1 domain containing 1	O	glycosyltransferase 1 domain-containing protein 1	20201124	-
9606	144448	TSPAN19	-	-	HGNC:HGNC:31886|Ensembl:ENSG00000231738	12	12q21.31	tetraspanin 19	protein-coding	TSPAN19	tetraspanin 19	O	tetraspanin-19|putative tetraspanin-19|tspan-19	20201124	-
9606	144453	BEST3	-	VMD2L3	MIM:607337|HGNC:HGNC:17105|Ensembl:ENSG00000127325	12	12q15	bestrophin 3	protein-coding	BEST3	bestrophin 3	O	bestrophin-3|vitelliform macular dystrophy 2-like 3|vitelliform macular dystrophy 2-like protein 3	20201124	-
9606	144455	E2F7	-	-	MIM:612046|HGNC:HGNC:23820|Ensembl:ENSG00000165891	12	12q21.2	E2F transcription factor 7	protein-coding	E2F7	E2F transcription factor 7	O	transcription factor E2F7|E2F-7	20210103	-
9606	144481	SOCS2-AS1	-	-	MIM:617269|HGNC:HGNC:27054|Ensembl:ENSG00000246985	12	12q22	SOCS2 antisense RNA 1	ncRNA	SOCS2-AS1	SOCS2 antisense RNA 1	O	SOCS2 antisense RNA 1 (non-protein coding)	20201124	-
9606	144486	CEP83-DT	-	CCDC41-AS1|CEP83-AS1	HGNC:HGNC:27055|Ensembl:ENSG00000278916	12	12q22	CEP83 divergent transcript	ncRNA	CEP83-DT	CEP83 divergent transcript	O	CCDC41 antisense RNA 1 (head to head)|CEP83 antisense RNA 1 (head to head)	20201124	-
9606	144501	KRT80	-	KB20	MIM:611161|HGNC:HGNC:27056|Ensembl:ENSG00000167767	12	12q13.13	keratin 80	protein-coding	KRT80	keratin 80	O	keratin, type II cytoskeletal 80|CK-80|K80|cytokeratin-80|keratin 80, type II|keratin b20|type II keratin|type-II keratin Kb20	20210103	-
9606	144535	CFAP54	-	C12orf55|C12orf63	HGNC:HGNC:26456|Ensembl:ENSG00000188596	12	12q23.1	cilia and flagella associated protein 54	protein-coding	CFAP54	cilia and flagella associated protein 54	O	cilia- and flagella-associated protein 54|cilia and flagella associated 54	20201124	-
9606	144568	A2ML1	-	CPAMD9|OMS|p170	MIM:610627|HGNC:HGNC:23336|Ensembl:ENSG00000166535	12	12p13.31	alpha-2-macroglobulin like 1	protein-coding	A2ML1	alpha-2-macroglobulin like 1	O	alpha-2-macroglobulin-like protein 1|C3 and PZP-like, alpha-2-macroglobulin domain containing 9	20210103	-
9606	144571	A2M-AS1	-	-	HGNC:HGNC:27057|Ensembl:ENSG00000245105	12	12p13.31	A2M antisense RNA 1	ncRNA	A2M-AS1	A2M antisense RNA 1	O	A2M antisense RNA 1 (head to head)|A2M antisense RNA 1 (non-protein coding)	20201124	-
9606	144577	C12orf66	-	-	MIM:617420|HGNC:HGNC:26517|Ensembl:ENSG00000174206	12	12q14.2	chromosome 12 open reading frame 66	protein-coding	C12orf66	chromosome 12 open reading frame 66	O	KICSTOR complex protein C12orf66|UPF0536 protein C12orf66	20201124	-
9606	144581	RPL14P1	-	RPL14L|RPL14_1_1246|bcm1298	HGNC:HGNC:31384|Ensembl:ENSG00000139239	12	12q14.2	ribosomal protein L14 pseudogene 1	pseudo	RPL14P1	ribosomal protein L14 pseudogene 1	O	60S ribosomal protein L14	20201124	-
9606	144608	C12orf60	-	-	HGNC:HGNC:28726|Ensembl:ENSG00000182993	12	12p13.1-p12.3	chromosome 12 open reading frame 60	protein-coding	C12orf60	chromosome 12 open reading frame 60	O	uncharacterized protein C12orf60	20201124	-
9606	144638	ST13P3	-	FAM10A3|FAM10A3P	HGNC:HGNC:18552	12	12q23.3	ST13, Hsp70 interacting protein pseudogene 3	pseudo	ST13P3	ST13, Hsp70 interacting protein pseudogene 3	O	family with sequence similarity 10, member A3|suppression of tumorigenicity 13 (colon carcinoma) (Hsp70 interacting protein) pseudogene 3	20201124	-
9606	144699	FBXL14	-	Fbl14	MIM:609081|HGNC:HGNC:28624|Ensembl:ENSG00000171823	12	12p13.33	F-box and leucine rich repeat protein 14	protein-coding	FBXL14	F-box and leucine rich repeat protein 14	O	F-box/LRR-repeat protein 14	20210123	-
9606	144712	HMGA1P3	-	HMGA1L3|HMGIYL3	HGNC:HGNC:13323	12	12q24.11	high mobility group AT-hook 1 pseudogene 3	pseudo	HMGA1P3	high mobility group AT-hook 1 pseudogene 3	O	HMGA1L3 retropseudogene|high mobility group AT-hook 1-like 3	20201124	-
9606	144715	RAD9B	-	-	MIM:608368|HGNC:HGNC:21700|Ensembl:ENSG00000151164	12	12q24.11	RAD9 checkpoint clamp component B	protein-coding	RAD9B	RAD9 checkpoint clamp component B	O	cell cycle checkpoint control protein RAD9B|DNA repair exonuclease rad9 homolog B|RAD9 homolog B	20201124	-
9606	144717	PHETA1	-	FAM109A|IPIP27A|SES1	MIM:614239|HGNC:HGNC:26509|Ensembl:ENSG00000198324	12	12q24.12	PH domain containing endocytic trafficking adaptor 1	protein-coding	PHETA1	PH domain containing endocytic trafficking adaptor 1	O	sesquipedalian-1|27 kDa inositol polyphosphate phosphatase-interacting protein A|family with sequence similarity 109 member A|inositol polyphosphate phosphatase-interacting protein A|protein FAM109A	20201124	-
9606	144742	LINC00934	-	-	HGNC:HGNC:27059|Ensembl:ENSG00000281196	12	12q24.23	long intergenic non-protein coding RNA 934	ncRNA	LINC00934	long intergenic non-protein coding RNA 934	O	-	20201124	-
9606	144766	LINC00355	-	-	HGNC:HGNC:27061|Ensembl:ENSG00000227674	13	13q21.31	long intergenic non-protein coding RNA 355	ncRNA	LINC00355	long intergenic non-protein coding RNA 355	O	-	20210110	-
9606	144776	LINC00410	-	-	HGNC:HGNC:42742|Ensembl:ENSG00000231674	13	13q31.3	long intergenic non-protein coding RNA 410	ncRNA	LINC00410	long intergenic non-protein coding RNA 410	O	-	20201124	-
9606	144809	FAM216B	-	C13orf30	HGNC:HGNC:26883|Ensembl:ENSG00000179813	13	13q14.11	family with sequence similarity 216 member B	protein-coding	FAM216B	family with sequence similarity 216 member B	O	protein FAM216B	20201124	-
9606	144811	LACC1	-	C13orf31|FAMIN|JUVAR	MIM:613409|HGNC:HGNC:26789|Ensembl:ENSG00000179630	13	13q14.11	laccase domain containing 1	protein-coding	LACC1	laccase domain containing 1	O	purine nucleoside phosphorylase LACC1|S-methyl-5'-thioadenosine phosphorylase LACC1|adenosine deaminase LACC1|fatty acid metabolism-immunity nexus|guanosine phosphorylase LACC1|laccase (multicopper oxidoreductase) domain containing 1|laccase domain-containing protein 1	20210114	-
9606	144817	LINC00330	-	NCRNA00330	HGNC:HGNC:42047|Ensembl:ENSG00000235097	13	13q14.12	long intergenic non-protein coding RNA 330	ncRNA	LINC00330	long intergenic non-protein coding RNA 330	O	-	20201124	-
9606	144832	ESRRAP2	-	ESTRRA	HGNC:HGNC:24647	13	13q12.11	estrogen-related receptor alpha pseudogene 2	pseudo	ESRRAP2	estrogen-related receptor alpha pseudogene 2	O	-	20201124	-
9606	144847	ESRRAP1	-	ESRRAP|bA76K19.2	HGNC:HGNC:3472	13	13q12.11	estrogen-related receptor alpha pseudogene 1	pseudo	ESRRAP1	estrogen-related receptor alpha pseudogene 1	O	-	20201124	-
9606	144920	LINC00343	-	LINC00344|NCRNA00343|NCRNA00344	HGNC:HGNC:42500|Ensembl:ENSG00000226620	13	13q33.2	long intergenic non-protein coding RNA 343	ncRNA	LINC00343	long intergenic non-protein coding RNA 343	O	long intergenic non-protein coding RNA 344	20201124	-
9606	144983	HNRNPA1L2	-	-	HGNC:HGNC:27067|Ensembl:ENSG00000139675	13	13q14.3	heterogeneous nuclear ribonucleoprotein A1 like 2	protein-coding	HNRNPA1L2	heterogeneous nuclear ribonucleoprotein A1 like 2	O	heterogeneous nuclear ribonucleoprotein A1-like 2|hnRNP A1-like 2|hnRNP core protein A1-like 2	20201211	-
9606	145165	ST13P4	-	FAM10A4|FAM10A4P	HGNC:HGNC:18487	13	13q14.2	ST13, Hsp70 interacting protein pseudogene 4	pseudo	ST13P4	ST13, Hsp70 interacting protein pseudogene 4	O	ST13-like tumor suppressor|family with sequence similarity 10, member A4 pseudogene|suppression of tumorigenicity 13 (colon carcinoma) (Hsp70 interacting protein) pseudogene 4	20201124	-
9606	145173	B3GLCT	-	B3GALTL|B3GTL|B3Glc-T|Gal-T|beta3Glc-T	MIM:610308|HGNC:HGNC:20207|Ensembl:ENSG00000187676	13	13q12.3	beta 3-glucosyltransferase	protein-coding	B3GLCT	beta 3-glucosyltransferase	O	beta-1,3-glucosyltransferase|UDP-GAL:beta-GlcNAc beta-1,3-galactosyltransferase-like|beta 1,3-galactosyltransferase-like|beta 3-glycosyltransferase-like	20201124	-
9606	145195	LINC02691	-	C14orf144	HGNC:HGNC:20358|Ensembl:ENSG00000258913	14	14q32.33	long intergenic non-protein coding RNA 2691	ncRNA	LINC02691	long intergenic non-protein coding RNA 2691	O	-	20201124	-
9606	145200	LINC00239	-	C14orf72|NCRNA00239	HGNC:HGNC:20119|Ensembl:ENSG00000258512	14	14q32.31	long intergenic non-protein coding RNA 239	ncRNA	LINC00239	long intergenic non-protein coding RNA 239	O	-	20201124	-
9606	145216	PPP1R13B-DT	-	HITT|LINC00637	HGNC:HGNC:27069|Ensembl:ENSG00000258735	14	14q32.33	PPP1R13B divergent transcript	ncRNA	PPP1R13B-DT	PPP1R13B divergent transcript	O	HIF-1alpha inhibitor at translation level|long intergenic non-protein coding RNA 637	20210116	-
9606	145226	RDH12	-	LCA13|RP53|SDR7C2	MIM:608830|HGNC:HGNC:19977|Ensembl:ENSG00000139988	14	14q24.1	retinol dehydrogenase 12	protein-coding	RDH12	retinol dehydrogenase 12	O	retinol dehydrogenase 12|all-trans and 9-cis retinol dehydrogenase|retinol dehydrogenase 12 (all-trans/9-cis/11-cis)|retinol dehydrogenase 12, all-trans and 9-cis|short chain dehydrogenase/reductase family 7C member 2	20210114	-
9606	145235	RPL24P3	-	RPL24_2_1385	HGNC:HGNC:19784|Ensembl:ENSG00000244237	14	14q24.1	RPL24 pseudogene 3	pseudo	RPL24P3	RPL24 pseudogene 3	O	ribosomal protein L24 pseudogene 3	20201124	-
9606	145241	ADAM21P1	-	ADAM21P	HGNC:HGNC:19822|Ensembl:ENSG00000235812	14	14q24.2	ADAM metallopeptidase domain 21 pseudogene 1	pseudo	ADAM21P1	ADAM metallopeptidase domain 21 pseudogene 1	O	a disintegrin and metalloproteinase domain 21 pseudogene	20201124	-
9606	145249	LINC00618	-	C14orf63	HGNC:HGNC:20110|Ensembl:ENSG00000225163	14	14q32.2	long intergenic non-protein coding RNA 618	ncRNA	LINC00618	long intergenic non-protein coding RNA 618	O	-	20201124	-
9606	145258	GSC	-	SAMS	MIM:138890|HGNC:HGNC:4612|Ensembl:ENSG00000133937	14	14q32.13	goosecoid homeobox	protein-coding	GSC	goosecoid homeobox	O	homeobox protein goosecoid	20201213	-
9606	145259	RPSAP4	-	LAMR1P4|RPSA_27_1403	HGNC:HGNC:20018|Ensembl:ENSG00000239269	14	14q32.13	ribosomal protein SA pseudogene 4	pseudo	RPSAP4	ribosomal protein SA pseudogene 4	O	laminin receptor 1 pseudogene 4	20201124	-
9606	145264	SERPINA12	-	OL-64	MIM:617471|HGNC:HGNC:18359|Ensembl:ENSG00000165953	14	14q32.13	serpin family A member 12	protein-coding	SERPINA12	serpin family A member 12	O	serpin A12|serine (or cysteine) proteinase inhibitor, clade A (alpha-1 antiproteinase, antitrypsin), member 12|serpin peptidase inhibitor, clade A (alpha-1 antiproteinase, antitrypsin), member 12|vaspin|visceral adipose tissue-derived serine protease inhibitor|visceral adipose-specific SERPIN	20201213	-
9606	145270	PRIMA1	-	PRIMA	MIM:613851|HGNC:HGNC:18319|Ensembl:ENSG00000175785	14	14q32.12	proline rich membrane anchor 1	protein-coding	PRIMA1	proline rich membrane anchor 1	O	proline-rich membrane anchor 1|acetylcholinesterase membrane anchor precursor PRiMA	20201124	-
9606	145282	MIPOL1	-	CCDC193	MIM:606850|HGNC:HGNC:21460|Ensembl:ENSG00000151338	14	14q13.3-q21.1	mirror-image polydactyly 1	protein-coding	MIPOL1	mirror-image polydactyly 1	O	mirror-image polydactyly gene 1 protein	20210103	-
9606	145370	RPL21P7	-	-	HGNC:HGNC:19772|Ensembl:ENSG00000258613	14	14q23.3	ribosomal protein L21 pseudogene 7	pseudo	RPL21P7	ribosomal protein L21 pseudogene 7	O	-	20201124	-
9606	145375	NUP50P1	-	NUP50P	HGNC:HGNC:20025	14	14q23.3	nucleoporin 50 pseudogene 1	pseudo	NUP50P1	nucleoporin 50 pseudogene 1	O	nucleoporin 50kDa pseudogene	20201124	-
9606	145376	PPP1R36	-	C14orf50	HGNC:HGNC:20097|Ensembl:ENSG00000165807	14	14q23.3	protein phosphatase 1 regulatory subunit 36	protein-coding	PPP1R36	protein phosphatase 1 regulatory subunit 36	O	protein phosphatase 1 regulatory subunit 36	20201124	-
9606	145389	SLC38A6	-	NAT-1|SNAT6	MIM:616518|HGNC:HGNC:19863|Ensembl:ENSG00000139974	14	14q23.1	solute carrier family 38 member 6	protein-coding	SLC38A6	solute carrier family 38 member 6	O	probable sodium-coupled neutral amino acid transporter 6|N system amino acid transporter NAT-1|N-system amino acid transporter 1|Na(+)-coupled neutral amino acid transporter 6	20201124	-
9606	145407	ARMH4	-	C14orf37|UT2|c14_5376	HGNC:HGNC:19846|Ensembl:ENSG00000139971	14	14q23.1	armadillo like helical domain containing 4	protein-coding	ARMH4	armadillo like helical domain containing 4	O	armadillo-like helical domain-containing protein 4|uncharacterized protein C14orf37|upstream of mTORC2	20201124	-
9606	145438	FRMD6-AS1	-	C14orf82	HGNC:HGNC:20129|Ensembl:ENSG00000273888	14	14q22.1	FRMD6 antisense RNA 1	ncRNA	FRMD6-AS1	FRMD6 antisense RNA 1	O	FRMD6 antisense RNA 1 (non-protein coding)	20201124	-
9606	145447	ABHD12B	-	BEM46L3|C14orf29|c14_5314	HGNC:HGNC:19837|Ensembl:ENSG00000131969	14	14q22.1	abhydrolase domain containing 12B	protein-coding	ABHD12B	abhydrolase domain containing 12B	O	protein ABHD12B|abhydrolase domain-containing protein 12B|alpha/beta hydrolase domain-containing protein 12B	20201213	-
9606	145474	LOC145474	-	-	-	14	14q24.2	uncharacterized LOC145474	ncRNA	-	-	-	-	20201124	-
9606	145482	PTGR2	-	HEL-S-298|PGR2|ZADH1	MIM:608642|HGNC:HGNC:20149|Ensembl:ENSG00000140043|Ensembl:ENSG00000258653	14	14q24.3	prostaglandin reductase 2	protein-coding	PTGR2	prostaglandin reductase 2	O	prostaglandin reductase 2|15-oxoprostaglandin 13-reductase|15-oxoprostaglandin-delta13-reductase|PRG-2|epididymis secretory protein Li 298|epididymis secretory sperm binding protein|zinc binding alcohol dehydrogenase, domain containing 1|zinc-binding alcohol dehydrogenase domain-containing protein 1	20210114	-
9606	145483	FAM161B	-	C14orf44|c14_5547	HGNC:HGNC:19854|Ensembl:ENSG00000156050	14	14q24.3	FAM161 centrosomal protein B	protein-coding	FAM161B	FAM161 centrosomal protein B	O	protein FAM161B|FAM161B, centrosomal protein|family with sequence similarity 161 member B	20201124	-
9606	145497	LRRC74A	-	C14orf166B|LRRC74	HGNC:HGNC:23346|Ensembl:ENSG00000100565	14	14q24.3	leucine rich repeat containing 74A	protein-coding	LRRC74A	leucine rich repeat containing 74A	O	leucine-rich repeat-containing protein 74A|leucine rich repeat containing 74|leucine-rich repeat-containing protein 74	20201124	-
9606	145499	RPLP1P1	-	RPLP1_4_1394	HGNC:HGNC:19793	14	14q24.3	ribosomal protein lateral stalk subunit P1 pseudogene 1	pseudo	RPLP1P1	ribosomal protein lateral stalk subunit P1 pseudogene 1	O	ribosomal protein, large, P1 pseudogene 1	20201124	-
9606	145501	ISM2	-	TAIL1|THSD3	MIM:612684|HGNC:HGNC:23176|Ensembl:ENSG00000100593	14	14q24.3	isthmin 2	protein-coding	ISM2	isthmin 2	O	isthmin-2|isthmin 2 homolog|thrombospondin and AMOP containing isthmin-like 1|thrombospondin and AMOP domain-containing isthmin-like protein 1|thrombospondin type-1 domain-containing protein 3|thrombospondin, type I, domain containing 3	20201124	-
9606	145508	CEP128	-	C14orf145|C14orf61|LEDP/132	HGNC:HGNC:20359|Ensembl:ENSG00000100629	14	14q31.1	centrosomal protein 128	protein-coding	CEP128	centrosomal protein 128	O	centrosomal protein of 128 kDa|centrosomal protein 128kDa|lens epithelium-derived protein	20201124	-
9606	145553	MDP1	-	FN6PASE|MDP-1	HGNC:HGNC:28781|Ensembl:ENSG00000213920	14	14q12	magnesium dependent phosphatase 1	protein-coding	MDP1	magnesium dependent phosphatase 1	O	magnesium-dependent phosphatase 1|fructosamine-6-phosphatase	20201206	-
9606	145567	TTC7B	-	TTC7L1|c14_5685	HGNC:HGNC:19858|Ensembl:ENSG00000165914	14	14q32.11	tetratricopeptide repeat domain 7B	protein-coding	TTC7B	tetratricopeptide repeat domain 7B	O	tetratricopeptide repeat protein 7B|TPR repeat protein 7-like-1|TPR repeat protein 7B|tetratricopeptide repeat domain 7 like 1|tetratricopeptide repeat protein 7-like-1	20201124	-
9606	145581	LRFN5	-	C14orf146|FIGLER8|SALM5	MIM:612811|HGNC:HGNC:20360|Ensembl:ENSG00000165379	14	14q21.1	leucine rich repeat and fibronectin type III domain containing 5	protein-coding	LRFN5	leucine rich repeat and fibronectin type III domain containing 5	O	leucine-rich repeat and fibronectin type-III domain-containing protein 5|fibronectin type III, immunoglobulin and leucine rich repeat domains 8	20201124	-
9606	145624	PWAR1	-	D15S227E|PAR-1|PAR1	MIM:600161|HGNC:HGNC:30089|Ensembl:ENSG00000279050	15	15q11.2	Prader Willi/Angelman region RNA 1	ncRNA	PWAR1	Prader Willi/Angelman region RNA 1	O	-	20201124	-
9606	145645	TERB2	-	C15orf43	MIM:617131|HGNC:HGNC:28520|Ensembl:ENSG00000167014	15	15q21.1	telomere repeat binding bouquet formation protein 2	protein-coding	TERB2	telomere repeat binding bouquet formation protein 2	O	telomere repeats-binding bouquet formation protein 2	20201213	-
9606	145694	KIF23-AS1	-	-	HGNC:HGNC:27075|Ensembl:ENSG00000259426	15	15q23	KIF23 and PAQR5 antisense RNA 1	ncRNA	KIF23-AS1	KIF23 and PAQR5 antisense RNA 1	O	-	20210110	-
9606	145741	C2CD4A	-	FAM148A|NLF1	MIM:610343|HGNC:HGNC:33627|Ensembl:ENSG00000198535	15	15q22.2	C2 calcium dependent domain containing 4A	protein-coding	C2CD4A	C2 calcium dependent domain containing 4A	O	C2 calcium-dependent domain-containing protein 4A|family with sequence similarity 148, member A|nuclear localized factor 1	20201124	-
9606	145748	LYSMD4	-	-	HGNC:HGNC:26571|Ensembl:ENSG00000183060	15	15q26.3	LysM domain containing 4	protein-coding	LYSMD4	LysM domain containing 4	O	lysM and putative peptidoglycan-binding domain-containing protein 4|LysM, putative peptidoglycan-binding, domain containing 4	20201124	-
9606	145767	RPS3AP6	-	RPS3A-like|RPS3A_20_1440	HGNC:HGNC:18630|Ensembl:ENSG00000234797	15	15q22.2	RPS3A pseudogene 6	pseudo	RPS3AP6	RPS3A pseudogene 6	O	ribosomal protein S3A pseudogene 6	20201124	-
9606	145773	FAM81A	-	-	HGNC:HGNC:28379|Ensembl:ENSG00000157470	15	15q22.2	family with sequence similarity 81 member A	protein-coding	FAM81A	family with sequence similarity 81 member A	O	protein FAM81A	20201124	-
9606	145781	GCOM1	-	GRINL1A|Gcom2|MYZAP|MYZAP-POLR2M|gcom	HGNC:HGNC:26424|Ensembl:ENSG00000137878	15	15q21.3	GCOM1, MYZAP-POLR2M combined locus	protein-coding	GCOM1	GCOM1, MYZAP-POLR2M combined locus	O	GRINL1A combined protein|DNA-directed RNA polymerase II subunit GRINL1A|DNA-directed RNA polymerase II subunit M|GRINL1A combined protein Gcom12|GRINL1A complex locus 1|Glutamate receptor-like protein 1A|MYZAP-POLR2M readthrough|NMDAR1 subunit-interacting protein|glutamate receptor, ionotropic, N-methyl D-aspartate-like 1A combined protein|myocardial zonula adherens protein	20201218	-
9606	145783	LOC145783	-	-	Ensembl:ENSG00000285331	15	15q21.3	uncharacterized LOC145783	ncRNA	-	-	-	-	20201124	-
9606	145788	C15orf65	-	-	HGNC:HGNC:44654|Ensembl:ENSG00000261652	15	15q21.3	chromosome 15 open reading frame 65	protein-coding	C15orf65	chromosome 15 open reading frame 65	O	uncharacterized protein C15orf65	20201124	-
9606	145814	PGPEP1L	-	-	HGNC:HGNC:27080|Ensembl:ENSG00000183571	15	15q26.3	pyroglutamyl-peptidase I like	protein-coding	PGPEP1L	pyroglutamyl-peptidase I like	O	pyroglutamyl-peptidase 1-like protein	20201124	-
9606	145820	LINC00924	-	-	HGNC:HGNC:27081|Ensembl:ENSG00000259134	15	15q26.2	long intergenic non-protein coding RNA 924	ncRNA	LINC00924	long intergenic non-protein coding RNA 924	O	-	20201124	-
9606	145837	DRAIC	-	-	MIM:616387|HGNC:HGNC:27082|Ensembl:ENSG00000245750	15	15q23	downregulated RNA in cancer, inhibitor of cell invasion and migration	ncRNA	DRAIC	downregulated RNA in cancer, inhibitor of cell invasion and migration	O	downregulated RNA in androgen independent cells	20201220	-
9606	145845	LOC145845	-	-	-	15	15q14	uncharacterized LOC145845	ncRNA	-	-	-	-	20201124	-
9606	145853	C15orf61	-	-	HGNC:HGNC:34453|Ensembl:ENSG00000189227	15	15q23	chromosome 15 open reading frame 61	protein-coding	C15orf61	chromosome 15 open reading frame 61	O	uncharacterized protein C15orf61	20201124	-
9606	145858	C15orf32	-	-	HGNC:HGNC:26549|Ensembl:ENSG00000183643	15	15q26.1	chromosome 15 putative open reading frame 32	ncRNA	C15orf32	chromosome 15 putative open reading frame 32	O	uncharacterized protein C15orf32	20201124	-
9606	145864	HAPLN3	-	EXLD1|HsT19883	HGNC:HGNC:21446|Ensembl:ENSG00000140511	15	15q26.1	hyaluronan and proteoglycan link protein 3	protein-coding	HAPLN3	hyaluronan and proteoglycan link protein 3	O	hyaluronan and proteoglycan link protein 3|extracellular link domain containing, 1	20201124	-
9606	145873	MESP2	-	SCDO2|bHLHc6	MIM:605195|HGNC:HGNC:29659|Ensembl:ENSG00000188095	15	15q26.1	mesoderm posterior bHLH transcription factor 2	protein-coding	MESP2	mesoderm posterior bHLH transcription factor 2	O	mesoderm posterior protein 2|class C basic helix-loop-helix protein 6|mesoderm posterior 2 homolog|mesoderm posterior basic helix-loop-helix transcription factor 2	20210123	-
9606	145942	TMCO5A	-	TMCO5	HGNC:HGNC:28558|Ensembl:ENSG00000166069	15	15q14	transmembrane and coiled-coil domains 5A	protein-coding	TMCO5A	transmembrane and coiled-coil domains 5A	O	transmembrane and coiled-coil domain-containing protein 5A|testicular tissue protein Li 205|transmembrane and coiled-coil domains 5	20201124	-
9606	145946	SPATA8	-	SRG8	MIM:613948|HGNC:HGNC:28676|Ensembl:ENSG00000185594	15	15q26.2	spermatogenesis associated 8	ncRNA	SPATA8	spermatogenesis associated 8	O	spermatogenesis-associated protein 8|spermatogenesis-related gene 8|spermatogenesis-related protein 8|testicular secretory protein Li 52	20201124	-
9606	145957	NRG4	-	HRG4	MIM:610894|HGNC:HGNC:29862|Ensembl:ENSG00000169752	15	15q24.2	neuregulin 4	protein-coding	NRG4	neuregulin 4	O	pro-neuregulin-4, membrane-bound isoform|heregulin 4|pro-NRG4	20201124	-
9606	145978	LINC00052	-	NCRNA00052|TMEM83	HGNC:HGNC:26455|Ensembl:ENSG00000259527	15	15q25.3	long intergenic non-protein coding RNA 52	ncRNA	LINC00052	long intergenic non-protein coding RNA 52	O	transmembrane protein 83	20201124	-
9606	145989	FSCN1P1	-	-	HGNC:HGNC:49669	15	15q14	fascin actin-bundling protein 1 pseudogene 1	pseudo	FSCN1P1	fascin actin-bundling protein 1 pseudogene 1	O	fascin homolog 1, actin-bundling protein pseudogene|fascin pseudogene	20201124	-
9606	146050	ZSCAN29	-	ZNF690|Zfp690	HGNC:HGNC:26673|Ensembl:ENSG00000140265	15	15q15.3	zinc finger and SCAN domain containing 29	protein-coding	ZSCAN29	zinc finger and SCAN domain containing 29	O	zinc finger and SCAN domain-containing protein 29|KOX31-like zinc finger protein|zinc finger protein 690	20201213	-
9606	146053	RPS3AP47	-	RPS3A_22_1428	HGNC:HGNC:36744|Ensembl:ENSG00000205871	15	15q15.2	RPS3A pseudogene 47	pseudo	RPS3AP47	RPS3A pseudogene 47	O	ribosomal protein S3a pseudogene 47	20201124	-
9606	146057	TTBK2	-	SCA11|TTBK	MIM:611695|HGNC:HGNC:19141|Ensembl:ENSG00000128881	15	15q15.2	tau tubulin kinase 2	protein-coding	TTBK2	tau tubulin kinase 2	O	tau-tubulin kinase 2	20201220	-
9606	146059	CDAN1	-	CDA1|CDAI|CDAN1A|DLT|PRO1295	MIM:607465|HGNC:HGNC:1713|Ensembl:ENSG00000140326	15	15q15.2	codanin 1	protein-coding	CDAN1	codanin 1	O	codanin-1|congenital dyserythropoietic anemia, type I|discs lost homolog	20210118	-
9606	146110	RPL7P47	-	RPL7_27_1478	HGNC:HGNC:35913|Ensembl:ENSG00000228071	16	16p12.3	ribosomal protein L7 pseudogene 47	pseudo	RPL7P47	ribosomal protein L7 pseudogene 47	O	-	20201124	-
9606	146167	SLC38A8	-	FVH2	MIM:615585|HGNC:HGNC:32434|Ensembl:ENSG00000166558	16	16q23.3	solute carrier family 38 member 8	protein-coding	SLC38A8	solute carrier family 38 member 8	O	putative sodium-coupled neutral amino acid transporter 8	20201124	-
9606	146177	VWA3A	-	-	HGNC:HGNC:27088|Ensembl:ENSG00000175267	16	16p12.2	von Willebrand factor A domain containing 3A	protein-coding	VWA3A	von Willebrand factor A domain containing 3A	O	von Willebrand factor A domain-containing protein 3A	20201124	-
9606	146183	OTOA	-	CT108|DFNB22	MIM:607038|HGNC:HGNC:16378|Ensembl:ENSG00000155719	16	16p12.2|16p12.2	otoancorin	protein-coding	OTOA	otoancorin	O	otoancorin|cancer/testis antigen 108	20201213	-
9606	146198	ZFP90	-	FIK|NK10|ZNF756|zfp-90	MIM:609451|HGNC:HGNC:23329|Ensembl:ENSG00000184939	16	16q22.1	ZFP90 zinc finger protein	protein-coding	ZFP90	ZFP90 zinc finger protein	O	zinc finger protein 90 homolog|FOXP3-interacting KRAB domain-containing protein|zinc finger protein 476|zinc finger protein 756	20201213	-
9606	146206	CARMIL2	-	CARMIL2b|IMD58|LRRC16C|RLTPR	MIM:610859|HGNC:HGNC:27089|Ensembl:ENSG00000159753	16	16q22.1	capping protein regulator and myosin 1 linker 2	protein-coding	CARMIL2	capping protein regulator and myosin 1 linker 2	O	capping protein, Arp2/3 and myosin-I linker protein 2|F-actin-uncapping protein RLTPR|RGD motif, leucine rich repeats, tropomodulin domain and proline-rich containing|RGD, leucine-rich repeat, tropomodulin and proline-rich containing protein|leucine rich repeat containing 16C|leucine-rich repeat-containing protein 16C	20210118	-
9606	146212	KCTD19	-	-	HGNC:HGNC:24753|Ensembl:ENSG00000168676	16	16q22.1	potassium channel tetramerization domain containing 19	protein-coding	KCTD19	potassium channel tetramerization domain containing 19	O	BTB/POZ domain-containing protein KCTD19|potassium channel tetramerisation domain containing 19|testicular tissue protein Li 101	20201124	-
9606	146223	CMTM4	-	CKLFSF4	MIM:607887|HGNC:HGNC:19175|Ensembl:ENSG00000183723	16	16q21-q22.1	CKLF like MARVEL transmembrane domain containing 4	protein-coding	CMTM4	CKLF like MARVEL transmembrane domain containing 4	O	CKLF-like MARVEL transmembrane domain-containing protein 4|chemokine-like factor super family 4|chemokine-like factor superfamily member 4	20201124	-
9606	146225	CMTM2	-	CKLFSF2	MIM:607885|HGNC:HGNC:19173|Ensembl:ENSG00000140932	16	16q21	CKLF like MARVEL transmembrane domain containing 2	protein-coding	CMTM2	CKLF like MARVEL transmembrane domain containing 2	O	CKLF-like MARVEL transmembrane domain-containing protein 2|chemokine-like factor superfamily 2|chemokine-like factor superfamily member 2	20201124	-
9606	146227	BEAN1	-	BEAN|SCA31	MIM:612051|HGNC:HGNC:24160|Ensembl:ENSG00000166546	16	16q21	brain expressed associated with NEDD4 1	protein-coding	BEAN1	brain expressed associated with NEDD4 1	O	protein BEAN1|brain-expressed protein associating with Nedd4 homolog	20201124	-
9606	146253	LOC146253	-	-	-	16	16q12.2	tropomyosin 3 pseudogene	pseudo	-	-	-	-	20201124	-
9606	146279	TEKT5	-	CT149	MIM:618686|HGNC:HGNC:26554|Ensembl:ENSG00000153060	16	16p13.13	tektin 5	protein-coding	TEKT5	tektin 5	O	tektin-5	20201124	-
9606	146310	RNF151	-	-	HGNC:HGNC:23235|Ensembl:ENSG00000179580	16	16p13.3	ring finger protein 151	protein-coding	RNF151	ring finger protein 151	O	RING finger protein 151	20201124	-
9606	146325	PRR35	-	C16orf11|LA16c-366D1.2	HGNC:HGNC:14139|Ensembl:ENSG00000161992	16	16p13.3	proline rich 35	protein-coding	PRR35	proline rich 35	O	proline-rich protein 35	20201124	-
9606	146330	FBXL16	-	C16orf22|Fbl16|c380A1.1	MIM:609082|HGNC:HGNC:14150|Ensembl:ENSG00000127585	16	16p13.3	F-box and leucine rich repeat protein 16	protein-coding	FBXL16	F-box and leucine rich repeat protein 16	O	F-box/LRR-repeat protein 16	20210103	-
9606	146336	SSTR5-AS1	-	-	HGNC:HGNC:26502|Ensembl:ENSG00000261713	16	16p13.3	SSTR5 antisense RNA 1	ncRNA	SSTR5-AS1	SSTR5 antisense RNA 1	O	SSTR5 antisense RNA 1 (non-protein coding)	20201124	-
9606	146378	C16orf92	-	FIMP	MIM:618911|HGNC:HGNC:26346|Ensembl:ENSG00000167194	16	16p11.2	chromosome 16 open reading frame 92	protein-coding	C16orf92	chromosome 16 open reading frame 92	O	fertilization-influencing membrane protein|uncharacterized protein C16orf92	20201124	-
9606	146395	GSG1L	-	PRO19651	MIM:617161|HGNC:HGNC:28283|Ensembl:ENSG00000169181	16	16p12.1	GSG1 like	protein-coding	GSG1L	GSG1 like	O	germ cell-specific gene 1-like protein|GSG1-like protein|KTSR5831	20201213	-
9606	146429	SLC22A31	-	-	HGNC:HGNC:27091|Ensembl:ENSG00000259803	16	16q24.3	solute carrier family 22 member 31	protein-coding	SLC22A31	solute carrier family 22 member 31	O	putative solute carrier family 22 member 31|putative solute carrier family 22 member ENSG00000182157	20201124	-
9606	146433	IL34	-	C16orf77|IL-34	MIM:612081|HGNC:HGNC:28529|Ensembl:ENSG00000157368	16	16q22.1	interleukin 34	protein-coding	IL34	interleukin 34	O	interleukin-34	20210118	-
9606	146434	ZNF597	-	HIT-4	MIM:614685|HGNC:HGNC:26573|Ensembl:ENSG00000167981	16	16p13.3	zinc finger protein 597	protein-coding	ZNF597	zinc finger protein 597	O	zinc finger protein 597	20201124	-
9606	146439	BICDL2	-	BICDR-2|BICDR2|CCDC64B	MIM:617003|HGNC:HGNC:33584|Ensembl:ENSG00000162069	16	16p13.3	BICD family like cargo adaptor 2	protein-coding	BICDL2	BICD family like cargo adaptor 2	O	BICD family-like cargo adapter 2|BICD-related protein 2|bicaudal D-related protein 2|coiled-coil domain containing 64B|coiled-coil domain-containing protein 64B	20201213	-
9606	146456	TMED6	-	PRO34237|SPLL9146|p24g5	HGNC:HGNC:28331|Ensembl:ENSG00000157315	16	16q22.1	transmembrane p24 trafficking protein 6	protein-coding	TMED6	transmembrane p24 trafficking protein 6	O	transmembrane emp24 domain-containing protein 6|p24 family protein gamma-5|p24gamma5|transmembrane emp24 protein transport domain containing 6	20201124	-
9606	146481	FRG2DP	-	-	HGNC:HGNC:27093	16	16p11.1	FSHD region gene 2 family member D, pseudogene	pseudo	FRG2DP	FSHD region gene 2 family member D, pseudogene	O	FSHD region gene 2 family, member C pseudogene	20201124	-
9606	146512	FLJ30679	-	-	Ensembl:ENSG00000280278	16	16q24.1	uncharacterized protein FLJ30679	ncRNA	-	-	-	-	20201124	-
9606	146513	LINC02135	-	-	HGNC:HGNC:27094|Ensembl:ENSG00000268532	16	16q24.1	long intergenic non-protein coding RNA 2135	ncRNA	LINC02135	long intergenic non-protein coding RNA 2135	O	-	20201124	-
9606	146540	ZNF785	-	ZNF688	HGNC:HGNC:26496|Ensembl:ENSG00000197162	16	16p11.2	zinc finger protein 785	protein-coding	ZNF785	zinc finger protein 785	O	zinc finger protein 785|Zinc finger protein 688	20201213	-
9606	146542	ZNF688	-	-	HGNC:HGNC:30489|Ensembl:ENSG00000229809	16	16p11.2	zinc finger protein 688	protein-coding	ZNF688	zinc finger protein 688	O	zinc finger protein 688	20201213	-
9606	146547	PRSS36	-	-	MIM:610560|HGNC:HGNC:26906|Ensembl:ENSG00000178226	16	16p11.2	serine protease 36	protein-coding	PRSS36	serine protease 36	O	polyserase-2|polyserine protease-2|protease, serine 36	20201124	-
9606	146556	C16orf89	-	-	HGNC:HGNC:28687|Ensembl:ENSG00000153446	16	16p13.3	chromosome 16 open reading frame 89	protein-coding	C16orf89	chromosome 16 open reading frame 89	O	UPF0764 protein C16orf89	20201124	-
9606	146562	DNAAF8	-	C16orf71	HGNC:HGNC:25081|Ensembl:ENSG00000166246	16	16p13.3	dynein axonemal assembly factor 8	protein-coding	DNAAF8	dynein axonemal assembly factor 8	O	uncharacterized protein C16orf71	20210124	-
9606	146664	MGAT5B	-	GnT-IX|GnT-VB	MIM:612441|HGNC:HGNC:24140|Ensembl:ENSG00000167889	17	17q25.2	alpha-1,6-mannosylglycoprotein 6-beta-N-acetylglucosaminyltransferase B	protein-coding	MGAT5B	alpha-1,6-mannosylglycoprotein 6-beta-N-acetylglucosaminyltransferase B	O	alpha-1,6-mannosylglycoprotein 6-beta-N-acetylglucosaminyltransferase B|N-acetylglucosaminyl-transferase Vb|N-acetylglucosaminyltransferase IX|alpha-mannoside beta-1,6-N-acetylglucosaminyltransferase B|beta(1,6)-N-acetylglucosaminyltransferase V|glcNAc-T Vb|hGnTVb|mannoside acetylglucosaminyltransferase 5B|mannosyl (alpha-1,6-)-glycoprotein beta-1,6-N-acetyl-glucosaminyltransferase, isoenzyme B|mannosyl (alpha-1,6-)-glycoprotein beta-1,6-N-acetyl-glucosaminyltransferase, isozyme B	20201213	-
9606	146691	TOM1L2	-	-	MIM:615519|HGNC:HGNC:11984|Ensembl:ENSG00000175662	17	17p11.2	target of myb1 like 2 membrane trafficking protein	protein-coding	TOM1L2	target of myb1 like 2 membrane trafficking protein	O	TOM1-like protein 2|target of Myb-like protein 2|target of myb1-like 2	20201206	-
9606	146705	TEPSIN	-	C17orf56|ENTHD2	HGNC:HGNC:26458|Ensembl:ENSG00000167302	17	17q25.3	TEPSIN adaptor related protein complex 4 accessory protein	protein-coding	TEPSIN	TEPSIN adaptor related protein complex 4 accessory protein	O	AP-4 complex accessory subunit tepsin|AP-4 accessory protein|ENTH domain containing 2|ENTH domain-containing protein 2|epsin for AP-4|tetra-epsin	20201124	-
9606	146712	B3GNTL1	-	3-Gn-T8|B3GNT8|BGnT-8|beta-1|beta3Gn-T8|beta3GnTL1	MIM:615337|HGNC:HGNC:21727|Ensembl:ENSG00000175711	17	17q25.3	UDP-GlcNAc:betaGal beta-1,3-N-acetylglucosaminyltransferase like 1	protein-coding	B3GNTL1	UDP-GlcNAc:betaGal beta-1,3-N-acetylglucosaminyltransferase like 1	O	UDP-GlcNAc:betaGal beta-1,3-N-acetylglucosaminyltransferase-like protein 1|BGnT-like protein 1|UDP-GlcNAc:betaGal beta-1,3-N-acetylglucosaminyltransferase 8|beta-1,3-Gn-T8|beta-1,3-N-acetylglucosaminyltransferase 8|beta1,3-N-acetylglucosaminyltransferase-like protein 1|beta3Gn-T-like protein 1	20210118	-
9606	146713	RBFOX3	-	FOX-3|FOX3|HRNBP3|NEUN	MIM:616999|HGNC:HGNC:27097|Ensembl:ENSG00000167281	17	17q25.3	RNA binding fox-1 homolog 3	protein-coding	RBFOX3	RNA binding fox-1 homolog 3	O	RNA binding protein fox-1 homolog 3|RNA binding protein, fox-1 homolog 3|fox-1 homolog C|hexaribonucleotide binding protein 3|neuN antigen|neuronal nuclei antigen	20201213	-
9606	146722	CD300LF	-	CD300f|CLM-1|CLM1|IREM-1|IREM1|IgSF13|LMIR3|NKIR	MIM:609807|HGNC:HGNC:29883|Ensembl:ENSG00000186074	17	17q25.1	CD300 molecule like family member f	protein-coding	CD300LF	CD300 molecule like family member f	O	CMRF35-like molecule 1|CD300 antigen-like family member F|NK inhibitory receptor|immune receptor expressed on myeloid cells 1|immunoglobin superfamily member 13|immunoglobulin superfamily member 13|inhibitory receptor IREM1	20201206	-
9606	146723	C17orf77	-	-	HGNC:HGNC:26480|Ensembl:ENSG00000182352	17	17q25.1	chromosome 17 putative open reading frame 77	ncRNA	C17orf77	chromosome 17 putative open reading frame 77	O	uncharacterized protein C17orf77	20201208	-
9606	146754	DNAH2	-	DNAHC2|DNHD3|SPGF45	MIM:603333|HGNC:HGNC:2948|Ensembl:ENSG00000183914	17	17p13.1	dynein axonemal heavy chain 2	protein-coding	DNAH2	dynein axonemal heavy chain 2	O	dynein heavy chain 2, axonemal|axonemal beta dynein heavy chain 2|ciliary dynein heavy chain 2|dynein heavy chain domain-containing protein 3|dynein, axonemal, heavy polypeptide 2	20210123	-
9606	146760	RTN4RL1	-	NGRH2|NgR3	MIM:610461|HGNC:HGNC:21329|Ensembl:ENSG00000185924	17	17p13.3	reticulon 4 receptor like 1	protein-coding	RTN4RL1	reticulon 4 receptor like 1	O	reticulon-4 receptor-like 1|Nogo-66 receptor homolog 2|Nogo-66 receptor-related protein 3|nogo receptor-like 2	20201124	-
9606	146771	TCAM1P	-	TCAM1	MIM:612756|HGNC:HGNC:30707|Ensembl:ENSG00000240280	17	17q23.3	testicular cell adhesion molecule 1, pseudogene	pseudo	TCAM1P	testicular cell adhesion molecule 1, pseudogene	O	testicular cell adhesion molecule 1 homolog, pseudogene	20201124	-
9606	146779	EFCAB3	-	-	HGNC:HGNC:26379|Ensembl:ENSG00000172421	17	17q23.2	EF-hand calcium binding domain 3	protein-coding	EFCAB3	EF-hand calcium binding domain 3	O	EF-hand calcium-binding domain-containing protein 3	20201124	-
9606	146795	LINC02003	-	-	HGNC:HGNC:27099|Ensembl:ENSG00000264026	17	17q24.3	long intergenic non-protein coding RNA 2003	ncRNA	LINC02003	long intergenic non-protein coding RNA 2003	O	-	20201124	-
9606	146802	SLC47A2	-	MATE2|MATE2-B|MATE2-K|MATE2K	MIM:609833|HGNC:HGNC:26439|Ensembl:ENSG00000180638	17	17p11.2	solute carrier family 47 member 2	protein-coding	SLC47A2	solute carrier family 47 member 2	O	multidrug and toxin extrusion protein 2|kidney-specific H(+)/organic cation antiporter|solute carrier family 47 (multidrug and toxin extrusion), member 2	20201124	-
9606	146822	CDRT15	-	-	HGNC:HGNC:14395|Ensembl:ENSG00000223510	17	17p12	CMT1A duplicated region transcript 15	protein-coding	CDRT15	CMT1A duplicated region transcript 15	O	CMT1A duplicated region transcript 15 protein	20201124	-
9606	146845	CFAP52	-	WDR16|WDRPUH	MIM:609804|HGNC:HGNC:16053|Ensembl:ENSG00000166596	17	17p13.1	cilia and flagella associated protein 52	protein-coding	CFAP52	cilia and flagella associated protein 52	O	cilia- and flagella-associated protein 52|WD repeat domain 16|WD repeat-containing protein 16|WD40-repeat protein up-regulated in HCC|WD40-repeat protein upregulated in HCC	20201124	-
9606	146849	CCDC42	-	CCDC42A	HGNC:HGNC:26528|Ensembl:ENSG00000161973	17	17p13.1	coiled-coil domain containing 42	protein-coding	CCDC42	coiled-coil domain containing 42	O	coiled-coil domain-containing protein 42|coiled-coil domain-containing protein 42A	20201124	-
9606	146850	PIK3R6	-	C17orf38|HsT41028|p84 PIKAP|p87(PIKAP)|p87PIKAP	MIM:611462|HGNC:HGNC:27101|Ensembl:ENSG00000276231	17	17p13.1	phosphoinositide-3-kinase regulatory subunit 6	protein-coding	PIK3R6	phosphoinositide-3-kinase regulatory subunit 6	O	phosphoinositide 3-kinase regulatory subunit 6|PI3Kgamma adapter protein of 87 kDa|p84 PI3K adapter protein|p87 phosphoinositide 3-kinase gamma (PI3Kg) adapter protein	20201124	-
9606	146852	ODF4	-	CT134|CT136|OPPO1	MIM:610097|HGNC:HGNC:19056|Ensembl:ENSG00000184650	17	17p13.1	outer dense fiber of sperm tails 4	protein-coding	ODF4	outer dense fiber of sperm tails 4	O	outer dense fiber protein 4|cancer/testis antigen 134|cancer/testis antigen 136|hOPPO1|outer dense fiber 4|outer dense fiber of sperm tails protein 4|testis-specific protein oppo 1	20201124	-
9606	146853	C17orf50	-	-	HGNC:HGNC:29581|Ensembl:ENSG00000270806	17	17q12	chromosome 17 open reading frame 50	protein-coding	C17orf50	chromosome 17 open reading frame 50	O	uncharacterized protein C17orf50	20201124	-
9606	146857	SLFN13	-	SLFN10|hSLFN13	MIM:614957|HGNC:HGNC:26481|Ensembl:ENSG00000154760	17	17q12	schlafen family member 13	protein-coding	SLFN13	schlafen family member 13	O	schlafen family member 13|schlafen-13	20201124	-
9606	146861	SLC35G3	-	AMAC1|TMEM21A	HGNC:HGNC:26848|Ensembl:ENSG00000164729	17	17q12	solute carrier family 35 member G3	protein-coding	SLC35G3	solute carrier family 35 member G3	O	solute carrier family 35 member G3|acyl-malonyl-condensing enzyme 1|protein AMAC1|transmembrane protein 21A	20201124	-
9606	146862	UNC45B	-	CMYA4|CTRCT43|SMUNC45|UNC-45B|UNC45	MIM:611220|HGNC:HGNC:14304|Ensembl:ENSG00000141161	17	17q12	unc-45 myosin chaperone B	protein-coding	UNC45B	unc-45 myosin chaperone B	O	protein unc-45 homolog B|cardiomyopathy associated 4|striated muscle UNC45|unc-45 homolog B	20210118	-
9606	146880	ARHGAP27P1	-	-	HGNC:HGNC:28630	17	17q24.1	Rho GTPase activating protein 27 pseudogene 1	pseudo	ARHGAP27P1	Rho GTPase activating protein 27 pseudogene 1	O	SH3 domain containing 20 pseudogene	20201124	-
9606	146894	CD300LG	-	CLM-9|CLM9|NEPMUCIN|TREM-4|TREM4	MIM:610520|HGNC:HGNC:30455|Ensembl:ENSG00000161649	17	17q21.31	CD300 molecule like family member g	protein-coding	CD300LG	CD300 molecule like family member g	O	CMRF35-like molecule 9|CD300 antigen-like family member G|triggering receptor expressed on myeloid cells 4	20201124	-
9606	146909	KIF18B	-	-	MIM:614570|HGNC:HGNC:27102|Ensembl:ENSG00000186185	17	17q21.31	kinesin family member 18B	protein-coding	KIF18B	kinesin family member 18B	O	kinesin-like protein KIF18B	20201124	-
9606	146923	RUNDC1	-	-	HGNC:HGNC:25418|Ensembl:ENSG00000198863	17	17q21.31	RUN domain containing 1	protein-coding	RUNDC1	RUN domain containing 1	O	RUN domain-containing protein 1	20201213	-
9606	146956	EME1	-	MMS4L|SLX2A	MIM:610885|HGNC:HGNC:24965|Ensembl:ENSG00000154920	17	17q21.33	essential meiotic structure-specific endonuclease 1	protein-coding	EME1	essential meiotic structure-specific endonuclease 1	O	crossover junction endonuclease EME1|MMS4 homolog|SLX2 structure-specific endonuclease subunit homolog A|essential meiotic endonuclease 1 homolog 1|essential meiotic endonuclease 1 homolog 2|hMMS4|homolog of yeast EME1 endonuclease	20201213	-
9606	147004	LOC147004	-	-	-	17	17q12	uncharacterized LOC147004	ncRNA	-	-	-	-	20201124	-
9606	147007	TMEM199	-	C17orf32|CDG2P|VMA12|VPH2	MIM:616815|HGNC:HGNC:18085|Ensembl:ENSG00000244045	17	17q11.2	transmembrane protein 199	protein-coding	TMEM199	transmembrane protein 199	O	transmembrane protein 199	20201206	-
9606	147011	PROCA1	-	-	MIM:617376|HGNC:HGNC:28600|Ensembl:ENSG00000167525	17	17q11.2	protein interacting with cyclin A1	protein-coding	PROCA1	protein interacting with cyclin A1	O	protein PROCA1|proline-rich cyclin A1-interacting protein	20201124	-
9606	147015	DHRS13	-	SDR7C5	MIM:616157|HGNC:HGNC:28326|Ensembl:ENSG00000167536	17	17q11.2	dehydrogenase/reductase 13	protein-coding	DHRS13	dehydrogenase/reductase 13	O	dehydrogenase/reductase SDR family member 13|dehydrogenase/reductase (SDR family) member 13|short chain dehydrogenase/reductase family 7C member 5	20210114	-
9606	147040	KCTD11	-	C17orf36|KCASH1|REN|REN/KCTD11	MIM:609848|HGNC:HGNC:21302|Ensembl:ENSG00000213859	17	17p13.1	potassium channel tetramerization domain containing 11	protein-coding	KCTD11	potassium channel tetramerization domain containing 11	O	BTB/POZ domain-containing protein KCTD11|RING-type E3 ubiquitin transferase subunit KCTD11|potassium channel tetramerization domain-containing protein 11|retinoic acid, EGF, NGF induced gene protein	20201213	-
9606	147081	LINC02210	-	C17orf69|CRHR1-IT1	HGNC:HGNC:26327|Ensembl:ENSG00000204650	17	17q21.31	long intergenic non-protein coding RNA 2210	ncRNA	LINC02210	long intergenic non-protein coding RNA 2210	O	CRHR1 intronic transcript 1 (non-protein coding)|LINC.tmp695175	20201124	-
9606	147093	LINC00974	-	-	HGNC:HGNC:27105|Ensembl:ENSG00000226629	17	17q21.2	long intergenic non-protein coding RNA 974	ncRNA	LINC00974	long intergenic non-protein coding RNA 974	O	-	20201124	-
9606	147111	NOTUM	-	hNOTUM	MIM:609847|HGNC:HGNC:27106|Ensembl:ENSG00000185269	17	17q25.3	notum, palmitoleoyl-protein carboxylesterase	protein-coding	NOTUM	notum, palmitoleoyl-protein carboxylesterase	O	palmitoleoyl-protein carboxylesterase NOTUM|[Wnt protein] O-palmitoleoyl-L-serine hydrolase|notum pectinacetylesterase homolog|protein notum homolog	20201124	-
9606	147138	TMC8	-	EV2|EVER2|EVIN2	MIM:605829|HGNC:HGNC:20474|Ensembl:ENSG00000167895	17	17q25.3	transmembrane channel like 8	protein-coding	TMC8	transmembrane channel like 8	O	transmembrane channel-like protein 8|epidermodysplasia verruciformis 2|epidermodysplasia verruciformis protein 2	20210123	-
9606	147150	UPF3AP2	-	-	HGNC:HGNC:30567	17	17p11.2	UPF3A pseudogene 2	pseudo	UPF3AP2	UPF3A pseudogene 2	O	UPF3 regulator of nonsense transcripts homolog A pseudogene 2	20201124	-
9606	147166	TRIM16L	-	TRIM70	HGNC:HGNC:32670|Ensembl:ENSG00000108448	17	17p11.2	tripartite motif containing 16 like	protein-coding	TRIM16L	tripartite motif containing 16 like	O	tripartite motif-containing protein 16-like protein|tripartite motif protein 70|tripartite motif-containing protein 70	20201124	-
9606	147172	LRRC37BP1	-	LRRC37B2	HGNC:HGNC:25390	17	17q11.2	leucine rich repeat containing 37B pseudogene 1	pseudo	LRRC37BP1	leucine rich repeat containing 37B pseudogene 1	O	LRRC37B pseudogene 1|leucine rich repeat containing 37, member B2|putative LRRC37B-like protein 2	20201124	-
9606	147179	WIPF2	-	WICH|WIRE	MIM:609692|HGNC:HGNC:30923|Ensembl:ENSG00000171475	17	17q21.2	WAS/WASL interacting protein family member 2	protein-coding	WIPF2	WAS/WASL interacting protein family member 2	O	WAS/WASL-interacting protein family member 2|WASP-binding protein|WASP-interacting protein-related protein|WIP- and CR16-homologous protein|WIP-related protein	20201124	-
9606	147183	KRT25	-	ARWH3|KRT24IRS1|KRT25A	MIM:616646|HGNC:HGNC:30839|Ensembl:ENSG00000204897	17	17q21.2	keratin 25	protein-coding	KRT25	keratin 25	O	keratin, type I cytoskeletal 25|CK-25|K25|K25A|cytokeratin-25|keratin 25, type I|keratin-25A|type I inner root sheath specific keratin 25 irs1|type I inner root sheath-specific keratin-K25irs1	20201124	-
9606	147184	TMEM99	-	-	HGNC:HGNC:28305|Ensembl:ENSG00000167920	17	17q21.2	transmembrane protein 99 (putative)	ncRNA	TMEM99	transmembrane protein 99 (putative)	O	-	20201124	-
9606	147199	SCGB1C1	-	RYD5	MIM:610176|HGNC:HGNC:18394|Ensembl:ENSG00000188076	11	11p15.5	secretoglobin family 1C member 1	protein-coding	SCGB1C1	secretoglobin family 1C member 1	O	secretoglobin family 1C member 1|ligand binding protein RYD5|secretoglobin RYD5	20201124	-
9606	147226	UPF3AP1	-	-	HGNC:HGNC:30568	17	17p11.2	UPF3A pseudogene 1	pseudo	UPF3AP1	UPF3A pseudogene 1	O	UPF3 regulator of nonsense transcripts homolog A pseudogene 1	20201124	-
9606	147228	KRT17P1	-	-	HGNC:HGNC:6428	17	17p11.2	keratin 17 pseudogene 1	pseudo	KRT17P1	keratin 17 pseudogene 1	O	-	20201124	-
9606	147276	C18orf15	-	HsT3231	HGNC:HGNC:26447|Ensembl:ENSG00000279020	18	18p11.21	chromosome 18 putative open reading frame 15	ncRNA	C18orf15	chromosome 18 putative open reading frame 15	O	-	20201124	-
9606	147323	STARD6	-	-	MIM:607051|HGNC:HGNC:18066|Ensembl:ENSG00000174448	18	18q21.2	StAR related lipid transfer domain containing 6	protein-coding	STARD6	StAR related lipid transfer domain containing 6	O	stAR-related lipid transfer protein 6|START domain containing 6|START domain-containing protein 6|StAR-related lipid transfer (START) domain containing 6	20201124	-
9606	147339	C18orf25	-	ARKL1|Ark2N|RNF111L1	HGNC:HGNC:28172|Ensembl:ENSG00000152242	18	18q21.1	chromosome 18 open reading frame 25	protein-coding	C18orf25	chromosome 18 open reading frame 25	O	uncharacterized protein C18orf25|ARKadia-like 1|ARKadia-like protein 1	20201124	-
9606	147372	CCBE1	-	HKLLS1	MIM:612753|HGNC:HGNC:29426|Ensembl:ENSG00000183287	18	18q21.32	collagen and calcium binding EGF domains 1	protein-coding	CCBE1	collagen and calcium binding EGF domains 1	O	collagen and calcium-binding EGF domain-containing protein 1|full of fluid protein homolog	20201124	-
9606	147381	CBLN2	-	-	MIM:600433|HGNC:HGNC:1544|Ensembl:ENSG00000141668	18	18q22.3	cerebellin 2 precursor	protein-coding	CBLN2	cerebellin 2 precursor	O	cerebellin-2	20201124	-
9606	147407	SLC25A52	-	MCART2	MIM:616153|HGNC:HGNC:23324|Ensembl:ENSG00000141437	18	18q12.1	solute carrier family 25 member 52	protein-coding	SLC25A52	solute carrier family 25 member 52	O	mitochondrial nicotinamide adenine dinucleotide transporter SLC25A52|mitochondrial NAD(+) transporter SLC25A52|mitochondrial carrier triple repeat 2|mitochondrial carrier triple repeat protein 2	20201213	-
9606	147409	DSG4	-	CDGF13|CDHF13|HYPT6|LAH	MIM:607892|HGNC:HGNC:21307|Ensembl:ENSG00000175065	18	18q12.1	desmoglein 4	protein-coding	DSG4	desmoglein 4	O	desmoglein-4|cadherin family member 13	20201124	-
9606	147429	AQP4-AS1	-	C18orf16|CHST9-AS1	HGNC:HGNC:26399|Ensembl:ENSG00000260372	18	18q11.2	AQP4 antisense RNA 1	ncRNA	AQP4-AS1	AQP4 antisense RNA 1	O	CHST9 antisense RNA 1 (non-protein coding)	20201124	-
9606	147463	ANKRD29	-	-	HGNC:HGNC:27110|Ensembl:ENSG00000154065	18	18q11.2	ankyrin repeat domain 29	protein-coding	ANKRD29	ankyrin repeat domain 29	O	ankyrin repeat domain-containing protein 29	20201124	-
9606	147468	WBP2P1	-	-	HGNC:HGNC:31695|Ensembl:ENSG00000229248	18	18q11.2	WW domain binding protein 2 pseudogene 1	pseudo	WBP2P1	WW domain binding protein 2 pseudogene 1	O	hCG1643692	20201124	-
9606	147495	APCDD1	-	B7323|DRAPC1|FP7019|HHS|HTS|HYPT1	MIM:607479|HGNC:HGNC:15718|Ensembl:ENSG00000154856	18	18p11.22	APC down-regulated 1	protein-coding	APCDD1	APC down-regulated 1	O	protein APCDD1|adenomatosis polyposis coli down-regulated 1 protein|hypoptrichosis simplex	20201213	-
9606	147525	LINC00526	-	C18orf18|HsT959	HGNC:HGNC:28278	18	18p11.31	long intergenic non-protein coding RNA 526	ncRNA	LINC00526	long intergenic non-protein coding RNA 526	O	-	20201124	-
9606	147645	VSIG10L	-	-	MIM:617740|HGNC:HGNC:27111|Ensembl:ENSG00000186806	19	19q13.41	V-set and immunoglobulin domain containing 10 like	protein-coding	VSIG10L	V-set and immunoglobulin domain containing 10 like	O	V-set and immunoglobulin domain-containing protein 10-like|VSIG10-like protein	20201124	-
9606	147646	C19orf84	-	-	HGNC:HGNC:27112|Ensembl:ENSG00000262874	19	19q13.41	chromosome 19 open reading frame 84	protein-coding	C19orf84	chromosome 19 open reading frame 84	O	uncharacterized protein C19orf84	20201124	-
9606	147650	SPACA6	-	LET7EH|LINC00085|NCRNA00085|SPACA6P	MIM:618945|HGNC:HGNC:27113|Ensembl:ENSG00000182310	19	19q13.41	sperm acrosome associated 6	protein-coding	SPACA6	sperm acrosome associated 6	O	sperm acrosome membrane-associated protein 6|BACHELOR-like protein|Let-7e host|long intergenic non-protein coding RNA 85|sperm acrosome associated 6, pseudogene	20201220	-
9606	147657	ZNF480	-	-	MIM:613910|HGNC:HGNC:23305|Ensembl:ENSG00000198464	19	19q13.41	zinc finger protein 480	protein-coding	ZNF480	zinc finger protein 480	O	zinc finger protein 480	20201124	-
9606	147658	ZNF534	-	KRBO3	HGNC:HGNC:26337|Ensembl:ENSG00000198633	19	19q13.41	zinc finger protein 534	protein-coding	ZNF534	zinc finger protein 534	O	zinc finger protein 534|KRAB domain only 3|KRAB domain only protein 3	20201124	-
9606	147660	ZNF578	-	-	HGNC:HGNC:26449|Ensembl:ENSG00000258405	19	19q13.41	zinc finger protein 578	protein-coding	ZNF578	zinc finger protein 578	O	zinc finger protein 578	20201124	-
9606	147664	ERVV-1	-	ENVV1|HERV-V1	HGNC:HGNC:26501|Ensembl:ENSG00000269526	19	19q13.41	endogenous retrovirus group V member 1, envelope	protein-coding	ERVV-1	endogenous retrovirus group V member 1, envelope	O	endogenous retrovirus group V member 1 Env polyprotein|HERV-V_19q13.41 provirus ancestral Env polyprotein 1|endogenous retrovirus group V, member 1|endogenous retrovirus group V, member 2|envelope glycoprotein ENVV1|envelope protein ENVV1	20210110	-
9606	147670	SMIM17	-	-	HGNC:HGNC:27114|Ensembl:ENSG00000268182	19	19q13.43	small integral membrane protein 17	protein-coding	SMIM17	small integral membrane protein 17	O	small integral membrane protein 17	20201124	-
9606	147685	C19orf18	-	-	HGNC:HGNC:28642|Ensembl:ENSG00000177025	19	19q13.43	chromosome 19 open reading frame 18	protein-coding	C19orf18	chromosome 19 open reading frame 18	O	uncharacterized protein C19orf18	20201124	-
9606	147686	ZNF418	-	-	HGNC:HGNC:20647|Ensembl:ENSG00000196724	19	19q13.43	zinc finger protein 418	protein-coding	ZNF418	zinc finger protein 418	O	zinc finger protein 418	20201124	-
9606	147687	ZNF417	-	-	HGNC:HGNC:20646|Ensembl:ENSG00000173480	19	19q13.43	zinc finger protein 417	protein-coding	ZNF417	zinc finger protein 417	O	zinc finger protein 417	20210103	-
9606	147694	ZNF548	-	-	HGNC:HGNC:26561|Ensembl:ENSG00000188785	19	19q13.43	zinc finger protein 548	protein-coding	ZNF548	zinc finger protein 548	O	zinc finger protein 548	20201124	-
9606	147699	PPM1N	-	-	HGNC:HGNC:26845|Ensembl:ENSG00000213889	19	19q13.32	protein phosphatase, Mg2+/Mn2+ dependent 1N (putative)	protein-coding	PPM1N	protein phosphatase, Mg2+/Mn2+ dependent 1N (putative)	O	probable protein phosphatase 1N	20201124	-
9606	147700	KLC3	-	KLC2|KLC2L|KLCt|KNS2B	MIM:601334|HGNC:HGNC:20717|Ensembl:ENSG00000104892	19	19q13.32	kinesin light chain 3	protein-coding	KLC3	kinesin light chain 3	O	kinesin light chain 3|kinesin light chain 2	20201124	-
9606	147710	IGSF23	-	-	HGNC:HGNC:40040|Ensembl:ENSG00000216588	19	19q13.31	immunoglobulin superfamily member 23	protein-coding	IGSF23	immunoglobulin superfamily member 23	O	immunoglobulin superfamily member 23	20201124	-
9606	147711	ZNF285B	-	-	HGNC:HGNC:33262	19	19q13.31	zinc finger protein 285B (pseudogene)	pseudo	ZNF285B	zinc finger protein 285B (pseudogene)	O	zinc finger protein 285 pseudogene	20201124	-
9606	147719	LYPD4	-	SMR	HGNC:HGNC:28659|Ensembl:ENSG00000273111	19	19q13.2	LY6/PLAUR domain containing 4	protein-coding	LYPD4	LY6/PLAUR domain containing 4	O	ly6/PLAUR domain-containing protein 4|sperm membrane receptor|testicular tissue protein Li 159	20201124	-
9606	147727	ILF3-DT	-	ILF3-AS1	HGNC:HGNC:27115|Ensembl:ENSG00000267100	19	19p13.2	ILF3 divergent transcript	ncRNA	ILF3-DT	ILF3 divergent transcript	O	CTC-539A10.4|ILF3 antisense RNA 1 (head to head)|ILF3 antisense RNA 1 (non-protein coding)|ILF3 divergent tranacript	20201124	-
9606	147741	ZNF560	-	-	HGNC:HGNC:26484|Ensembl:ENSG00000198028	19	19p13.2	zinc finger protein 560	protein-coding	ZNF560	zinc finger protein 560	O	zinc finger protein 560	20201213	-
9606	147744	TMEM190	-	MDAC1	HGNC:HGNC:29632|Ensembl:ENSG00000160472	19	19q13.42	transmembrane protein 190	protein-coding	TMEM190	transmembrane protein 190	O	transmembrane protein 190	20201124	-
9606	147746	HIPK4	-	-	MIM:611712|HGNC:HGNC:19007|Ensembl:ENSG00000160396	19	19q13.2	homeodomain interacting protein kinase 4	protein-coding	HIPK4	homeodomain interacting protein kinase 4	O	homeodomain-interacting protein kinase 4	20201124	-
9606	147798	TMC4	-	-	MIM:617181|HGNC:HGNC:22998|Ensembl:ENSG00000167608	19	19q13.42	transmembrane channel like 4	protein-coding	TMC4	transmembrane channel like 4	O	transmembrane channel-like protein 4|testicular tissue protein Li 204	20201124	-
9606	147804	TPM3P9	-	-	HGNC:HGNC:44142|Ensembl:ENSG00000241015	19	19q13.42	tropomyosin 3 pseudogene 9	pseudo	TPM3P9	tropomyosin 3 pseudogene 9	O	-	20201124	-
9606	147807	ZNF524	-	-	HGNC:HGNC:28322|Ensembl:ENSG00000171443	19	19q13.42	zinc finger protein 524	protein-coding	ZNF524	zinc finger protein 524	O	zinc finger protein 524	20201213	-
9606	147808	ZNF784	-	-	HGNC:HGNC:33111|Ensembl:ENSG00000179922	19	19q13.42	zinc finger protein 784	protein-coding	ZNF784	zinc finger protein 784	O	zinc finger protein 784	20201124	-
9606	147837	ZNF563	-	-	HGNC:HGNC:30498|Ensembl:ENSG00000188868	19	19p13.2	zinc finger protein 563	protein-coding	ZNF563	zinc finger protein 563	O	zinc finger protein 563	20201124	-
9606	147841	SPC24	-	SPBC24	MIM:609394|HGNC:HGNC:26913|Ensembl:ENSG00000161888	19	19p13.2	SPC24 component of NDC80 kinetochore complex	protein-coding	SPC24	SPC24 component of NDC80 kinetochore complex	O	kinetochore protein Spc24|SPC24, NDC80 kinetochore complex component, homolog|hSpc24|spindle pole body component 24 homolog	20201124	-
9606	147872	KASH5	-	CCDC155	MIM:618125|HGNC:HGNC:26520|Ensembl:ENSG00000161609	19	19q13.33	KASH domain containing 5	protein-coding	KASH5	KASH domain containing 5	O	protein KASH5|KASH domain-containing protein 5|coiled-coil domain containing 155	20201124	-
9606	147906	DACT3	-	DAPPER3|RRR1	MIM:611112|HGNC:HGNC:30745|Ensembl:ENSG00000197380	19	19q13.32	dishevelled binding antagonist of beta catenin 3	protein-coding	DACT3	dishevelled binding antagonist of beta catenin 3	O	dapper homolog 3|antagonist of beta-catenin Dapper homolog 3|arginine-rich region 1 protein|dapper, antagonist of beta-catenin, homolog 3	20201124	-
9606	147912	SIX5	-	BOR2|DMAHP	MIM:600963|HGNC:HGNC:10891|Ensembl:ENSG00000177045	19	19q13.32	SIX homeobox 5	protein-coding	SIX5	SIX homeobox 5	O	homeobox protein SIX5|DM locus-associated homeodomain protein|dystrophia myotonica-associated homeodomain protein|sine oculis homeobox homolog 5	20201217	-
9606	147920	IGFL2	-	UNQ645|VPRI645	MIM:610545|HGNC:HGNC:32929|Ensembl:ENSG00000204866	19	19q13.32	IGF like family member 2	protein-coding	IGFL2	IGF like family member 2	O	insulin growth factor-like family member 2	20201124	-
9606	147923	ZNF420	-	APAK	MIM:617216|HGNC:HGNC:20649|Ensembl:ENSG00000197050	19	19q13.12	zinc finger protein 420	protein-coding	ZNF420	zinc finger protein 420	O	zinc finger protein 420|ATM and p53-associated KZNF protein	20201124	-
9606	147929	ZNF565	-	-	MIM:614275|HGNC:HGNC:26726|Ensembl:ENSG00000196357	19	19q13.12	zinc finger protein 565	protein-coding	ZNF565	zinc finger protein 565	O	zinc finger protein 565	20201124	-
9606	147945	NLRP4	-	CLR19.5|CT58|NALP4|PAN2|PYPAF4|RNH2	MIM:609645|HGNC:HGNC:22943|Ensembl:ENSG00000160505	19	19q13.43	NLR family pyrin domain containing 4	protein-coding	NLRP4	NLR family pyrin domain containing 4	O	NACHT, LRR and PYD domains-containing protein 4|NACHT, leucine rich repeat and PYD containing 4|PAAD and NACHT-containing protein 2|PYRIN and NACHT-containing protein 2|PYRIN-containing APAF1-like protein 4|cancer/testis antigen 58|nucleotide-binding oligomerization domain, leucine rich repeat and pyrin domain containing 4|ribonuclease inhibitor 2	20201124	-
9606	147947	ZNF542P	-	ZNF542	HGNC:HGNC:25393|Ensembl:ENSG00000240225	19	19q13.43	zinc finger protein 542, pseudogene	pseudo	ZNF542P	zinc finger protein 542, pseudogene	O	zinc finger protein pseudogene	20201124	-
9606	147948	ZNF582	-	-	MIM:615600|HGNC:HGNC:26421|Ensembl:ENSG00000018869	19	19q13.43	zinc finger protein 582	protein-coding	ZNF582	zinc finger protein 582	O	zinc finger protein 582	20201227	-
9606	147949	ZNF583	-	-	HGNC:HGNC:26427|Ensembl:ENSG00000198440	19	19q13.43	zinc finger protein 583	protein-coding	ZNF583	zinc finger protein 583	O	zinc finger protein 583|zinc finger protein L3-5	20201124	-
9606	147965	FAM98C	-	-	HGNC:HGNC:27119|Ensembl:ENSG00000130244	19	19q13.2	family with sequence similarity 98 member C	protein-coding	FAM98C	family with sequence similarity 98 member C	O	protein FAM98C	20201124	-
9606	147968	CAPN12	-	-	MIM:608839|HGNC:HGNC:13249|Ensembl:ENSG00000182472	19	19q13.2	calpain 12	protein-coding	CAPN12	calpain 12	O	calpain-12|CANP 12|calcium-activated neutral proteinase 12	20201213	-
9606	147991	DPY19L3	-	-	MIM:613894|HGNC:HGNC:27120|Ensembl:ENSG00000178904	19	19q13.11	dpy-19 like C-mannosyltransferase 3	protein-coding	DPY19L3	dpy-19 like C-mannosyltransferase 3	O	probable C-mannosyltransferase DPY19L3|dpy-19 like 3|dpy-19-like 3|dpy-19-like protein 3|protein dpy-19 homolog 3	20201124	-
9606	148003	LGALS16	-	-	HGNC:HGNC:40039|Ensembl:ENSG00000249861	19	19q13.2	galectin 16	protein-coding	LGALS16	galectin 16	O	galectin-16|beta-galactoside-binding lectin|lectin, galactoside-binding, soluble, 16	20210118	-
9606	148014	TTC9B	-	-	HGNC:HGNC:26395|Ensembl:ENSG00000174521	19	19q13.2	tetratricopeptide repeat domain 9B	protein-coding	TTC9B	tetratricopeptide repeat domain 9B	O	tetratricopeptide repeat protein 9B|TPR repeat protein 9B	20201124	-
9606	148022	TICAM1	-	IIAE6|MyD88-3|PRVTIRB|TICAM-1|TRIF	MIM:607601|HGNC:HGNC:18348|Ensembl:ENSG00000127666	19	19p13.3	toll like receptor adaptor molecule 1	protein-coding	TICAM1	toll like receptor adaptor molecule 1	O	TIR domain-containing adapter molecule 1|TIR domain containing adaptor inducing interferon-beta|TIR domain-containing adapter protein inducing IFN-beta|proline-rich, vinculin and TIR domain-containing protein B|putative NF-kappa-B-activating protein 502H|toll-interleukin-1 receptor domain-containing adapter protein inducing interferon beta	20201213	-
9606	148046	CIRBP-AS1	-	C19orf23	HGNC:HGNC:28588|Ensembl:ENSG00000267493	19	19p13.3	CIRBP antisense RNA 1	ncRNA	CIRBP-AS1	CIRBP antisense RNA 1	O	CIRBP antisense RNA 1 (non-protein coding)	20201124	-
9606	148066	ZNRF4	-	RNF204|SPERIZIN|Ssrzf1|spzn	MIM:612063|HGNC:HGNC:17726|Ensembl:ENSG00000105428	19	19p13.3	zinc and ring finger 4	protein-coding	ZNRF4	zinc and ring finger 4	O	E3 ubiquitin-protein ligase ZNRF4|RING finger protein 204|RING-type E3 ubiquitin transferase ZNRF4|nixin|zinc/RING finger protein 4	20201124	-
9606	148103	ZNF599	-	-	HGNC:HGNC:26408|Ensembl:ENSG00000153896	19	19q13.11	zinc finger protein 599	protein-coding	ZNF599	zinc finger protein 599	O	zinc finger protein 599	20201213	-
9606	148109	FAM187B	-	TMEM162	HGNC:HGNC:26366|Ensembl:ENSG00000177558	19	19q13.12	family with sequence similarity 187 member B	protein-coding	FAM187B	family with sequence similarity 187 member B	O	protein FAM187B|transmembrane protein 162	20201124	-
9606	148113	CILP2	-	CLIP-2	MIM:612419|HGNC:HGNC:24213|Ensembl:ENSG00000160161	19	19p13.11	cartilage intermediate layer protein 2	protein-coding	CILP2	cartilage intermediate layer protein 2	O	cartilage intermediate layer protein 2|CILP-2|cartilage intermediate layer protein-like protein 2	20201124	-
9606	148137	PROSER3	-	C19orf55	HGNC:HGNC:25204|Ensembl:ENSG00000167595	19	19q13.12	proline and serine rich 3	protein-coding	PROSER3	proline and serine rich 3	O	proline and serine-rich protein 3	20201124	-
9606	148145	LINC00906	-	-	HGNC:HGNC:27121|Ensembl:ENSG00000267339	19	19q12	long intergenic non-protein coding RNA 906	ncRNA	LINC00906	long intergenic non-protein coding RNA 906	O	CTD-2081K17.1	20201124	-
9606	148156	ZNF558	-	-	HGNC:HGNC:26422|Ensembl:ENSG00000167785	19	19p13.2	zinc finger protein 558	protein-coding	ZNF558	zinc finger protein 558	O	zinc finger protein 558	20201213	-
9606	148170	CDC42EP5	-	Borg3|CEP5	MIM:609171|HGNC:HGNC:17408|Ensembl:ENSG00000167617	19	19q13.42	CDC42 effector protein 5	protein-coding	CDC42EP5	CDC42 effector protein 5	O	cdc42 effector protein 5|CDC42 effector protein (Rho GTPase binding) 5|binder of Rho GTPases 3	20201213	-
9606	148189	LINC00662	-	-	HGNC:HGNC:27122|Ensembl:ENSG00000261824	19	19q11	long intergenic non-protein coding RNA 662	ncRNA	LINC00662	long intergenic non-protein coding RNA 662	O	CTC-459F4.2	20210103	-
9606	148198	ZNF98	-	F7175|ZNF739	MIM:603980|HGNC:HGNC:13174|Ensembl:ENSG00000197360	19	19p12	zinc finger protein 98	protein-coding	ZNF98	zinc finger protein 98	O	zinc finger protein 98|zinc finger protein 739|zinc finger protein F7175	20201213	-
9606	148203	ZNF738	-	-	HGNC:HGNC:32469|Ensembl:ENSG00000172687	19	19p12	zinc finger protein 738	protein-coding	ZNF738	zinc finger protein 738	O	protein ZNF738	20201124	-
9606	148206	ZNF714	-	-	HGNC:HGNC:27124|Ensembl:ENSG00000160352	19	19p12	zinc finger protein 714	protein-coding	ZNF714	zinc finger protein 714	O	zinc finger protein 714	20201213	-
9606	148213	ZNF681	-	-	HGNC:HGNC:26457|Ensembl:ENSG00000196172	19	19p12	zinc finger protein 681	protein-coding	ZNF681	zinc finger protein 681	O	zinc finger protein 681	20201124	-
9606	148223	C19orf25	-	-	HGNC:HGNC:26711|Ensembl:ENSG00000119559	19	19p13.3	chromosome 19 open reading frame 25	protein-coding	C19orf25	chromosome 19 open reading frame 25	O	UPF0449 protein C19orf25	20201124	-
9606	148229	ATP8B3	-	ATPIK	MIM:605866|HGNC:HGNC:13535|Ensembl:ENSG00000130270	19	19p13.3	ATPase phospholipid transporting 8B3	protein-coding	ATP8B3	ATPase phospholipid transporting 8B3	O	phospholipid-transporting ATPase IK|ATPase, aminophospholipid transporter, class I, type 8B, member 3|ATPase, class I, type 8B, member 3|aminophospholipid translocase ATP8B3|potential phospholipid-transporting ATPase IK|probable phospholipid-transporting ATPase IK	20201124	-
9606	148231	LINC00905	-	-	HGNC:HGNC:26334|Ensembl:ENSG00000167459	19	19p13.12	long intergenic non-protein coding RNA 905	ncRNA	LINC00905	long intergenic non-protein coding RNA 905	O	-	20201124	-
9606	148252	DIRAS1	-	Di-Ras1|GBTS1|RIG	MIM:607862|HGNC:HGNC:19127|Ensembl:ENSG00000176490	19	19p13.3	DIRAS family GTPase 1	protein-coding	DIRAS1	DIRAS family GTPase 1	O	GTP-binding protein Di-Ras1|DIRAS family, GTP-binding RAS-like 1|distinct subgroup of the Ras family member 1|ras-related inhibitor of cell growth|small GTP-binding tumor suppressor 1	20201124	-
9606	148254	ZNF555	-	-	HGNC:HGNC:28382|Ensembl:ENSG00000186300	19	19p13.3	zinc finger protein 555	protein-coding	ZNF555	zinc finger protein 555	O	zinc finger protein 555	20201213	-
9606	148266	ZNF569	-	ZAP1|ZNF|Zfp74	MIM:613904|HGNC:HGNC:24737|Ensembl:ENSG00000196437	19	19q13.12	zinc finger protein 569	protein-coding	ZNF569	zinc finger protein 569	O	zinc finger protein 569|DNA-binding protein	20201124	-
9606	148268	ZNF570	-	-	HGNC:HGNC:26416|Ensembl:ENSG00000171827	19	19q13.12	zinc finger protein 570	protein-coding	ZNF570	zinc finger protein 570	O	zinc finger protein 570	20201124	-
9606	148281	SYT6	-	sytVI	MIM:607718|HGNC:HGNC:18638|Ensembl:ENSG00000134207	1	1p13.2	synaptotagmin 6	protein-coding	SYT6	synaptotagmin 6	O	synaptotagmin-6|synaptotagmin VI	20201213	-
9606	148300	SONP1	-	-	HGNC:HGNC:30608	1	1q23.1	SON pseudogene 1	pseudo	SONP1	SON pseudogene 1	O	SON DNA binding protein pseudogene|son-pseudogene	20201124	-
9606	148304	C1orf74	-	URLC4	HGNC:HGNC:26319|Ensembl:ENSG00000162757	1	1q32.2	chromosome 1 open reading frame 74	protein-coding	C1orf74	chromosome 1 open reading frame 74	O	UPF0739 protein C1orf74|up-regulated in lung cancer 4	20201124	-
9606	148327	CREB3L4	-	AIBZIP|ATCE1|CREB3|CREB4|JAL|hJAL	MIM:607138|HGNC:HGNC:18854|Ensembl:ENSG00000143578	1	1q21.3	cAMP responsive element binding protein 3 like 4	protein-coding	CREB3L4	cAMP responsive element binding protein 3 like 4	O	cyclic AMP-responsive element-binding protein 3-like protein 4|CREB-4|androgen-induced basic leucine zipper protein|attaching to CRE-like 1|cAMP responsive element binding protein 1|cAMP-responsive element-binding protein 3-like protein 4|cAMP-responsive element-binding protein 4|cyclic AMP-responsive element-binding protein 4|tisp40|transcript induced in spermiogenesis protein 40	20201124	-
9606	148330	MRPS33P1	-	-	HGNC:HGNC:29764	1	1q21.3	mitochondrial ribosomal protein S33 pseudogene 1	pseudo	MRPS33P1	mitochondrial ribosomal protein S33 pseudogene 1	O	-	20201124	-
9606	148345	C1orf127	-	-	HGNC:HGNC:26730|Ensembl:ENSG00000175262	1	1p36.22	chromosome 1 open reading frame 127	protein-coding	C1orf127	chromosome 1 open reading frame 127	O	uncharacterized protein C1orf127	20201124	-
9606	148362	BROX	-	C1orf58	HGNC:HGNC:26512|Ensembl:ENSG00000162819	1	1q41	BRO1 domain and CAAX motif containing	protein-coding	BROX	BRO1 domain and CAAX motif containing	O	BRO1 domain-containing protein BROX	20201124	-
9606	148398	SAMD11	-	MRS	MIM:616765|HGNC:HGNC:28706|Ensembl:ENSG00000187634	1	1p36.33	sterile alpha motif domain containing 11	protein-coding	SAMD11	sterile alpha motif domain containing 11	O	sterile alpha motif domain-containing protein 11|SAM domain-containing protein 11	20201124	-
9606	148413	MRPL20-AS1	-	-	HGNC:HGNC:27125|Ensembl:ENSG00000224870	1	1p36.33	MRPL20 antisense RNA 1	ncRNA	MRPL20-AS1	MRPL20 antisense RNA 1	O	-	20201124	-
9606	148418	SAMD13	-	HSD-41|HSD-42	HGNC:HGNC:24582|Ensembl:ENSG00000203943	1	1p31.1	sterile alpha motif domain containing 13	protein-coding	SAMD13	sterile alpha motif domain containing 13	O	sterile alpha motif domain-containing protein 13|SAM domain-containing protein 13|dnaj-like protein (LOC148418)	20201124	-
9606	148423	C1orf52	-	gm117	HGNC:HGNC:24871|Ensembl:ENSG00000162642	1	1p22.3	chromosome 1 open reading frame 52	protein-coding	C1orf52	chromosome 1 open reading frame 52	O	UPF0690 protein C1orf52|BCL10-associated gene protein	20201124	-
9606	148430	LOC148430	-	-	-	1	1q23.3	ribosomal protein S2 pseudogene	pseudo	-	-	-	-	20201124	-
9606	148479	PHF13	-	PHF5|SPOC1	HGNC:HGNC:22983|Ensembl:ENSG00000116273	1	1p36.31	PHD finger protein 13	protein-coding	PHF13	PHD finger protein 13	O	PHD finger protein 13|PHD zinc finger protein PHF5|survival time-associated PHD finger protein in ovarian cancer 1|survival time-associated PHD protein in ovarian cancer	20201124	-
9606	148523	CIART	-	C1orf51|CHRONO|GM129	MIM:615782|HGNC:HGNC:25200|Ensembl:ENSG00000159208	1	1q21.2	circadian associated repressor of transcription	protein-coding	CIART	circadian associated repressor of transcription	O	circadian-associated transcriptional repressor|chIP-derived repressor of network oscillator|computationally highlighted repressor of the network oscillator	20201124	-
9606	148534	TLCD4	-	TMEM56	HGNC:HGNC:26477|Ensembl:ENSG00000152078	1	1p21.3	TLC domain containing 4	protein-coding	TLCD4	TLC domain containing 4	O	TLC domain-containing protein 4|transmembrane protein 56	20201124	-
9606	148545	NBPF4	-	-	MIM:613994|HGNC:HGNC:26550|Ensembl:ENSG00000196427	1	1p13.3	NBPF member 4	protein-coding	NBPF4	NBPF member 4	O	neuroblastoma breakpoint family member 4	20201124	-
9606	148581	UBE2U	-	-	HGNC:HGNC:28559|Ensembl:ENSG00000177414	1	1p31.3	ubiquitin conjugating enzyme E2 U	protein-coding	UBE2U	ubiquitin conjugating enzyme E2 U	O	ubiquitin-conjugating enzyme E2 U|E2 ubiquitin-conjugating enzyme U|testicular tissue protein Li 216|ubiquitin carrier protein U|ubiquitin conjugating enzyme E2 U (putative)|ubiquitin conjugating enzyme E2U (putative)|ubiquitin-protein ligase U	20201213	-
9606	148641	SLC35F3	-	-	HGNC:HGNC:23616|Ensembl:ENSG00000183780	1	1q42.2	solute carrier family 35 member F3	protein-coding	SLC35F3	solute carrier family 35 member F3	O	putative thiamine transporter SLC35F3	20201124	-
9606	148645	LINC00337	-	C1orf211|NCRNA00337	HGNC:HGNC:28620	1	1p36.31	long intergenic non-protein coding RNA 337	ncRNA	LINC00337	long intergenic non-protein coding RNA 337	O	-	20201124	-
9606	148696	LOC148696	-	-	-	1	1q32.2	uncharacterized LOC148696	ncRNA	-	-	-	-	20201124	-
9606	148709	ACTG1P25	-	AGPG	HGNC:HGNC:54872|Ensembl:ENSG00000234996	1	1q32.1	actin gamma 1 pseudogene 25	pseudo	ACTG1P25	actin gamma 1 pseudogene 25	O	actin pseudogene	20201124	-
9606	148713	PTPRVP	-	ESP|OST-PTP|PTPRV	HGNC:HGNC:13421|Ensembl:ENSG00000243323	1	1q32.1	protein tyrosine phosphatase receptor type V, pseudogene	pseudo	PTPRVP	protein tyrosine phosphatase receptor type V, pseudogene	O	-	20201124	-
9606	148738	HJV	-	HFE2|HFE2A|JH|RGMC	MIM:608374|HGNC:HGNC:4887|Ensembl:ENSG00000168509	1	1q21.1	hemojuvelin BMP co-receptor	protein-coding	HJV	hemojuvelin BMP co-receptor	O	hemojuvelin|RGM domain family member C|haemojuvelin|hemochromatosis type 2 (juvenile)|hemochromatosis type 2 protein|hemojuvelin BMP coreceptor|repulsive guidance molecule c	20210110	-
9606	148741	ANKRD35	-	-	HGNC:HGNC:26323|Ensembl:ENSG00000198483	1	1q21.1	ankyrin repeat domain 35	protein-coding	ANKRD35	ankyrin repeat domain 35	O	ankyrin repeat domain-containing protein 35	20201124	-
9606	148753	FAM163A	-	C1orf76|NDSP	MIM:611727|HGNC:HGNC:28274|Ensembl:ENSG00000143340|Ensembl:ENSG00000243062	1	1q25.2	family with sequence similarity 163 member A	protein-coding	FAM163A	family with sequence similarity 163 member A	O	protein FAM163A|cebelin|neuroblastoma derived secretory protein	20201124	-
9606	148756	OVAAL	-	LINC01131|OVAL	HGNC:HGNC:49422|Ensembl:ENSG00000236719	1	1q25.3	ovarian adenocarcinoma amplified long non-coding RNA	ncRNA	OVAAL	ovarian adenocarcinoma amplified long non-coding RNA	O	long intergenic non-protein coding RNA 1131|ovarian adenocarcinoma amplified lncRNA	20201124	-
9606	148789	B3GALNT2	-	B3GalNAc-T2|MDDGA11	MIM:610194|HGNC:HGNC:28596|Ensembl:ENSG00000162885	1	1q42.3	beta-1,3-N-acetylgalactosaminyltransferase 2	protein-coding	B3GALNT2	beta-1,3-N-acetylgalactosaminyltransferase 2	O	UDP-GalNAc:beta-1,3-N-acetylgalactosaminyltransferase 2|UDP-GalNAc:betaGlcNAc beta-1,3-galactosaminyltransferase, polypeptide 2|beta-1,3-GalNAc-T2	20201124	-
9606	148808	MFSD4A	-	MFSD4|SLC60A1|UNQ3064	HGNC:HGNC:25433|Ensembl:ENSG00000174514	1	1q32.1	major facilitator superfamily domain containing 4A	protein-coding	MFSD4A	major facilitator superfamily domain containing 4A	O	major facilitator superfamily domain-containing protein 4A|major facilitator superfamily domain containing 4|major facilitator superfamily domain-containing protein 4	20201124	-
9606	148811	PM20D1	-	Cps1	MIM:617124|HGNC:HGNC:26518|Ensembl:ENSG00000162877	1	1q32.1	peptidase M20 domain containing 1	protein-coding	PM20D1	peptidase M20 domain containing 1	O	N-fatty-acyl-amino acid synthase/hydrolase PM20D1|peptidase M20 domain-containing protein 1|probable carboxypeptidase PM20D1	20201124	-
9606	148818	HSD17B7P1	-	-	HGNC:HGNC:18689	1	1q44	hydroxysteroid 17-beta dehydrogenase 7 pseudogene 1	pseudo	HSD17B7P1	hydroxysteroid 17-beta dehydrogenase 7 pseudogene 1	O	hydroxysteroid dehydrogenase 17 beta type 7 pseudogene 1	20201124	-
9606	148823	GCSAML	-	C1orf150	HGNC:HGNC:29583|Ensembl:ENSG00000169224	1	1q44	germinal center associated signaling and motility like	protein-coding	GCSAML	germinal center associated signaling and motility like	O	germinal center-associated signaling and motility-like protein	20201124	-
9606	148824	GCSAML-AS1	-	-	HGNC:HGNC:41244|Ensembl:ENSG00000284824	1	1q44	GCSAML antisense RNA 1	ncRNA	GCSAML-AS1	GCSAML antisense RNA 1	O	-	20201124	-
9606	148867	SLC30A7	-	ZNT7|ZnT-7|ZnTL2	MIM:611149|HGNC:HGNC:19306|Ensembl:ENSG00000162695	1	1p21.2	solute carrier family 30 member 7	protein-coding	SLC30A7	solute carrier family 30 member 7	O	zinc transporter 7|solute carrier family 30 (zinc transporter), member 7|zinc transporter ZnT-7|zinc transporter like 2|znt-like transporter 2	20210103	-
9606	148870	CCDC27	-	-	HGNC:HGNC:26546|Ensembl:ENSG00000162592	1	1p36.32	coiled-coil domain containing 27	protein-coding	CCDC27	coiled-coil domain containing 27	O	coiled-coil domain-containing protein 27	20201124	-
9606	148898	ZNF436-AS1	-	C1orf213	HGNC:HGNC:25122|Ensembl:ENSG00000249087	1	1p36.12	ZNF436 antisense RNA 1	ncRNA	ZNF436-AS1	ZNF436 antisense RNA 1	O	-	20201124	-
9606	148930	KNCN	-	Kino|L5	MIM:611455|HGNC:HGNC:26488|Ensembl:ENSG00000162456	1	1p33	kinocilin	protein-coding	KNCN	kinocilin	O	kinocilin	20201124	-
9606	148932	MOB3C	-	MOB1E|MOBKL2C	HGNC:HGNC:29800|Ensembl:ENSG00000142961	1	1p33	MOB kinase activator 3C	protein-coding	MOB3C	MOB kinase activator 3C	O	MOB kinase activator 3C|MOB1, Mps One Binder kinase activator-like 2C|mob1 homolog 2C	20201208	-
9606	148979	GLIS1	-	-	MIM:610378|HGNC:HGNC:29525|Ensembl:ENSG00000174332	1	1p32.3	GLIS family zinc finger 1	protein-coding	GLIS1	GLIS family zinc finger 1	O	zinc finger protein GLIS1|GLI-similar 1	20210116	-
9606	149013	NBPF12	-	COAS1|KIAA1245	MIM:608607|HGNC:HGNC:24297|Ensembl:ENSG00000268043	1	1q21.1	NBPF member 12	protein-coding	NBPF12	NBPF member 12	O	neuroblastoma breakpoint family member 12|chomosome one amplified sequence 1 cyclophilin|chromosome 1 amplified sequence 1	20201124	-
9606	149018	LELP1	-	-	MIM:611042|HGNC:HGNC:32046|Ensembl:ENSG00000203784	1	1q21.3	late cornified envelope like proline rich 1	protein-coding	LELP1	late cornified envelope like proline rich 1	O	late cornified envelope-like proline-rich protein 1|novel small proline rich protein	20201124	-
9606	149041	RC3H1	-	FHL6|IMDSHY|RNF198|ROQUIN	MIM:609424|HGNC:HGNC:29434|Ensembl:ENSG00000135870	1	1q25.1	ring finger and CCCH-type domains 1	protein-coding	RC3H1	ring finger and CCCH-type domains 1	O	roquin-1|RING finger and C3H zinc finger protein 1|RING finger and CCCH-type zinc finger domain-containing protein 1|RING finger protein 198|probable E3 ubiquitin-protein ligase Roquin	20210123	-
9606	149047	MGC27382	-	-	Ensembl:ENSG00000237413	1	1p31.1	uncharacterized MGC27382	ncRNA	-	-	-	-	20201124	-
9606	149069	DCDC2B	-	-	HGNC:HGNC:32576|Ensembl:ENSG00000222046	1	1p35.2	doublecortin domain containing 2B	protein-coding	DCDC2B	doublecortin domain containing 2B	O	doublecortin domain-containing protein 2B	20201124	-
9606	149076	ZNF362	-	RN|lin-29	HGNC:HGNC:18079|Ensembl:ENSG00000160094	1	1p35.1	zinc finger protein 362	protein-coding	ZNF362	zinc finger protein 362	O	zinc finger protein 362|rotund homolog	20201213	-
9606	149086	LDC1P	-	LINC01225	HGNC:HGNC:49677|Ensembl:ENSG00000260386	1	1p35.2	leucine decarboxylase 1, pseudogene	pseudo	LDC1P	leucine decarboxylase 1, pseudogene	O	LINC01225 pseudogene|long intergenic non-protein coding RNA 1225|ornithine decarboxylase pseudogene	20201124	-
9606	149095	DCST1	-	-	HGNC:HGNC:26539|Ensembl:ENSG00000163357	1	1q21.3	DC-STAMP domain containing 1	protein-coding	DCST1	DC-STAMP domain containing 1	O	E3 ubiquitin-protein ligase DCST1|DC-STAMP domain-containing protein 1|RING-type E3 ubiquitin transferase	20201124	-
9606	149111	CNIH3	-	CNIH-3	HGNC:HGNC:26802|Ensembl:ENSG00000143786	1	1q42.12	cornichon family AMPA receptor auxiliary protein 3	protein-coding	CNIH3	cornichon family AMPA receptor auxiliary protein 3	O	protein cornichon homolog 3|cornichon homolog 3	20201124	-
9606	149134	LINC01341	-	-	HGNC:HGNC:49457	1	1q44	long intergenic non-protein coding RNA 1341	ncRNA	LINC01341	long intergenic non-protein coding RNA 1341	O	-	20201124	-
9606	149175	MANEAL	-	-	HGNC:HGNC:26452|Ensembl:ENSG00000185090	1	1p34.3	mannosidase endo-alpha like	protein-coding	MANEAL	mannosidase endo-alpha like	O	glycoprotein endo-alpha-1,2-mannosidase-like protein	20201124	-
9606	149224	RPS7P4	-	RPS7_1_61	HGNC:HGNC:36000|Ensembl:ENSG00000229133	1	1p31.3	ribosomal protein S7 pseudogene 4	pseudo	RPS7P4	ribosomal protein S7 pseudogene 4	O	-	20201124	-
9606	149233	IL23R	-	-	MIM:607562|HGNC:HGNC:19100|Ensembl:ENSG00000162594	1	1p31.3	interleukin 23 receptor	protein-coding	IL23R	interleukin 23 receptor	O	interleukin-23 receptor|IL-23 receptor	20201124	-
9606	149281	METTL11B	-	C1orf184|HOMT1B|NTM1B	HGNC:HGNC:31932|Ensembl:ENSG00000203740	1	1q24.2	methyltransferase like 11B	protein-coding	METTL11B	methyltransferase like 11B	O	alpha N-terminal protein methyltransferase 1B|X-Pro-Lys N-terminal protein methyltransferase 1B|methyltransferase-like protein 11B	20201124	-
9606	149297	FAM78B	-	-	HGNC:HGNC:13495|Ensembl:ENSG00000188859	1	1q24.1	family with sequence similarity 78 member B	protein-coding	FAM78B	family with sequence similarity 78 member B	O	protein FAM78B	20201124	-
9606	149345	SHISA4	-	C1orf40|TMEM58	MIM:617326|HGNC:HGNC:27139|Ensembl:ENSG00000198892	1	1q32.1	shisa family member 4	protein-coding	SHISA4	shisa family member 4	O	protein shisa-4|shisa homolog 4|transmembrane protein 58	20201124	-
9606	149371	EXOC8	-	EXO84|Exo84p|NEDMISB|SEC84	MIM:615283|HGNC:HGNC:24659|Ensembl:ENSG00000116903	1	1q42.2	exocyst complex component 8	protein-coding	EXOC8	exocyst complex component 8	O	exocyst complex component 8|exocyst complex 84 kDa subunit	20210123	-
9606	149373	TRIM67-AS1	-	-	HGNC:HGNC:41282|Ensembl:ENSG00000235710	1	1q42.2	TRIM67 antisense RNA 1	ncRNA	TRIM67-AS1	TRIM67 antisense RNA 1	O	-	20201124	-
9606	149420	PDIK1L	-	CLIK1L|STK35L2	MIM:610785|HGNC:HGNC:18981|Ensembl:ENSG00000175087	1	1p36.11	PDLIM1 interacting kinase 1 like	protein-coding	PDIK1L	PDLIM1 interacting kinase 1 like	O	serine/threonine-protein kinase PDIK1L|casein kinase	20201124	-
9606	149428	BNIPL	-	BNIP-S|BNIP-Salpha|BNIP-Sbeta|BNIPL-1|BNIPL-2|BNIPL1|BNIPL2|BNIPS|PP753	MIM:611275|HGNC:HGNC:16976|Ensembl:ENSG00000163141	1	1q21.3	BCL2 interacting protein like	protein-coding	BNIPL	BCL2 interacting protein like	O	bcl-2/adenovirus E1B 19 kDa-interacting protein 2-like protein|BCL2/adenovirus E1B 19kD interacting protein like|BNIP-2 similar	20201124	-
9606	149461	CLDN19	-	HOMG5	MIM:610036|HGNC:HGNC:2040|Ensembl:ENSG00000164007	1	1p34.2	claudin 19	protein-coding	CLDN19	claudin 19	O	claudin-19	20201124	-
9606	149465	CFAP57	-	VWS2|WDR65	MIM:614259|HGNC:HGNC:26485|Ensembl:ENSG00000243710	1	1p34.2	cilia and flagella associated protein 57	protein-coding	CFAP57	cilia and flagella associated protein 57	O	cilia- and flagella-associated protein 57|WD repeat-containing protein 65	20201124	-
9606	149466	C1orf210	-	TEMP	HGNC:HGNC:28755|Ensembl:ENSG00000253313	1	1p34.2	chromosome 1 open reading frame 210	protein-coding	C1orf210	chromosome 1 open reading frame 210	O	type III endosome membrane protein TEMP	20201124	-
9606	149473	CCDC24	-	-	HGNC:HGNC:28688|Ensembl:ENSG00000159214	1	1p34.1	coiled-coil domain containing 24	protein-coding	CCDC24	coiled-coil domain containing 24	O	coiled-coil domain-containing protein 24	20201124	-
9606	149478	BTBD19	-	-	HGNC:HGNC:27145|Ensembl:ENSG00000222009	1	1p34.1	BTB domain containing 19	protein-coding	BTBD19	BTB domain containing 19	O	BTB/POZ domain-containing protein 19|BTB (POZ) domain containing 19|novel BTB domain containing protein	20201124	-
9606	149483	CCDC17	-	-	HGNC:HGNC:26574|Ensembl:ENSG00000159588	1	1p34.1	coiled-coil domain containing 17	protein-coding	CCDC17	coiled-coil domain containing 17	O	coiled-coil domain-containing protein 17	20201124	-
9606	149499	LRRC71	-	C1orf92	HGNC:HGNC:26556|Ensembl:ENSG00000160838	1	1q23.1	leucine rich repeat containing 71	protein-coding	LRRC71	leucine rich repeat containing 71	O	leucine-rich repeat-containing protein 71|leucine-rich repeat-containing protein C10orf92	20201124	-
9606	149501	KRT8P45	-	-	HGNC:HGNC:39879|Ensembl:ENSG00000224520	1	1q23.1	keratin 8 pseudogene 45	pseudo	KRT8P45	keratin 8 pseudogene 45	O	-	20201124	-
9606	149563	SRARP	-	C1orf64|ERRF	HGNC:HGNC:28339|Ensembl:ENSG00000183888	1	1p36.13	steroid receptor associated and regulated protein	protein-coding	SRARP	steroid receptor associated and regulated protein	O	steroid receptor-associated and regulated protein|ER-related factor|steroid receptor-regulated protein|uncharacterized protein C1orf64	20201124	-
9606	149603	RNF187	-	RACO-1|RACO1	MIM:613754|HGNC:HGNC:27146|Ensembl:ENSG00000168159	1	1q42.13	ring finger protein 187	protein-coding	RNF187	ring finger protein 187	O	E3 ubiquitin-protein ligase RNF187|RING domain AP1 coactivator 1|RING-type E3 ubiquitin transferase RNF187|protein RNF187|ring domain AP-1 co-activator 1	20210103	-
9606	149620	CHIAP2	-	-	HGNC:HGNC:44463|Ensembl:ENSG00000203878	1	1p13.2	chitinase, acidic pseudogene 2	pseudo	CHIAP2	chitinase, acidic pseudogene 2	O	CHIA-like pseudogene	20201124	-
9606	149628	PYHIN1	-	IFIX	MIM:612677|HGNC:HGNC:28894|Ensembl:ENSG00000163564	1	1q23.1	pyrin and HIN domain family member 1	protein-coding	PYHIN1	pyrin and HIN domain family member 1	O	pyrin and HIN domain-containing protein 1|interferon-inducible protein X	20210103	-
9606	149643	SPATA45	-	C1orf227	HGNC:HGNC:33709|Ensembl:ENSG00000185523	1	1q32.3	spermatogenesis associated 45	protein-coding	SPATA45	spermatogenesis associated 45	O	spermatogenesis-associated protein 45|UPF0732 protein C1orf227	20201124	-
9606	149647	FAM71A	-	GARI-L4	HGNC:HGNC:26541|Ensembl:ENSG00000162771	1	1q32.3	family with sequence similarity 71 member A	protein-coding	FAM71A	family with sequence similarity 71 member A	O	protein FAM71A|Golgi-associated Rab2B interactor-like 4|testis secretory sperm-binding protein Li 209a	20201124	-
9606	149684	LOC149684	-	-	Ensembl:ENSG00000285347	20	20q11.23	uncharacterized LOC149684	ncRNA	-	-	-	-	20201124	-
9606	149685	ADIG	-	SMAF1	MIM:611396|HGNC:HGNC:28606|Ensembl:ENSG00000182035	20	20q11.23	adipogenin	protein-coding	ADIG	adipogenin	O	adipogenin|adipogenesis associated|small adipocyte factor 1 (SMAF1)	20201213	-
9606	149699	GTSF1L	-	C20orf65|FAM112A|dJ1028D15.4	HGNC:HGNC:16198|Ensembl:ENSG00000124196	20	20q13.12	gametocyte specific factor 1 like	protein-coding	GTSF1L	gametocyte specific factor 1 like	O	gametocyte-specific factor 1-like|family with sequence similarity 112, member A	20201124	-
9606	149708	WFDC5	-	PRG5|WAP1|dJ211D12.5	MIM:605161|HGNC:HGNC:20477|Ensembl:ENSG00000175121	20	20q13.12	WAP four-disulfide core domain 5	protein-coding	WFDC5	WAP four-disulfide core domain 5	O	WAP four-disulfide core domain protein 5|p53-responsive gene 5 protein|protease inhibitor WAP1|putative protease inhibitor WAP1	20201124	-
9606	149773	APCDD1L-DT	-	APCDD1L-AS1	HGNC:HGNC:27152|Ensembl:ENSG00000231290	20	20q13.32	APCDD1L divergent transcript	ncRNA	APCDD1L-DT	APCDD1L divergent transcript	O	APCDD1L antisense RNA 1 (head to head)|APCDD1L antisense RNA 1 (non-protein coding)	20201124	-
9606	149775	GNAS-AS1	-	GNAS-AS|GNAS1AS|GNASAS|NCRNA00075|NESP-AS|NESPAS|SANG	MIM:610540|HGNC:HGNC:24872|Ensembl:ENSG00000235590	20	20q13.32	GNAS antisense RNA 1	ncRNA	GNAS-AS1	GNAS antisense RNA 1	O	GNAS antisense RNA 1 (non-protein coding)|GNAS1 antisense	20210123	-
9606	149830	PRNT	-	M8	HGNC:HGNC:18046|Ensembl:ENSG00000180259	20	20p13	prion locus lncRNA, testis expressed	ncRNA	PRNT	prion locus lncRNA, testis expressed	O	prion protein (testis specific)	20201124	-
9606	149837	LINC00654	-	-	HGNC:HGNC:27154|Ensembl:ENSG00000205181	20	20p12.3	long intergenic non-protein coding RNA 654	ncRNA	LINC00654	long intergenic non-protein coding RNA 654	O	-	20201124	-
9606	149840	SHLD1	-	C20orf196|RINN3	MIM:618028|HGNC:HGNC:26318|Ensembl:ENSG00000171984	20	20p12.3	shieldin complex subunit 1	protein-coding	SHLD1	shieldin complex subunit 1	O	shieldin complex subunit 1|RINN1-REV7-interacting novel NHEJ regulator 3|shield complex subunit 1|uncharacterized protein C20orf196	20201124	-
9606	149844	LOC149844	-	-	Ensembl:ENSG00000234241	20	20p12.3	synaptotagmin binding cytoplasmic RNA interacting protein pseudogene	pseudo	-	-	-	-	20201124	-
9606	149934	NCOR1P1	-	C20orf191|bB329D4.2	HGNC:HGNC:16724|Ensembl:ENSG00000240108	20	20p11.1	NCOR1 pseudogene 1	pseudo	NCOR1P1	NCOR1 pseudogene 1	O	nuclear receptor co-repressor 1 pseudogene|nuclear receptor corepressor 1 pseudogene 1	20201124	-
9606	149935	LOC149935	-	-	Ensembl:ENSG00000224628	20	20q11.21	CDK5 regulatory subunit associated protein 3 pseudogene	pseudo	-	-	-	-	20201124	-
9606	149950	NOL4L-DT	-	-	HGNC:HGNC:44310|Ensembl:ENSG00000204393	20	20q11.21	NOL4L divergent transcript	ncRNA	NOL4L-DT	NOL4L divergent transcript	O	-	20201124	-
9606	149951	COMMD7	-	C20orf92|dJ1085F17.3	MIM:616703|HGNC:HGNC:16223|Ensembl:ENSG00000149600|Ensembl:ENSG00000285382	20	20q11.21	COMM domain containing 7	protein-coding	COMMD7	COMM domain containing 7	O	COMM domain-containing protein 7	20201124	-
9606	149954	BPIFB4	-	C20orf186|LPLUNC4|RY2G5|dJ726C3.5	MIM:615718|HGNC:HGNC:16179|Ensembl:ENSG00000186191	20	20q11.21	BPI fold containing family B member 4	protein-coding	BPIFB4	BPI fold containing family B member 4	O	BPI fold-containing family B member 4|ligand-binding protein RY2G5|likely ortholog of rat probable ligand-binding protein RY2G5|long palate, lung and nasal epithelium carcinoma associated 4|long palate, lung and nasal epithelium carcinoma-associated protein 4	20201124	-
9606	149986	LSM14B	-	C20orf40|FAM61B|FT005|LSM13|RAP55B|bA11M20.3	HGNC:HGNC:15887|Ensembl:ENSG00000149657	20	20q13.33	LSM family member 14B	protein-coding	LSM14B	LSM family member 14B	O	protein LSM14 homolog B|LSM14 homolog B|LSM14B, SCD6 homolog B|RNA-associated protein 55B|family with sequence similarity 61, member B|hRAP55B	20201124	-
9606	149992	ANKRD30BP2	-	C21orf99|CT85|CTSP-1|CTSP1	HGNC:HGNC:16620	21	21q11.2	ankyrin repeat domain 30B pseudogene 2	pseudo	ANKRD30BP2	ankyrin repeat domain 30B pseudogene 2	O	ankyrin repeat domain 30A pseudogene|cancer-testis SP-1|cancer/testis antigen 85	20201124	-
9606	149998	LIPI	-	CT17|LPDL|PLA1C|PRED5|mPA-PLA1 beta	MIM:609252|HGNC:HGNC:18821|Ensembl:ENSG00000188992	21	21q11.2	lipase I	protein-coding	LIPI	lipase I	O	lipase member I|LPD lipase|cancer/testis antigen 17|lipase, member I|membrane-associated phosphatidic acid-selective phospholipase A1-beta	20201124	-
9606	150000	ABCC13	-	ABCC13P|C21orf73|PRED6	MIM:608835|HGNC:HGNC:16022|Ensembl:ENSG00000243064	21	21q11.2	ATP binding cassette subfamily C member 13 (pseudogene)	pseudo	ABCC13	ATP binding cassette subfamily C member 13 (pseudogene)	O	ATP-binding cassette protein C13|ATP-binding cassette transporter C13|ATP-binding cassette, sub-family C (CFTR/MRP), member 13, pseudogene	20201124	-
9606	150051	LOC150051	-	-	Ensembl:ENSG00000237594	21	21q22.11	uncharacterized LOC150051	ncRNA	-	-	-	-	20201208	-
9606	150082	LCA5L	-	C21orf13	HGNC:HGNC:1255|Ensembl:ENSG00000157578	21	21q22.2	lebercilin LCA5 like	protein-coding	LCA5L	lebercilin LCA5 like	O	lebercilin-like protein|LCA5L, lebercilin like|leber congenital amaurosis 5-like protein	20201124	-
9606	150084	IGSF5	-	GSF5|JAM4	MIM:610638|HGNC:HGNC:5952|Ensembl:ENSG00000183067	21	21q22.2	immunoglobulin superfamily member 5	protein-coding	IGSF5	immunoglobulin superfamily member 5	O	immunoglobulin superfamily member 5|immunoglobulin superfamily 5 like|junctional adhesion molecule 4	20201124	-
9606	150094	SIK1	-	DEE30|MSK|SIK|SIK-1|SIK1B|SNF1LK	MIM:605705|HGNC:HGNC:11142|Ensembl:ENSG00000142178	21	21q22.3	salt inducible kinase 1	protein-coding	SIK1	salt inducible kinase 1	O	serine/threonine-protein kinase SIK1|Probable serine/threonine-protein kinase SIK1B|SNF1-like kinase|Salt-inducible kinase 1B|myocardial SNF1-like kinase|salt-inducible protein kinase 1|serine/threonine-protein kinase SNF1-like kinase 1|serine/threonine-protein kinase SNF1LK	20201124	-
9606	150135	LINC00479	-	C21orf129|PRED76	HGNC:HGNC:19727|Ensembl:ENSG00000236384	21	21q22.3	long intergenic non-protein coding RNA 479	ncRNA	LINC00479	long intergenic non-protein coding RNA 479	O	-	20201124	-
9606	150142	ZNF295-AS1	-	C21orf121|NCRNA00318|PRED87	HGNC:HGNC:23130|Ensembl:ENSG00000237232	21	21q22.3	ZNF295 antisense RNA 1	ncRNA	ZNF295-AS1	ZNF295 antisense RNA 1	O	ZNF295 antisense RNA 1 (non-protein coding)	20201124	-
9606	150147	UMODL1-AS1	-	C21orf128	HGNC:HGNC:23821|Ensembl:ENSG00000184385	21	21q22.3	UMODL1 antisense RNA 1	ncRNA	UMODL1-AS1	UMODL1 antisense RNA 1	O	-	20201124	-
9606	150159	SLC9B1	-	NHA1|NHEDC1	MIM:611527|HGNC:HGNC:24244|Ensembl:ENSG00000164037	4	4q24	solute carrier family 9 member B1	protein-coding	SLC9B1	solute carrier family 9 member B1	O	sodium/hydrogen exchanger 9B1|NHE domain-containing protein 1|Na(+)/H(+) exchanger-like domain-containing protein 1|sodium/hydrogen exchanger-like domain-containing protein 1|solute carrier family 9, subfamily B (NHA1, cation proton antiporter 1), member 1|solute carrier family 9, subfamily B (cation proton antiporter 2), member 1|testicular tissue protein Li 127	20210114	-
9606	150160	CCT8L2	-	CESK1	HGNC:HGNC:15553|Ensembl:ENSG00000198445	22	22q11.1	chaperonin containing TCP1 subunit 8 like 2	protein-coding	CCT8L2	chaperonin containing TCP1 subunit 8 like 2	O	T-complex protein 1 subunit theta-like 2|chaperonin containing TCP1, subunit 8 (theta)-like 2|putative T-complex protein 1 subunit theta-like 2	20201124	-
9606	150165	XKR3	-	XRG3|XTES	MIM:611674|HGNC:HGNC:28778|Ensembl:ENSG00000172967	22	22q11.1	XK related 3	protein-coding	XKR3	XK related 3	O	XK-related protein 3|X Kell blood group precursor-related family, member 3|X-linked Kx blood group related 3|XK, Kell blood group complex subunit-related family, member 3|expressed in testis|x Kell blood group-related 3	20201125	-
9606	150185	LINC00895	-	-	HGNC:HGNC:48580	22	22q11.21	long intergenic non-protein coding RNA 895	ncRNA	LINC00895	long intergenic non-protein coding RNA 895	O	-	20201124	-
9606	150197	LINC00896	-	-	HGNC:HGNC:26519|Ensembl:ENSG00000236499	22	22q11.21	long intergenic non-protein coding RNA 896	ncRNA	LINC00896	long intergenic non-protein coding RNA 896	O	-	20201124	-
9606	150209	AIFM3	-	AIFL	MIM:617298|HGNC:HGNC:26398|Ensembl:ENSG00000183773	22	22q11.21	apoptosis inducing factor mitochondria associated 3	protein-coding	AIFM3	apoptosis inducing factor mitochondria associated 3	O	apoptosis-inducing factor 3|apoptosis-inducing factor like|apoptosis-inducing factor, mitochondrion-associated, 3	20210114	-
9606	150221	RIMBP3C	-	RIM-BP3.3|RIMBP3.3	MIM:612701|HGNC:HGNC:33892|Ensembl:ENSG00000183246	22	22q11.21	RIMS binding protein 3C	protein-coding	RIMBP3C	RIMS binding protein 3C	O	RIMS-binding protein 3C|RIM-BP3.C|RIMS binding protein 3.3	20201124	-
9606	150223	YDJC	-	-	HGNC:HGNC:27158|Ensembl:ENSG00000161179	22	22q11.21	YdjC chitooligosaccharide deacetylase homolog	protein-coding	YDJC	YdjC chitooligosaccharide deacetylase homolog	O	carbohydrate deacetylase|UPF0249 protein ydjC homolog|YdjC homolog	20201124	-
9606	150244	ZDHHC8P1	-	ZDHHC8P	HGNC:HGNC:26461	22	22q11.23	ZDHHC8 pseudogene 1	pseudo	ZDHHC8P1	ZDHHC8 pseudogene 1	O	zinc finger DHHC-type containing 8 pseudogene 1|zinc finger, DHHC-type containing 8 pseudogene	20201124	-
9606	150248	C22orf15	-	N27C7-3	HGNC:HGNC:15558|Ensembl:ENSG00000169314	22	22q11.23	chromosome 22 open reading frame 15	protein-coding	C22orf15	chromosome 22 open reading frame 15	O	uncharacterized protein C22orf15|protein N27C7-3	20201217	-
9606	150274	HSCB	-	DNAJC20|HSC20|JAC1	MIM:608142|HGNC:HGNC:28913|Ensembl:ENSG00000100209	22	22q12.1	HscB mitochondrial iron-sulfur cluster cochaperone	protein-coding	HSCB	HscB mitochondrial iron-sulfur cluster cochaperone	O	iron-sulfur cluster co-chaperone protein HscB|DnaJ (Hsp40) homolog, subfamily C, member 20|HscB iron-sulfur cluster co-chaperone homolog|HscB mitochondrial iron-sulfur cluster co-chaperone|J-type co-chaperone HSC20|epididymis secretory sperm binding protein|iron-sulfur cluster co-chaperone protein HscB, mitochondrial	20201124	-
9606	150275	CCDC117	-	dJ366L4.1	HGNC:HGNC:26599|Ensembl:ENSG00000159873	22	22q12.1	coiled-coil domain containing 117	protein-coding	CCDC117	coiled-coil domain containing 117	O	coiled-coil domain-containing protein 117	20201124	-
9606	150280	HORMAD2	-	CT46.2	MIM:618842|HGNC:HGNC:28383|Ensembl:ENSG00000176635	22	22q12.2	HORMA domain containing 2	protein-coding	HORMAD2	HORMA domain containing 2	O	HORMA domain-containing protein 2	20201213	-
9606	150290	DUSP18	-	DSP18|DUSP20|LMWDSP20	MIM:611446|HGNC:HGNC:18484|Ensembl:ENSG00000167065	22	22q12.2	dual specificity phosphatase 18	protein-coding	DUSP18	dual specificity phosphatase 18	O	dual specificity protein phosphatase 18|low molecular weight dual specificity phosphatase 20	20201124	-
9606	150291	MORC2-AS1	-	C22orf27|NCRNA00325	HGNC:HGNC:26662|Ensembl:ENSG00000235989	22	22q12.2	MORC2 antisense RNA 1	ncRNA	MORC2-AS1	MORC2 antisense RNA 1	O	MORC2 antisense RNA 1 (non-protein coding)	20201124	-
9606	150297	C22orf42	-	dJ90G24.6	HGNC:HGNC:27160|Ensembl:ENSG00000205856	22	22q12.3	chromosome 22 open reading frame 42	protein-coding	C22orf42	chromosome 22 open reading frame 42	O	uncharacterized protein C22orf42	20201124	-
9606	150350	ENTHD1	-	CACNA1I|dJ370M22.3	HGNC:HGNC:26352|Ensembl:ENSG00000176177	22	22q13.1	ENTH domain containing 1	protein-coding	ENTHD1	ENTH domain containing 1	O	ENTH domain-containing protein 1|dJ370M22.3 (EPSIN 2B)|epsin-2B	20201124	-
9606	150353	DNAJB7	-	DJ5|HSC3	MIM:611336|HGNC:HGNC:24986|Ensembl:ENSG00000172404	22	22q13.2	DnaJ heat shock protein family (Hsp40) member B7	protein-coding	DNAJB7	DnaJ heat shock protein family (Hsp40) member B7	O	dnaJ homolog subfamily B member 7|DnaJ (Hsp40) homolog, subfamily B, member 7|novel DnaJ domain protein	20210103	-
9606	150356	CHADL	-	SLRR4B	MIM:616236|HGNC:HGNC:25165|Ensembl:ENSG00000100399	22	22q13.2	chondroadherin like	protein-coding	CHADL	chondroadherin like	O	chondroadherin-like protein	20201124	-
9606	150365	MEI1	-	HYDM3|SPATA38	MIM:608797|HGNC:HGNC:28613|Ensembl:ENSG00000167077	22	22q13.2	meiotic double-stranded break formation protein 1	protein-coding	MEI1	meiotic double-stranded break formation protein 1	O	meiosis inhibitor protein 1|meiosis defective 1|meiosis defective protein 1|meiosis inhibitor 1|spermatogenesis associated 38	20210123	-
9606	150368	PHETA2	-	FAM109B|IPIP27B|Ses2	MIM:614240|HGNC:HGNC:27161|Ensembl:ENSG00000177096	22	22q13.2	PH domain containing endocytic trafficking adaptor 2	protein-coding	PHETA2	PH domain containing endocytic trafficking adaptor 2	O	sesquipedalian-2|27 kDa inositol polyphosphate phosphatase interacting protein B|family with sequence similarity 109 member B|inositol polyphosphate phosphatase-interacting protein B	20201124	-
9606	150372	NFAM1	-	CNAIP	MIM:608740|HGNC:HGNC:29872|Ensembl:ENSG00000235568	22	22q13.2	NFAT activating protein with ITAM motif 1	protein-coding	NFAM1	NFAT activating protein with ITAM motif 1	O	NFAT activation molecule 1|calcineurin/NFAT-activating ITAM-containing protein	20201124	-
9606	150379	PNPLA5	-	GS2L|dJ388M5|dJ388M5.4	MIM:611589|HGNC:HGNC:24888|Ensembl:ENSG00000100341	22	22q13.31	patatin like phospholipase domain containing 5	protein-coding	PNPLA5	patatin like phospholipase domain containing 5	O	patatin-like phospholipase domain-containing protein 5|GS2-like protein	20201217	-
9606	150381	PRR34-AS1	-	-	HGNC:HGNC:50499	22	22q13.31	PRR34 antisense RNA 1	ncRNA	PRR34-AS1	PRR34 antisense RNA 1	O	-	20201220	-
9606	150383	CDPF1	-	C22orf40	HGNC:HGNC:33710|Ensembl:ENSG00000205643	22	22q13.31	cysteine rich DPF motif domain containing 1	protein-coding	CDPF1	cysteine rich DPF motif domain containing 1	O	cysteine-rich DPF motif domain-containing protein 1|UPF0595 protein C22orf40	20201124	-
9606	150384	GTSE1-DT	-	CN5H6.4|GTSE1-AS1|LL22NC03-5H6.6	HGNC:HGNC:27163|Ensembl:ENSG00000277232	22	22q13.31	GTSE1 divergent transcript	ncRNA	GTSE1-DT	GTSE1 divergent transcript	O	GTSE1 antisense RNA 1 (head to head)	20201124	-
9606	150417	LOC150417	-	-	-	22	22q13.33	small nuclear ribonucleoprotein polypeptide A' pseudogene	pseudo	-	-	-	u2 small nuclear ribonucleoprotein A' pseudogene	20201124	-
9606	150465	TTL	-	-	MIM:608291|HGNC:HGNC:21586|Ensembl:ENSG00000114999	2	2q14.1	tubulin tyrosine ligase	protein-coding	TTL	tubulin tyrosine ligase	O	tubulin--tyrosine ligase|2410003M22Rik	20201213	-
9606	150468	CKAP2L	-	-	MIM:616174|HGNC:HGNC:26877|Ensembl:ENSG00000169607	2	2q14.1	cytoskeleton associated protein 2 like	protein-coding	CKAP2L	cytoskeleton associated protein 2 like	O	cytoskeleton-associated protein 2-like|radial fiber and mitotic spindle protein|radmis	20201124	-
9606	150472	CBWD2	-	-	MIM:611079|HGNC:HGNC:17907|Ensembl:ENSG00000136682	2	2q14.1	COBW domain containing 2	protein-coding	CBWD2	COBW domain containing 2	O	COBW domain-containing protein 2|cobalamin synthase W domain-containing protein 2|cobalamin synthetase W domain-containing protein 2	20201124	-
9606	150478	SNRPA1P1	-	bA395L14.12	HGNC:HGNC:54744	2	2q14.1	SNRPA1 pseudogene 1	pseudo	SNRPA1P1	SNRPA1 pseudogene 1	O	small nuclear ribonucleoprotein polypeptide A' pseudogene|u2 small nuclear ribonucleoprotein polypeptide A' pseudogene	20201124	-
9606	150483	TEKT4	-	-	HGNC:HGNC:31012|Ensembl:ENSG00000163060	2	2q11.1	tektin 4	protein-coding	TEKT4	tektin 4	O	tektin-4|epididymis secretory sperm binding protein	20201124	-
9606	150527	PRSS40A	-	TISP43	HGNC:HGNC:37319|Ensembl:ENSG00000183292	2	2q21.1	serine protease 40A (pseudogene)	pseudo	PRSS40A	serine protease 40A (pseudogene)	O	-	20201124	-
9606	150538	SATB2-AS1	-	-	HGNC:HGNC:26490|Ensembl:ENSG00000225953	2	2q33.1	SATB2 antisense RNA 1	ncRNA	SATB2-AS1	SATB2 antisense RNA 1	O	SATB2 antisense RNA 1 (non-protein coding)	20201124	-
9606	150554	YWHAZP2	-	-	HGNC:HGNC:31078	2	2q14.3	tyrosine 3-monooxygenase/tryptophan 5-monooxygenase activation protein zeta pseudogene 2	pseudo	YWHAZP2	tyrosine 3-monooxygenase/tryptophan 5-monooxygenase activation protein zeta pseudogene 2	O	tyrosine 3-monooxygenase/tryptophan 5-monooxygenase activation protein, zeta polypeptide pseudogene	20201124	-
9606	150568	LINC01102	-	-	HGNC:HGNC:27165|Ensembl:ENSG00000235597	2	2q12.1	long intergenic non-protein coding RNA 1102	ncRNA	LINC01102	long intergenic non-protein coding RNA 1102	O	-	20201124	-
9606	150572	SMYD1	-	BOP|KMT3D|ZMYND18|ZMYND22	MIM:606846|HGNC:HGNC:20986|Ensembl:ENSG00000115593	2	2p11.2	SET and MYND domain containing 1	protein-coding	SMYD1	SET and MYND domain containing 1	O	histone-lysine N-methyltransferase SMYD1|CD8 beta opposite|SET and MYND domain-containing protein 1|zinc finger, MYND domain containing 18	20201124	-
9606	150577	LINC01104	-	-	HGNC:HGNC:49226|Ensembl:ENSG00000232084	2	2q11.2	long intergenic non-protein coding RNA 1104	ncRNA	LINC01104	long intergenic non-protein coding RNA 1104	O	-	20201124	-
9606	150590	C2orf15	-	-	HGNC:HGNC:28436|Ensembl:ENSG00000273045	2	2q11.2	chromosome 2 open reading frame 15	protein-coding	C2orf15	chromosome 2 open reading frame 15	O	uncharacterized protein C2orf15	20201208	-
9606	150596	LINC01931	-	-	HGNC:HGNC:52743|Ensembl:ENSG00000162947	2	2q23.3	long intergenic non-protein coding RNA 1931	ncRNA	LINC01931	long intergenic non-protein coding RNA 1931	O	-	20201124	-
9606	150622	SILC1	-	LINC01105	HGNC:HGNC:26403	2	2p25.2	sciatic injury induced lincRNA upregulator of SOX11	ncRNA	SILC1	sciatic injury induced lincRNA upregulator of SOX11	O	long intergenic non-protein coding RNA 1105	20201124	-
9606	150677	OTOS	-	OTOSP	MIM:607877|HGNC:HGNC:22644|Ensembl:ENSG00000178602	2	2q37.3	otospiralin	protein-coding	OTOS	otospiralin	O	otospiralin	20201124	-
9606	150678	COPS9	-	CSNAP|MYEOV2	HGNC:HGNC:21314|Ensembl:ENSG00000172428	2	2q37.3	COP9 signalosome subunit 9	protein-coding	COPS9	COP9 signalosome subunit 9	O	COP9 signalosome complex subunit 9|CSN acidic protein|helicase/primase complex protein|myeloma overexpressed 2|myeloma-overexpressed gene 2 protein	20201124	-
9606	150681	OR6B3	-	OR6B3P|OR6B3Q	HGNC:HGNC:15042|Ensembl:ENSG00000178586	2	2q37.3	olfactory receptor family 6 subfamily B member 3	protein-coding	OR6B3	olfactory receptor family 6 subfamily B member 3	O	olfactory receptor 6B3|olfactory receptor OR2-2|olfactory receptor, family 6, subfamily B, member 3 pseudogene	20201213	-
9606	150684	COMMD1	-	C2orf5|MURR1	MIM:607238|HGNC:HGNC:23024|Ensembl:ENSG00000173163	2	2p15	copper metabolism domain containing 1	protein-coding	COMMD1	copper metabolism domain containing 1	O	COMM domain-containing protein 1|copper metabolism (Murr1) domain containing 1|copper metabolism gene MURR1|protein Murr1	20210110	-
9606	150696	PROM2	-	PROML2	MIM:617160|HGNC:HGNC:20685|Ensembl:ENSG00000155066	2	2q11.1	prominin 2	protein-coding	PROM2	prominin 2	O	prominin-2|prominin-like protein 2|prominin-related protein	20201124	-
9606	150709	ANKAR	-	-	MIM:609803|HGNC:HGNC:26350|Ensembl:ENSG00000151687	2	2q32.2	ankyrin and armadillo repeat containing	protein-coding	ANKAR	ankyrin and armadillo repeat containing	O	ankyrin and armadillo repeat-containing protein	20201124	-
9606	150726	FBXO41	-	FBX41	MIM:609108|HGNC:HGNC:29409|Ensembl:ENSG00000163013	2	2p13.2	F-box protein 41	protein-coding	FBXO41	F-box protein 41	O	F-box only protein 41	20201124	-
9606	150737	TTC30B	-	IFT70|IFT70B|fleer	HGNC:HGNC:26425|Ensembl:ENSG00000196659	2	2q31.2	tetratricopeptide repeat domain 30B	protein-coding	TTC30B	tetratricopeptide repeat domain 30B	O	tetratricopeptide repeat protein 30B|TPR repeat protein 30B	20201124	-
9606	150759	LINC00342	-	NCRNA00342	HGNC:HGNC:42470	2	2q11.1	long intergenic non-protein coding RNA 342	ncRNA	LINC00342	long intergenic non-protein coding RNA 342	O	-	20201124	-
9606	150763	GPAT2	-	CT123	MIM:616431|HGNC:HGNC:27168|Ensembl:ENSG00000186281	2	2q11.2	glycerol-3-phosphate acyltransferase 2, mitochondrial	protein-coding	GPAT2	glycerol-3-phosphate acyltransferase 2, mitochondrial	O	glycerol-3-phosphate acyltransferase 2, mitochondrial|1-acylglycerol-3-phosphate O-acyltransferase GPAT2|cancer/testis antigen 123	20210109	-
9606	150771	ITPRIPL1	-	KIAA1754L	HGNC:HGNC:29371|Ensembl:ENSG00000198885	2	2q11.2	ITPRIP like 1	protein-coding	ITPRIPL1	ITPRIP like 1	O	inositol 1,4,5-trisphosphate receptor-interacting protein-like 1|inositol 1,4,5-triphosphate receptor-interacting protein-like 1|inositol 1,4,5-trisphosphate receptor interacting protein-like 1	20201124	-
9606	150776	SMPD4BP	-	-	HGNC:HGNC:24761|Ensembl:ENSG00000152117	2	2q21.1	sphingomyelin phosphodiesterase 4B, pseudogene	pseudo	SMPD4BP	sphingomyelin phosphodiesterase 4B, pseudogene	O	neutral sphingomyelinase-3 pseudogene|sphingomyelin phosphodiesterase 4, neutral membrane (neutral sphingomyelinase-3) pseudogene	20201124	-
9606	150786	RAB6D	-	RAB6CL|WTH3DI	HGNC:HGNC:30272|Ensembl:ENSG00000233087	2	2q21.1	RAB6D, member RAS oncogene family	protein-coding	RAB6D	RAB6D, member RAS oncogene family	O	ras-related protein Rab-6D|RAB6C-like|rab6-like protein WTH3DI	20201124	-
9606	150864	FAM117B	-	ALS2CR13	HGNC:HGNC:14440|Ensembl:ENSG00000138439	2	2q33.2	family with sequence similarity 117 member B	protein-coding	FAM117B	family with sequence similarity 117 member B	O	protein FAM117B|amyotrophic lateral sclerosis 2 (juvenile) chromosome region, candidate 13|amyotrophic lateral sclerosis 2 chromosomal region candidate gene 13 protein	20201124	-
9606	150921	TCF23	-	OUT|TCF-23|bHLHa24	MIM:609635|HGNC:HGNC:18602|Ensembl:ENSG00000163792	2	2p23.3	transcription factor 23	protein-coding	TCF23	transcription factor 23	O	transcription factor 23|class A basic helix-loop-helix protein 24|class II basic helix-loop-helix protein TCF23	20201213	-
9606	150928	PTMAP5	-	-	HGNC:HGNC:9628|Ensembl:ENSG00000214182	13	13q31.1	prothymosin alpha pseudogene 5	pseudo	PTMAP5	prothymosin alpha pseudogene 5	O	gene sequence 150	20201124	-
9606	150935	LOC150935	-	-	-	2	2q37.3	uncharacterized LOC150935	ncRNA	-	-	-	-	20201124	-
9606	150946	GAREM2	-	FAM59B|GAREML	MIM:617999|HGNC:HGNC:27172|Ensembl:ENSG00000157833	2	2p23.3	GRB2 associated regulator of MAPK1 subtype 2	protein-coding	GAREM2	GRB2 associated regulator of MAPK1 subtype 2	O	GRB2-associated and regulator of MAPK protein 2|GRB2 associated regulator of MAPK1 2|GRB2 associated, regulator of MAPK1-like|GRB2-associated and regulator of MAPK protein-like|GRB2-associated and regulator of MAPK1-like|family with sequence similarity 59, member B|protein FAM59B	20201124	-
9606	150947	PPIL1P1	-	-	HGNC:HGNC:20865	2	2p23.3	peptidylprolyl isomerase like 1 pseudogene 1	pseudo	PPIL1P1	peptidylprolyl isomerase like 1 pseudogene 1	O	peptidylprolyl isomerase (cyclophilin)-like 1 pseudogene 1	20201124	-
9606	150962	PUS10	-	CCDC139|DOBI|Hup10	MIM:612787|HGNC:HGNC:26505|Ensembl:ENSG00000162927	2	2p16.1-p15	pseudouridine synthase 10	protein-coding	PUS10	pseudouridine synthase 10	O	tRNA pseudouridine synthase Pus10|coiled-coil domain containing 139|coiled-coil domain-containing protein 139|pseudouridylate synthase 10|psi55 synthase|putative tRNA pseudouridine synthase Pus10|tRNA pseudouridine 55 synthase|tRNA pseudouridylate synthase|tRNA-uridine isomerase	20201124	-
9606	150967	LINC01963	-	PKI55	HGNC:HGNC:25283|Ensembl:ENSG00000260804	2	2q35	long intergenic non-protein coding RNA 1963	ncRNA	LINC01963	long intergenic non-protein coding RNA 1963	O	-	20201124	-
9606	150992	LINC00309	-	NCRNA00309	HGNC:HGNC:25279|Ensembl:ENSG00000230923	2	2p14	long intergenic non-protein coding RNA 309	ncRNA	LINC00309	long intergenic non-protein coding RNA 309	O	-	20201124	-
9606	151009	LINC01106	-	-	HGNC:HGNC:26769	2	2q13	long intergenic non-protein coding RNA 1106	ncRNA	LINC01106	long intergenic non-protein coding RNA 1106	O	-	20201124	-
9606	151011	SEPTIN10	-	SEPT10	MIM:611737|HGNC:HGNC:14349|Ensembl:ENSG00000186522	2	2q13	septin 10	protein-coding	SEPTIN10	septin 10	O	septin-10	20210103	-
9606	151050	KANSL1L	-	C2orf67|MSL1v2	MIM:613833|HGNC:HGNC:26310|Ensembl:ENSG00000144445	2	2q34	KAT8 regulatory NSL complex subunit 1 like	protein-coding	KANSL1L	KAT8 regulatory NSL complex subunit 1 like	O	KAT8 regulatory NSL complex subunit 1-like protein|KIAA1267-like|male-specific lethal 1 homolog	20201213	-
9606	151056	PLB1	-	PLB|PLB/LIP	MIM:610179|HGNC:HGNC:30041|Ensembl:ENSG00000163803	2	2p23.2	phospholipase B1	protein-coding	PLB1	phospholipase B1	O	phospholipase B1, membrane-associated|lysophospholipase|phospholipase A2|phospholipase B/lipase|triacylglycerol lipase	20201124	-
9606	151112	ZSWIM2	-	MEX|ZZZ2	HGNC:HGNC:30990|Ensembl:ENSG00000163012	2	2q32.1	zinc finger SWIM-type containing 2	protein-coding	ZSWIM2	zinc finger SWIM-type containing 2	O	E3 ubiquitin-protein ligase ZSWIM2|MEKK1-related protein X|RING-type E3 ubiquitin transferase ZSWIM2|ZZ-type zinc finger-containing protein 2|zinc finger SWIM domain-containing protein 2|zinc finger, SWIM domain containing 2	20201124	-
9606	151121	LINC01854	-	-	HGNC:HGNC:52670|Ensembl:ENSG00000204460	2	2q21.1	long intergenic non-protein coding RNA 1854	ncRNA	LINC01854	long intergenic non-protein coding RNA 1854	O	-	20201124	-
9606	151126	ZNF385B	-	ZNF533	MIM:612344|HGNC:HGNC:26332|Ensembl:ENSG00000144331	2	2q31.2-q31.3	zinc finger protein 385B	protein-coding	ZNF385B	zinc finger protein 385B	O	zinc finger protein 385B|zinc finger protein 533	20201124	-
9606	151171	LINC01107	-	-	HGNC:HGNC:49229|Ensembl:ENSG00000225493	2	2q37.3	long intergenic non-protein coding RNA 1107	ncRNA	LINC01107	long intergenic non-protein coding RNA 1107	O	-	20201124	-
9606	151174	LINC02610	-	-	HGNC:HGNC:27177|Ensembl:ENSG00000186235	2	2q37.3	long intergenic non-protein coding RNA 2610	ncRNA	LINC02610	long intergenic non-protein coding RNA 2610	O	-	20201124	-
9606	151176	ERFE	-	C1QTNF15|CTRP15|FAM132B	MIM:615099|HGNC:HGNC:26727|Ensembl:ENSG00000178752	2	2q37.3	erythroferrone	protein-coding	ERFE	erythroferrone	O	erythroferrone|complement C1q tumor necrosis factor-related protein 15|family with sequence similarity 132, member B|myonectin|protein FAM132B	20201220	-
9606	151188	ARL6IP6	-	AIP-6|AIP6|PFAAP1	MIM:616495|HGNC:HGNC:24048|Ensembl:ENSG00000177917	2	2q23.3	ADP ribosylation factor like GTPase 6 interacting protein 6	protein-coding	ARL6IP6	ADP ribosylation factor like GTPase 6 interacting protein 6	O	ADP-ribosylation factor-like protein 6-interacting protein 6|ADP-ribosylation factor GTPase 6 interacting protein 6|ADP-ribosylation factor-like 6 interacting protein 6|ADP-ribosylation-like factor 6 interacting protein 6|ARL-6-interacting protein 6|phosphonoformate immuno-associated protein 1|regulated by phosphonoformate	20201124	-
9606	151194	METTL21A	-	FAM119A|HCA557b|HSPA-KMT	MIM:615257|HGNC:HGNC:30476|Ensembl:ENSG00000144401	2	2q33.3	methyltransferase like 21A	protein-coding	METTL21A	methyltransferase like 21A	O	protein N-lysine methyltransferase METTL21A|HSPA lysine methyltransferase|family with sequence similarity 119, member A|heat shock protein 70kDa lysine (K) methyltransferase|hepatocellular carcinoma-associated antigen 557b|methyltransferase-like protein 21A	20201128	-
9606	151195	CCNYL1	-	-	HGNC:HGNC:26868|Ensembl:ENSG00000163249	2	2q33.3	cyclin Y like 1	protein-coding	CCNYL1	cyclin Y like 1	O	cyclin-Y-like protein 1	20201206	-
9606	151230	KLHL23	-	DITHP	HGNC:HGNC:27506|Ensembl:ENSG00000213160	2	2q31.1	kelch like family member 23	protein-coding	KLHL23	kelch like family member 23	O	kelch-like protein 23|kelch-like 23	20201124	-
9606	151234	SULT1C2P1	-	SULT1C1P	HGNC:HGNC:33545|Ensembl:ENSG00000237223	2	2q12.3	sulfotransferase family 1C member 2 pseudogene 1	pseudo	SULT1C2P1	sulfotransferase family 1C member 2 pseudogene 1	O	sulfotransferase family, cytosolic, 1C, member 2 pseudogene 1	20201124	-
9606	151242	PPP1R1C	-	IPP5	MIM:613240|HGNC:HGNC:14940|Ensembl:ENSG00000150722	2	2q31.3-q32.1	protein phosphatase 1 regulatory inhibitor subunit 1C	protein-coding	PPP1R1C	protein phosphatase 1 regulatory inhibitor subunit 1C	O	protein phosphatase 1 regulatory subunit 1C|PP1 inhibitor protein 5|inhibitor-5 of protein phosphatase 1|protein phosphatase 1 regulatory subunit 1A	20201124	-
9606	151246	SGO2	-	SGOL2|TRIPIN	MIM:612425|HGNC:HGNC:30812|Ensembl:ENSG00000163535	2	2q33.1	shugoshin 2	protein-coding	SGO2	shugoshin 2	O	shugoshin 2|shugoshin-like 2	20201213	-
9606	151254	C2CD6	-	ALS2CR11	HGNC:HGNC:14438|Ensembl:ENSG00000155754	2	2q33.1	C2 calcium dependent domain containing 6	protein-coding	C2CD6	C2 calcium dependent domain containing 6	O	C2 calcium-dependent domain-containing protein 6|amyotrophic lateral sclerosis 2 (juvenile) chromosome region, candidate 11|amyotrophic lateral sclerosis 2 chromosomal region candidate gene 11 protein|amyotrophic lateral sclerosis 2 chromosome region candidate 11|testicular tissue protein Li 16	20201124	-
9606	151258	SLC38A11	-	AVT2	MIM:616526|HGNC:HGNC:26836|Ensembl:ENSG00000169507	2	2q24.3	solute carrier family 38 member 11	protein-coding	SLC38A11	solute carrier family 38 member 11	O	putative sodium-coupled neutral amino acid transporter 11	20201124	-
9606	151276	TXNP5	-	-	HGNC:HGNC:49485	2	2q23.2	thioredoxin pseudogene 5	pseudo	TXNP5	thioredoxin pseudogene 5	O	-	20201124	-
9606	151278	CCDC140	-	-	HGNC:HGNC:26514|Ensembl:ENSG00000163081	2	2q36.1	CCDC140 long non-coding RNA	ncRNA	CCDC140	CCDC140 long non-coding RNA	O	CCDC140 lncRNA|coiled-coil domain containing 140|coiled-coil domain-containing protein 140	20201124	-
9606	151295	SLC23A3	-	E2BP3|SVCT3|Yspl1	HGNC:HGNC:20601|Ensembl:ENSG00000213901	2	2q35	solute carrier family 23 member 3	protein-coding	SLC23A3	solute carrier family 23 member 3	O	solute carrier family 23 member 3|E2-binding protein 3|HPC E2-binding protein 3|Na(+)/L-ascorbic acid transporter 3|sodium-dependent vitamin C transporter 3|solute carrier family 23 (nucleobase transporters), member 3	20201124	-
9606	151300	LINC00608	-	-	HGNC:HGNC:27179	2	2q35	long intergenic non-protein coding RNA 608	ncRNA	LINC00608	long intergenic non-protein coding RNA 608	O	-	20201124	-
9606	151306	GPBAR1	-	BG37|GPCR19|GPR131|M-BAR|TGR5	MIM:610147|HGNC:HGNC:19680|Ensembl:ENSG00000179921	2	2q35	G protein-coupled bile acid receptor 1	protein-coding	GPBAR1	G protein-coupled bile acid receptor 1	O	G-protein coupled bile acid receptor 1|G-protein coupled bile acid receptor BG37|G-protein coupled receptor GPCR19|membrane bile acid receptor|membrane-type receptor for bile acids	20210110	-
9606	151313	FAHD2B	-	-	HGNC:HGNC:25318|Ensembl:ENSG00000144199	2	2q11.2	fumarylacetoacetate hydrolase domain containing 2B	protein-coding	FAHD2B	fumarylacetoacetate hydrolase domain containing 2B	O	fumarylacetoacetate hydrolase domain-containing protein 2B	20201124	-
9606	151325	MYADML	-	-	HGNC:HGNC:31019|Ensembl:ENSG00000239649	2	2p22.3	myeloid associated differentiation marker like (pseudogene)	pseudo	MYADML	myeloid associated differentiation marker like (pseudogene)	O	myeloid-associated differentiation marker-like	20201124	-
9606	151354	LRATD1	-	FAM84A|NSE1|PP11517	MIM:611234|HGNC:HGNC:20743|Ensembl:ENSG00000162981	2	2p24.3	LRAT domain containing 1	protein-coding	LRATD1	LRAT domain containing 1	O	protein LRATD1|family with sequence similarity 84 member A|neurologic sensory protein 1|neurological/sensory 1|protein FAM84A	20201124	-
9606	151393	RMDN2	-	BLOCK18|FAM82A|FAM82A1|PRO34163|PYST9371|RMD-2|RMD2|RMD4	MIM:611872|HGNC:HGNC:26567|Ensembl:ENSG00000115841	2	2p22.2	regulator of microtubule dynamics 2	protein-coding	RMDN2	regulator of microtubule dynamics 2	O	regulator of microtubule dynamics protein 2|family with sequence similarity 82, member A|family with sequence similarity 82, member A1|microtubule-associated protein	20201124	-
9606	151449	GDF7	-	BMP12	MIM:604651|HGNC:HGNC:4222|Ensembl:ENSG00000143869	2	2p24.1	growth differentiation factor 7	protein-coding	GDF7	growth differentiation factor 7	O	growth/differentiation factor 7|GDF-7	20201124	-
9606	151457	DRG1P1	-	-	HGNC:HGNC:54701	2	2p24.1	DRG1 pseudogene 1	pseudo	DRG1P1	DRG1 pseudogene 1	O	-	20201124	-
9606	151473	SLC16A14	-	MCT14	HGNC:HGNC:26417|Ensembl:ENSG00000163053	2	2q36.3	solute carrier family 16 member 14	protein-coding	SLC16A14	solute carrier family 16 member 14	O	monocarboxylate transporter 14|MCT 14|monocarboxylic acid transporter 14|solute carrier family 16 (monocarboxylic acid transporters), member 14	20201124	-
9606	151475	LINC01907	-	-	HGNC:HGNC:52726|Ensembl:ENSG00000226125	2	2q37.1	long intergenic non-protein coding RNA 1907	ncRNA	LINC01907	long intergenic non-protein coding RNA 1907	O	-	20201124	-
9606	151477	LINC00471	-	C2orf52	HGNC:HGNC:28668|Ensembl:ENSG00000181798	2	2q37.1	long intergenic non-protein coding RNA 471	ncRNA	LINC00471	long intergenic non-protein coding RNA 471	O	-	20201124	-
9606	151484	GCSIR	-	Lnc-ITM2C-1	HGNC:HGNC:54400|Ensembl:ENSG00000232520	2	2q37.1	GPR55 cis regulatory suppressor of immune response RNA	ncRNA	GCSIR	GPR55 cis regulatory suppressor of immune response RNA	O	-	20201124	-
9606	151507	MSL3P1	-	MSL3L2	HGNC:HGNC:17837|Ensembl:ENSG00000224287	2	2q37.1	MSL complex subunit 3 pseudogene 1	pseudo	MSL3P1	MSL complex subunit 3 pseudogene 1	O	MSL3-like 2|male-specific lethal 3 homolog pseudogene 1|male-specific lethal 3-like 2|male-specific lethal-3 homolog 2|putative male-specific lethal-3 protein-like 2	20201124	-
9606	151516	ASPRV1	-	ADLI|MUNO|SASP|SASPase|Taps	MIM:611765|HGNC:HGNC:26321	2	2p13.3	aspartic peptidase retroviral like 1	protein-coding	ASPRV1	aspartic peptidase retroviral like 1	O	retroviral-like aspartic protease 1|TPA-inducible aspartic proteinase-like protein|skin aspartic protease|skin-specific retroviral-like aspartic protease	20201213	-
9606	151525	WDSUB1	-	UBOX6|WDSAM1	HGNC:HGNC:26697|Ensembl:ENSG00000196151	2	2q24.2	WD repeat, sterile alpha motif and U-box domain containing 1	protein-coding	WDSUB1	WD repeat, sterile alpha motif and U-box domain containing 1	O	WD repeat, SAM and U-box domain-containing protein 1	20201124	-
9606	151531	UPP2	-	UDRPASE2|UP2|UPASE2	MIM:617340|HGNC:HGNC:23061|Ensembl:ENSG00000007001	2	2q24.1	uridine phosphorylase 2	protein-coding	UPP2	uridine phosphorylase 2	O	uridine phosphorylase 2|UPase 2|liver-specific uridine phosphorylase|urdPase 2	20201124	-
9606	151534	LBX2-AS1	-	-	HGNC:HGNC:25136|Ensembl:ENSG00000257702	2	2p13.1	LBX2 antisense RNA 1	ncRNA	LBX2-AS1	LBX2 antisense RNA 1	O	LBX2 antisense RNA 1 (non-protein coding)	20210118	-
9606	151556	GPR155	-	DEP.7|DEPDC3|PGR22	HGNC:HGNC:22951|Ensembl:ENSG00000163328	2	2q31.1	G protein-coupled receptor 155	protein-coding	GPR155	G protein-coupled receptor 155	O	integral membrane protein GPR155|G-protein coupled receptor PGR22	20201124	-
9606	151579	BZW1P2	-	BZW1L1	HGNC:HGNC:33954	3	3q13.31	basic leucine zipper and W2 domains 1 pseudogene 2	pseudo	BZW1P2	basic leucine zipper and W2 domains 1 pseudogene 2	O	basic leucine zipper and W2 domains 1 like 1	20201124	-
9606	151613	TTC14	-	DRDL5813|PRO19630	HGNC:HGNC:24697|Ensembl:ENSG00000163728	3	3q26.33	tetratricopeptide repeat domain 14	protein-coding	TTC14	tetratricopeptide repeat domain 14	O	tetratricopeptide repeat protein 14|TPR repeat protein 14	20201124	-
9606	151636	DTX3L	-	BBAP|RNF143	MIM:613143|HGNC:HGNC:30323|Ensembl:ENSG00000163840	3	3q21.1	deltex E3 ubiquitin ligase 3L	protein-coding	DTX3L	deltex E3 ubiquitin ligase 3L	O	E3 ubiquitin-protein ligase DTX3L|B-lymphoma- and BAL-associated protein|RING-type E3 ubiquitin transferase DTX3L|deltex 3 like, E3 ubiquitin ligase|deltex 3-like|rhysin-2|rhysin2	20201124	-
9606	151645	PSMC1P1	-	PSMC1P|bcm3415	HGNC:HGNC:30147|Ensembl:ENSG00000241506	3	3p14.1	proteasome 26S subunit, ATPase 1 pseudogene 1	pseudo	PSMC1P1	proteasome 26S subunit, ATPase 1 pseudogene 1	O	protease (prosome, macropain) 26S subunit, ATPase, 1 pseudogene|proteasome (prosome, macropain) 26S subunit, ATPase, 1 pseudogene 1	20201124	-
9606	151647	TAFA4	-	FAM19A4|TAFA-4	MIM:617498|HGNC:HGNC:21591|Ensembl:ENSG00000163377	3	3p14.1	TAFA chemokine like family member 4	protein-coding	TAFA4	TAFA chemokine like family member 4	O	chemokine-like protein TAFA-4|family with sequence similarity 19 (chemokine (C-C motif)-like), member A4|family with sequence similarity 19 member A4, C-C motif chemokine like|protein FAM19A4	20201124	-
9606	151648	SGO1	-	CAID|NY-BR-85|SGO|SGOL1	MIM:609168|HGNC:HGNC:25088|Ensembl:ENSG00000129810	3	3p24.3	shugoshin 1	protein-coding	SGO1	shugoshin 1	O	shugoshin 1|serologically defined breast cancer antigen NY-BR-85|shugoshin 1AB protein|shugoshin 1CD protein|shugoshin 1EF protein|shugoshin 1GH protein|shugoshin 1KL protein	20201213	-
9606	151649	PP2D1	-	C3orf48	HGNC:HGNC:28406|Ensembl:ENSG00000183977	3	3p24.3	protein phosphatase 2C like domain containing 1	protein-coding	PP2D1	protein phosphatase 2C like domain containing 1	O	protein phosphatase 2C-like domain-containing protein 1	20201213	-
9606	151651	EFHB	-	CFAP21	HGNC:HGNC:26330|Ensembl:ENSG00000163576	3	3p24.3	EF-hand domain family member B	protein-coding	EFHB	EF-hand domain family member B	O	EF-hand domain-containing family member B|cilia and flagella associated protein 21	20201124	-
9606	151658	LINC00635	-	-	HGNC:HGNC:27184|Ensembl:ENSG00000241469	3	3q13.12	long intergenic non-protein coding RNA 635	ncRNA	LINC00635	long intergenic non-protein coding RNA 635	O	-	20201124	-
9606	151742	PPM1L	-	PP2C-epsilon|PP2CE|PPM1-LIKE	MIM:611931|HGNC:HGNC:16381|Ensembl:ENSG00000163590	3	3q25.33-q26.1	protein phosphatase, Mg2+/Mn2+ dependent 1L	protein-coding	PPM1L	protein phosphatase, Mg2+/Mn2+ dependent 1L	O	protein phosphatase 1L|PP2C epsilon	20201213	-
9606	151760	LOC151760	-	-	-	3	3q13.13	putative uncharacterized protein LOC151760	ncRNA	-	-	-	-	20201124	-
9606	151790	WDR49	-	-	HGNC:HGNC:26587|Ensembl:ENSG00000174776	3	3q26.1	WD repeat domain 49	protein-coding	WDR49	WD repeat domain 49	O	WD repeat-containing protein 49	20201124	-
9606	151825	KRT18P43	-	-	HGNC:HGNC:33413|Ensembl:ENSG00000240128	3	3q26.2	keratin 18 pseudogene 43	pseudo	KRT18P43	keratin 18 pseudogene 43	O	-	20201124	-
9606	151827	LRRC34	-	-	MIM:619037|HGNC:HGNC:28408|Ensembl:ENSG00000171757	3	3q26.2	leucine rich repeat containing 34	protein-coding	LRRC34	leucine rich repeat containing 34	O	leucine-rich repeat-containing protein 34	20201124	-
9606	151835	CPNE9	-	-	HGNC:HGNC:24336|Ensembl:ENSG00000144550	3	3p25.3	copine family member 9	protein-coding	CPNE9	copine family member 9	O	copine-9|copine IX|copine family member IX|copine-like protein	20201213	-
9606	151842	PP1P	-	-	HGNC:HGNC:28884	3	3p24.3	pyrophosphatase (inorganic) 1 pseudogene	pseudo	PP1P	pyrophosphatase (inorganic) 1 pseudogene	O	inorganic pyrophosphatase pseudogene	20201124	-
9606	151871	DPPA2	-	CT100|ECAT15-2|PESCRG1	MIM:614445|HGNC:HGNC:19197|Ensembl:ENSG00000163530	3	3q13.13	developmental pluripotency associated 2	protein-coding	DPPA2	developmental pluripotency associated 2	O	developmental pluripotency-associated protein 2|cancer/testis antigen 100|embryonic stem cell (ESC) associated transcript 15-2|pluripotent embryonic stem cell-related gene 1 protein	20201124	-
9606	151877	MAGI1-IT1	-	-	HGNC:HGNC:42436|Ensembl:ENSG00000272610	3	3p14.1	MAGI1 intronic transcript 1	ncRNA	MAGI1-IT1	MAGI1 intronic transcript 1	O	MAGI1 intronic transcript 1 (non-protein coding)	20201124	-
9606	151887	CCDC80	-	CL2|DRO1|LINC01279|SSG1|URB|okuribin	MIM:608298|HGNC:HGNC:30649|Ensembl:ENSG00000091986	3	3q13.2	coiled-coil domain containing 80	protein-coding	CCDC80	coiled-coil domain containing 80	O	coiled-coil domain-containing protein 80|TCONS_00006930|down-regulated by oncogenes protein 1|long intergenic non-protein coding RNA 1279|nuclear envelope protein okuribin|steroid sensitive gene 1|up-regulated in BRS-3 deficient mouse homolog	20201124	-
9606	151888	BTLA	-	BTLA1|CD272	MIM:607925|HGNC:HGNC:21087|Ensembl:ENSG00000186265	3	3q13.2	B and T lymphocyte associated	protein-coding	BTLA	B and T lymphocyte associated	O	B- and T-lymphocyte attenuator|B- and T-lymphocyte-associated protein	20201124	-
9606	151903	CCDC12	-	-	HGNC:HGNC:28332|Ensembl:ENSG00000160799	3	3p21.31	coiled-coil domain containing 12	protein-coding	CCDC12	coiled-coil domain containing 12	O	coiled-coil domain-containing protein 12	20201124	-
9606	151963	MB21D2	-	C3orf59	HGNC:HGNC:30438|Ensembl:ENSG00000180611	3	3q29	Mab-21 domain containing 2	protein-coding	MB21D2	Mab-21 domain containing 2	O	protein MB21D2|mab-21 domain-containing protein 2	20201124	-
9606	151987	PPP4R2	-	PP4R2	MIM:613822|HGNC:HGNC:18296|Ensembl:ENSG00000163605	3	3p13	protein phosphatase 4 regulatory subunit 2	protein-coding	PPP4R2	protein phosphatase 4 regulatory subunit 2	O	serine/threonine-protein phosphatase 4 regulatory subunit 2	20201124	-
9606	152002	XXYLT1	-	C3orf21	MIM:614552|HGNC:HGNC:26639|Ensembl:ENSG00000173950	3	3q29	xyloside xylosyltransferase 1	protein-coding	XXYLT1	xyloside xylosyltransferase 1	O	xyloside xylosyltransferase 1|UDP-xylose:alpha-xyloside alpha-1,3-xylosyltransferase	20201213	-
9606	152006	RNF38	-	-	MIM:612488|HGNC:HGNC:18052|Ensembl:ENSG00000137075	9	9p13.2	ring finger protein 38	protein-coding	RNF38	ring finger protein 38	O	E3 ubiquitin-protein ligase RNF38|RING-type E3 ubiquitin transferase RNF38	20210116	-
9606	152007	GLIPR2	-	C9orf19|GAPR-1|GAPR1	MIM:607141|HGNC:HGNC:18007|Ensembl:ENSG00000122694	9	9p13.3	GLI pathogenesis related 2	protein-coding	GLIPR2	GLI pathogenesis related 2	O	Golgi-associated plant pathogenesis-related protein 1|17kD fetal brain protein|gliPR 2|glioma pathogenesis-related protein 2|golgi-associated PR-1 protein	20201124	-
9606	152015	ROPN1B	-	-	HGNC:HGNC:31927|Ensembl:ENSG00000114547	3	3q21.2	rhophilin associated tail protein 1B	protein-coding	ROPN1B	rhophilin associated tail protein 1B	O	ropporin-1B|AKAP-binding sperm protein ropporin|rhophilin-associated protein 1B|ropporin, rhophilin associated protein 1B|testis tissue sperm-binding protein Li 83P	20201124	-
9606	152024	LINC00691	-	-	HGNC:HGNC:44514|Ensembl:ENSG00000224074	3	3p24.2	long intergenic non-protein coding RNA 691	ncRNA	LINC00691	long intergenic non-protein coding RNA 691	O	-	20201227	-
9606	152048	GOLGA4-AS1	-	-	HGNC:HGNC:26469|Ensembl:ENSG00000270194	3	3p22.2	GOLGA4 antisense RNA 1	ncRNA	GOLGA4-AS1	GOLGA4 antisense RNA 1	O	-	20201124	-
9606	152065	C3orf22	-	-	HGNC:HGNC:28534|Ensembl:ENSG00000180697	3	3q21.3	chromosome 3 open reading frame 22	protein-coding	C3orf22	chromosome 3 open reading frame 22	O	uncharacterized protein C3orf22	20201124	-
9606	152078	SLC66A1L	-	C3orf55|PQLC2L|SLC66A2L	HGNC:HGNC:25146|Ensembl:ENSG00000174899	3	3q25.32	solute carrier family 66 member 1 like	pseudo	SLC66A1L	solute carrier family 66 member 1 like	O	PQ loop repeat containing 2 like|PQ-loop repeat-containing protein 2-like	20201124	-
9606	152098	ZCWPW2	-	ZCW2	HGNC:HGNC:23574|Ensembl:ENSG00000206559|Ensembl:ENSG00000283563	3	3p24.1	zinc finger CW-type and PWWP domain containing 2	protein-coding	ZCWPW2	zinc finger CW-type and PWWP domain containing 2	O	zinc finger CW-type PWWP domain protein 2|zinc finger CW-type and PWWP domain 2|zinc finger, CW type with PWWP domain 2	20201124	-
9606	152100	CMC1	-	C3orf68	MIM:615166|HGNC:HGNC:28783|Ensembl:ENSG00000187118	3	3p24.1	C-X9-C motif containing 1	protein-coding	CMC1	C-X9-C motif containing 1	O	COX assembly mitochondrial protein homolog|C-x(9)-C motif containing 1|COX assembly mitochondrial protein 1 homolog|CX9C mitochondrial protein required for full expression of COX 1|cmc1p|mitochondrial metallochaperone-like protein	20201206	-
9606	152101	VENTXP4	-	VENTX2P4	HGNC:HGNC:30903	3	3p24.1	VENT homeobox pseudogene 4	pseudo	VENTXP4	VENT homeobox pseudogene 4	O	VENT homeobox homolog pseudogene|VENT-like homeobox 2 pseudogene 4	20201124	-
9606	152110	NEK10	-	CILD44	MIM:618726|HGNC:HGNC:18592|Ensembl:ENSG00000163491	3	3p24.1	NIMA related kinase 10	protein-coding	NEK10	NIMA related kinase 10	O	serine/threonine-protein kinase Nek10|NIMA (never in mitosis gene a)- related kinase 10|never in mitosis A-related kinase 10|nimA-related protein kinase 10	20210123	-
9606	152118	LINC02877	-	C3orf79	HGNC:HGNC:37259|Ensembl:ENSG00000237787	3	3q25.2	long intergenic non-protein coding RNA 2877	ncRNA	LINC02877	long intergenic non-protein coding RNA 2877	O	-	20201124	-
9606	152137	CCDC50	-	C3orf6|DFNA44|YMER	MIM:611051|HGNC:HGNC:18111|Ensembl:ENSG00000152492	3	3q28	coiled-coil domain containing 50	protein-coding	CCDC50	coiled-coil domain containing 50	O	coiled-coil domain-containing protein 50|protein Ymer	20210123	-
9606	152138	PYDC2	-	POP2|cPOP2	MIM:615701|HGNC:HGNC:33512|Ensembl:ENSG00000253548	3	3q28	pyrin domain containing 2	protein-coding	PYDC2	pyrin domain containing 2	O	pyrin domain-containing protein 2|cellular POP2|pyrin-only protein 2	20201124	-
9606	152185	SPICE1	-	CCDC52|SPICE	MIM:613447|HGNC:HGNC:25083|Ensembl:ENSG00000163611|Ensembl:ENSG00000285943	3	3q13.2	spindle and centriole associated protein 1	protein-coding	SPICE1	spindle and centriole associated protein 1	O	spindle and centriole-associated protein 1|coiled-coil domain-containing protein 52	20201124	-
9606	152189	CMTM8	-	CKLFSF8|CKLFSF8-V2	MIM:607891|HGNC:HGNC:19179|Ensembl:ENSG00000170293	3	3p22.3	CKLF like MARVEL transmembrane domain containing 8	protein-coding	CMTM8	CKLF like MARVEL transmembrane domain containing 8	O	CKLF-like MARVEL transmembrane domain-containing protein 8|chemokine-like factor superfamily member 8	20201124	-
9606	152195	NUDT16L2P	-	NUDT16P|NUDT16P1	HGNC:HGNC:27189|Ensembl:ENSG00000246082	3	3q22.1	nudix hydrolase 16 like 2, pseudogene	pseudo	NUDT16L2P	nudix hydrolase 16 like 2, pseudogene	O	nudix (nucleoside diphosphate linked moiety X)-type motif 16 pseudogene 1|nudix hydrolase 16 pseudogene 1|nudix-type motif 16 pseudogene	20201124	-
9606	152206	CCDC13	-	-	HGNC:HGNC:26358|Ensembl:ENSG00000244607	3	3p22.1	coiled-coil domain containing 13	protein-coding	CCDC13	coiled-coil domain containing 13	O	coiled-coil domain-containing protein 13	20201124	-
9606	152217	NCBP2AS2	-	HIAR|KRASIM|NCBP2-AS2	HGNC:HGNC:25121|Ensembl:ENSG00000270170	3	3q29	NCBP2 antisense 2 (head to head)	protein-coding	NCBP2AS2	NCBP2 antisense 2 (head to head)	O	protein NCBP2AS2|KRAS-interacting microprotein|NCBP2 antisense RNA 2 (head to head)|NCBP2 antisense gene protein 2|hypoxia-induced angiogenesis regulator	20201124	-
9606	152225	LINC02085	-	-	HGNC:HGNC:27190|Ensembl:ENSG00000214407	3	3q12.3	long intergenic non-protein coding RNA 2085	ncRNA	LINC02085	long intergenic non-protein coding RNA 2085	O	-	20201124	-
9606	152273	FGD5	-	ZFYVE23	MIM:614788|HGNC:HGNC:19117|Ensembl:ENSG00000154783	3	3p25.1	FYVE, RhoGEF and PH domain containing 5	protein-coding	FGD5	FYVE, RhoGEF and PH domain containing 5	O	FYVE, RhoGEF and PH domain-containing protein 5|zinc finger FYVE domain-containing protein 23	20201213	-
9606	152274	LINC02011	-	-	HGNC:HGNC:27191|Ensembl:ENSG00000260902	3	3p25.1	long intergenic non-protein coding RNA 2011	ncRNA	LINC02011	long intergenic non-protein coding RNA 2011	O	-	20201124	-
9606	152302	CIDECP1	-	CICE|CIDECP	HGNC:HGNC:24230|Ensembl:ENSG00000186162	3	3p25.3	cell death inducing DFFA like effector c pseudogene 1	pseudo	CIDECP1	cell death inducing DFFA like effector c pseudogene 1	O	cell death-inducing CIDE-like effector pseudogene|cell death-inducing DFFA-like effector c pseudogene	20201124	-
9606	152330	CNTN4	-	AXCAM|BIG-2	MIM:607280|HGNC:HGNC:2174|Ensembl:ENSG00000144619	3	3p26.3-p26.2	contactin 4	protein-coding	CNTN4	contactin 4	O	contactin-4|axonal-associated cell adhesion molecule|brain-derived immunoglobulin superfamily protein 2|neural cell adhesion protein BIG-2	20201124	-
9606	152404	IGSF11	-	BT-IgSF|CT119|CXADRL1|Igsf13|VSIG3	MIM:608351|HGNC:HGNC:16669|Ensembl:ENSG00000144847	3	3q13.32	immunoglobulin superfamily member 11	protein-coding	IGSF11	immunoglobulin superfamily member 11	O	immunoglobulin superfamily member 11|CXADR like 1|V-set and immunoglobulin domain containing 3|V-set and immunoglobulin domain-containing protein 3|brain and testis-specific immunoglobin superfamily protein|brain and testis-specific immunoglobulin superfamily protein|cancer/testis antigen 119	20201124	-
9606	152405	TEX55	-	C3orf30|TSCPA	HGNC:HGNC:26553|Ensembl:ENSG00000163424	3	3q13.32	testis expressed 55	protein-coding	TEX55	testis expressed 55	O	testis-specific expressed protein 55|Testis-specific conserved, cAMP-dependent type II PK anchoring protein|uncharacterized protein C3orf30	20201124	-
9606	152485	ZNF827	-	-	MIM:617962|HGNC:HGNC:27193|Ensembl:ENSG00000151612	4	4q31.21-q31.22	zinc finger protein 827	protein-coding	ZNF827	zinc finger protein 827	O	zinc finger protein 827	20201124	-
9606	152503	SH3D19	-	EBP|EVE1|Eve-1|Kryn|SH3P19	MIM:608674|HGNC:HGNC:30418|Ensembl:ENSG00000109686	4	4q31.3	SH3 domain containing 19	protein-coding	SH3D19	SH3 domain containing 19	O	SH3 domain-containing protein 19|ADAM-binding protein Eve-1|EEN-binding protein|SH3 domain protein D19	20210123	-
9606	152518	NFXL1	-	CDZFP|HOZFP|OZFP|URCC5	HGNC:HGNC:18726|Ensembl:ENSG00000170448	4	4p12	nuclear transcription factor, X-box binding like 1	protein-coding	NFXL1	nuclear transcription factor, X-box binding like 1	O	NF-X1-type zinc finger protein NFXL1|cytoplasm-distribution zinc finger protein|ovarian zinc finger protein|up-regulated in colon cancer 5	20201206	-
9606	152519	NIPAL1	-	NPAL1|SLC57A3	HGNC:HGNC:27194|Ensembl:ENSG00000163293	4	4p12	NIPA like domain containing 1	protein-coding	NIPAL1	NIPA like domain containing 1	O	magnesium transporter NIPA3|NIPA-like protein 1|non-imprinted in Prader-Willi/Angelman syndrome region protein 3	20201124	-
9606	152559	PAQR3	-	RKTG	MIM:614577|HGNC:HGNC:30130|Ensembl:ENSG00000163291	4	4q21.21	progestin and adipoQ receptor family member 3	protein-coding	PAQR3	progestin and adipoQ receptor family member 3	O	progestin and adipoQ receptor family member 3|Raf kinase trapping to Golgi|progestin and adipoQ receptor family member III	20201124	-
9606	152573	SHISA3	-	hShisa3	MIM:617325|HGNC:HGNC:25159|Ensembl:ENSG00000178343	4	4p13	shisa family member 3	protein-coding	SHISA3	shisa family member 3	O	protein shisa-3 homolog|shisa homolog 3	20201213	-
9606	152578	LINC01618	-	-	HGNC:HGNC:27195|Ensembl:ENSG00000250302	4	4q12	long intergenic non-protein coding RNA 1618	ncRNA	LINC01618	long intergenic non-protein coding RNA 1618	O	-	20201124	-
9606	152579	SCFD2	-	STXBP1L1	HGNC:HGNC:30676|Ensembl:ENSG00000184178	4	4q12	sec1 family domain containing 2	protein-coding	SCFD2	sec1 family domain containing 2	O	sec1 family domain-containing protein 2|syntaxin binding protein 1-like 1	20201124	-
9606	152586	MGAT4D	-	GnT1IP	MIM:610310|HGNC:HGNC:43619|Ensembl:ENSG00000205301	4	4q31.1	MGAT4 family member D	protein-coding	MGAT4D	MGAT4 family member D	O	alpha-1,3-mannosyl-glycoprotein 4-beta-N-acetylglucosaminyltransferase-like protein MGAT4D|GlcNAcT-I Inhibitory Protein|N-acetylglucosaminyltransferase MGAT1 inhibitory protein|glycosyltransferase 54 domain containing 1|glycosyltransferase 54 domain-containing protein|mannosyl (alpha-1,3-)-glycoprotein beta-1,4-N-acetylglucosaminyltransferase family, member D	20201213	-
9606	152594	LOC152594	-	-	-	4	4q31.1	NIN1 (RPN12) binding protein 1 homolog pseudogene	pseudo	-	-	-	NIN1/PSMD8 binding protein 1 homolog pseudogene	20201124	-
9606	152641	WWC2-AS2	-	C4orf38	HGNC:HGNC:26390|Ensembl:ENSG00000251359	4	4q35.1	WWC2 antisense RNA 2	ncRNA	WWC2-AS2	WWC2 antisense RNA 2	O	WWC2 antisense RNA 2 (non-protein coding)	20201124	-
9606	152663	RPL7AP27	-	RPL7A_11_540	HGNC:HGNC:36806|Ensembl:ENSG00000242169	4	4q35.2	ribosomal protein L7a pseudogene 27	pseudo	RPL7AP27	ribosomal protein L7a pseudogene 27	O	-	20201124	-
9606	152667	FAM192BP	-	FAM192B|rcNIP30	HGNC:HGNC:37194	4	4q31.3	family with sequence similarity 192, member A pseudogene	pseudo	FAM192BP	family with sequence similarity 192 member B, pseudogene	O	-	20201124	-
9606	152687	ZNF595	-	-	HGNC:HGNC:27196|Ensembl:ENSG00000272602	4	4p16.3	zinc finger protein 595	protein-coding	ZNF595	zinc finger protein 595	O	zinc finger protein 595	20201124	-
9606	152709	ARL4AP2	-	ARL4P2	HGNC:HGNC:32379	4	4p14	ADP ribosylation factor like GTPase 4A pseudogene 2	pseudo	ARL4AP2	ADP ribosylation factor like GTPase 4A pseudogene 2	O	ADP-ribosylation factor-like 4 pseudogene 2|ADP-ribosylation factor-like 4A pseudogene 2	20201124	-
9606	152742	LINC01085	-	-	HGNC:HGNC:27198|Ensembl:ENSG00000248698	4	4p15.33	long intergenic non-protein coding RNA 1085	ncRNA	LINC01085	long intergenic non-protein coding RNA 1085	O	-	20201124	-
9606	152756	FAM218A	-	C4orf39|TRIM61-AS1	HGNC:HGNC:26466|Ensembl:ENSG00000250486	4	4q32.3	family with sequence similarity 218 member A	ncRNA	FAM218A	family with sequence similarity 218 member A	O	TRIM61 antisense RNA 1|protein FAM218A|uncharacterized protein C4orf39	20201124	-
9606	152789	JAKMIP1	-	Gababrbp|JAMIP1|MARLIN1	MIM:611195|HGNC:HGNC:26460|Ensembl:ENSG00000152969	4	4p16.1	janus kinase and microtubule interacting protein 1	protein-coding	JAKMIP1	janus kinase and microtubule interacting protein 1	O	janus kinase and microtubule-interacting protein 1|GABA-B receptor-binding protein|Jak and microtubule interacting protein 1|marlin-1|multiple alpha-helices and RNA-linker protein 1|multiple coiled-coil GABABR1-binding protein	20201213	-
9606	152815	THAP6	-	-	MIM:612535|HGNC:HGNC:23189|Ensembl:ENSG00000174796	4	4q21.1	THAP domain containing 6	protein-coding	THAP6	THAP domain containing 6	O	THAP domain-containing protein 6	20201124	-
9606	152816	ODAPH	-	AI2A4|C4orf26	MIM:614829|HGNC:HGNC:26300|Ensembl:ENSG00000174792	4	4q21.1	odontogenesis associated phosphoprotein	protein-coding	ODAPH	odontogenesis associated phosphoprotein	O	odontogenesis associated phosphoprotein|amelogenesis imperfecta type IIA4|uncharacterized protein C4orf26	20201124	-
9606	152831	KLB	-	BKL	MIM:611135|HGNC:HGNC:15527|Ensembl:ENSG00000134962	4	4p14	klotho beta	protein-coding	KLB	klotho beta	O	beta-klotho|b-Klotho|betaKlotho|klotho beta like|klotho beta-like protein	20201124	-
9606	152845	LOC152845	-	-	Ensembl:ENSG00000214980	4	4q21.23	PLAG1 like zinc finger 2 pseudogene	pseudo	-	-	-	pleiomorphic adenoma gene-like 2 pseudogene	20201124	-
9606	152877	FAM53A	-	DNTNP	MIM:617229|HGNC:HGNC:31860|Ensembl:ENSG00000174137	4	4p16.3	family with sequence similarity 53 member A	protein-coding	FAM53A	family with sequence similarity 53 member A	O	protein FAM53A|dorsal neural-tube nuclear protein	20201124	-
9606	152905	RTN3P1	-	NSPLII|RTN3PS	HGNC:HGNC:19212	4	4q31.21	reticulon 3 pseudogene 1	pseudo	RTN3P1	reticulon 3 pseudogene 1	O	2NSP-like protein II	20201124	-
9606	152926	PPM1K	-	BDP|MSUDMV|PP2Ckappa|PP2Cm|PTMP|UG0882E07	MIM:611065|HGNC:HGNC:25415|Ensembl:ENSG00000163644	4	4q22.1	protein phosphatase, Mg2+/Mn2+ dependent 1K	protein-coding	PPM1K	protein phosphatase, Mg2+/Mn2+ dependent 1K	O	protein phosphatase 1K, mitochondrial|PP2C domain-containing protein phosphatase 1K|PP2C-kappa|PP2C-type mitochondrial phosphoprotein phosphatase|branched-chain I+/--ketoacid dehydrogenase phosphatase|branched-chain alpha-ketoacid dehydrogenase phosphatase|protein phosphatase 2C kappa	20201124	-
9606	152940	C4orf45	-	-	HGNC:HGNC:26342|Ensembl:ENSG00000164123	4	4q32.1	chromosome 4 open reading frame 45	protein-coding	C4orf45	chromosome 4 open reading frame 45	O	uncharacterized protein C4orf45	20201124	-
9606	152992	TRMT44	-	C4orf23|METTL19|TRM44	MIM:614309|HGNC:HGNC:26653|Ensembl:ENSG00000155275	4	4p16.1	tRNA methyltransferase 44 homolog	protein-coding	TRMT44	tRNA methyltransferase 44 homolog	O	probable tRNA (uracil-O(2)-)-methyltransferase|methyltransferase like 19|methyltransferase-like protein 19	20201124	-
9606	153020	RASGEF1B	-	GPIG4	MIM:614532|HGNC:HGNC:24881|Ensembl:ENSG00000138670	4	4q21.21	RasGEF domain family member 1B	protein-coding	RASGEF1B	RasGEF domain family member 1B	O	ras-GEF domain-containing family member 1B|GPI gamma-4	20201213	-
9606	153090	DAB2IP	-	AF9Q34|AIP-1|AIP1|DIP1/2	MIM:609205|HGNC:HGNC:17294|Ensembl:ENSG00000136848	9	9q33.2	DAB2 interacting protein	protein-coding	DAB2IP	DAB2 interacting protein	O	disabled homolog 2-interacting protein|ASK-interacting protein 1|ASK1-interacting protein 1|DAB2 interaction protein|DOC-2/DAB2 interactive protein|nGAP-like protein	20210110	-
9606	153129	SLC38A9	-	URLC11	MIM:616203|HGNC:HGNC:26907|Ensembl:ENSG00000177058	5	5q11.2	solute carrier family 38 member 9	protein-coding	SLC38A9	solute carrier family 38 member 9	O	sodium-coupled neutral amino acid transporter 9|putative sodium-coupled neutral amino acid transporter 9|up-regulated in lung cancer 11	20201124	-
9606	153163	MGC32805	-	-	Ensembl:ENSG00000250328	5	5q23.2	uncharacterized LOC153163	ncRNA	-	-	-	CTC-210G5.1	20201124	-
9606	153201	SLC36A2	-	PAT2|TRAMD1	MIM:608331|HGNC:HGNC:18762|Ensembl:ENSG00000186335	5	5q33.1	solute carrier family 36 member 2	protein-coding	SLC36A2	solute carrier family 36 member 2	O	proton-coupled amino acid transporter 2|solute carrier family 36 (proton/amino acid symporter), member 2|tramdorin-1	20201213	-
9606	153218	SPINK13	-	HBVDNAPTP1|HESPINTOR|LiESP6|SPINK5L3	MIM:615205|HGNC:HGNC:27200|Ensembl:ENSG00000214510	5	5q32	serine peptidase inhibitor Kazal type 13	protein-coding	SPINK13	serine peptidase inhibitor Kazal type 13	O	serine protease inhibitor Kazal-type 13|Hepatitis B Virus (HBV) DNA polymerase transactivated protein 1|hepatitis B virus DNA polymerase transactivated human serine protease inhibitor|hepatitis B virus DNA polymerase transactivated serine protease inhibitor|serine peptidase inhibitor, Kazal type 13 (putative)|serine protease inhibitor Kazal-type 5-like 3	20201124	-
9606	153222	CREBRF	-	C5orf41|LRF	MIM:617109|HGNC:HGNC:24050|Ensembl:ENSG00000164463	5	5q35.1	CREB3 regulatory factor	protein-coding	CREBRF	CREB3 regulatory factor	O	CREB3 regulatory factor|UPF0474 protein C5orf41|adult retina protein|luman recruitment factor|luman-recruiting factor|luman/CREB3 recruitment factor	20201213	-
9606	153241	CEP120	-	CCDC100|JBTS31|SRTD13	MIM:613446|HGNC:HGNC:26690|Ensembl:ENSG00000168944	5	5q23.2	centrosomal protein 120	protein-coding	CEP120	centrosomal protein 120	O	centrosomal protein of 120 kDa|centrosomal protein 120kDa|coiled-coil domain-containing protein 100	20210123	-
9606	153328	SLC25A48	-	-	MIM:616150|HGNC:HGNC:30451|Ensembl:ENSG00000145832	5	5q31.1	solute carrier family 25 member 48	protein-coding	SLC25A48	solute carrier family 25 member 48	O	solute carrier family 25 member 48|CTC-321K16.1	20201213	-
9606	153339	TMEM167A	-	TMEM167	HGNC:HGNC:28330|Ensembl:ENSG00000174695	5	5q14.2	transmembrane protein 167A	protein-coding	TMEM167A	transmembrane protein 167A	O	protein kish-A|transmembrane protein 167	20201124	-
9606	153364	MBLAC2	-	-	HGNC:HGNC:33711|Ensembl:ENSG00000176055	5	5q14.3	metallo-beta-lactamase domain containing 2	protein-coding	MBLAC2	metallo-beta-lactamase domain containing 2	O	metallo-beta-lactamase domain-containing protein 2	20201124	-
9606	153396	TMEM161B	-	FLB3342|PRO1313	HGNC:HGNC:28483|Ensembl:ENSG00000164180	5	5q14.3	transmembrane protein 161B	protein-coding	TMEM161B	transmembrane protein 161B	O	transmembrane protein 161B	20201206	-
9606	153443	SRFBP1	-	BUD22|P49|Rlb1|STRAP|p49/STRAP	MIM:610479|HGNC:HGNC:26333|Ensembl:ENSG00000151304	5	5q23.1	serum response factor binding protein 1	protein-coding	SRFBP1	serum response factor binding protein 1	O	serum response factor-binding protein 1|BUD22 homolog|SRF-dependent transcription regulation-associated protein	20201124	-
9606	153469	JAKMIP2-AS1	-	-	HGNC:HGNC:27203|Ensembl:ENSG00000280780	5	5q32	JAKMIP2 antisense RNA 1	ncRNA	JAKMIP2-AS1	JAKMIP2 antisense RNA 1	O	JAKMIP2 antisense RNA 1 (non-protein coding)	20201124	-
9606	153478	PLEKHG4B	-	-	HGNC:HGNC:29399|Ensembl:ENSG00000153404	5	5p15.33	pleckstrin homology and RhoGEF domain containing G4B	protein-coding	PLEKHG4B	pleckstrin homology and RhoGEF domain containing G4B	O	pleckstrin homology domain-containing family G member 4B|PH domain-containing family G member 4B|pleckstrin homology domain containing, family G (with RhoGef domain) member 4B	20201213	-
9606	153527	ZMAT2	-	Ptg-12|Snu23	HGNC:HGNC:26433|Ensembl:ENSG00000146007	5	5q31.3	zinc finger matrin-type 2	protein-coding	ZMAT2	zinc finger matrin-type 2	O	zinc finger matrin-type protein 2	20201124	-
9606	153562	MARVELD2	-	DFNB49|MARVD2|MRVLDC2|Tric	MIM:610572|HGNC:HGNC:26401|Ensembl:ENSG00000152939	5	5q13.2	MARVEL domain containing 2	protein-coding	MARVELD2	MARVEL domain containing 2	O	MARVEL domain-containing protein 2|MARVEL (membrane-associating) domain containing 2|tricellulin	20210123	-
9606	153571	C5orf38	-	CEI|IRX2NB	MIM:610522|HGNC:HGNC:24226|Ensembl:ENSG00000186493	5	5p15.33	chromosome 5 open reading frame 38	ncRNA	C5orf38	chromosome 5 open reading frame 38	O	protein CEI|IRX2 neighbor|coordinated expression to IRX2|coordinated expression to IRXA2 homeobox|coordinated expression to IRXA2 protein	20201216	-
9606	153572	IRX2	-	IRXA2	MIM:606198|HGNC:HGNC:14359|Ensembl:ENSG00000170561	5	5p15.33	iroquois homeobox 2	protein-coding	IRX2	iroquois homeobox 2	O	iroquois-class homeodomain protein IRX-2|homeodomain protein IRXA2|iroquois homeobox protein 2	20201124	-
9606	153579	BTNL9	-	BTN3|BTN8|VDLS1900	HGNC:HGNC:24176|Ensembl:ENSG00000165810	5	5q35.3	butyrophilin like 9	protein-coding	BTNL9	butyrophilin like 9	O	butyrophilin-like protein 9|butyrophilin 3	20201124	-
9606	153642	ARSK	-	TSULF	MIM:610011|HGNC:HGNC:25239|Ensembl:ENSG00000164291	5	5q15	arylsulfatase family member K	protein-coding	ARSK	arylsulfatase family member K	O	arylsulfatase K|ASK|telethon sulfatase	20201124	-
9606	153643	FAM81B	-	-	HGNC:HGNC:26335|Ensembl:ENSG00000153347	5	5q15	family with sequence similarity 81 member B	protein-coding	FAM81B	family with sequence similarity 81 member B	O	protein FAM81B	20201124	-
9606	153657	TTC23L	-	MC25-1	MIM:616344|HGNC:HGNC:26355|Ensembl:ENSG00000205838	5	5p13.2	tetratricopeptide repeat domain 23 like	protein-coding	TTC23L	tetratricopeptide repeat domain 23 like	O	tetratricopeptide repeat protein 23-like	20201124	-
9606	153684	LOC153684	-	-	Ensembl:ENSG00000215068	5	5p12	uncharacterized LOC153684	ncRNA	-	-	-	-	20201124	-
9606	153733	CCDC112	-	MBC1	HGNC:HGNC:28599|Ensembl:ENSG00000164221	5	5q22.3	coiled-coil domain containing 112	protein-coding	CCDC112	coiled-coil domain containing 112	O	coiled-coil domain-containing protein 112|mutated in bladder cancer 1|mutated in bladder cancer protein 1	20201217	-
9606	153743	PPP1R2B	-	PPP1R2P3	HGNC:HGNC:16318|Ensembl:ENSG00000231989	5	5q33.3	PPP1R2 family member B	protein-coding	PPP1R2B	PPP1R2 family member B	O	protein phosphatase inhibitor 2 family member B|protein phosphatase 1 regulatory inhibitor subunit 2 pseudogene 3|protein phosphatase 1, regulatory subunit 2 pseudogene 3|protein phosphatase inhibitor 2-like protein 3	20201124	-
9606	153745	FAM71B	-	-	HGNC:HGNC:28397|Ensembl:ENSG00000170613	5	5q33.3	family with sequence similarity 71 member B	protein-coding	FAM71B	family with sequence similarity 71 member B	O	protein FAM71B|testicular tissue protein Li 68	20201124	-
9606	153768	PRELID2	-	-	HGNC:HGNC:28306|Ensembl:ENSG00000186314	5	5q32	PRELI domain containing 2	protein-coding	PRELID2	PRELI domain containing 2	O	PRELI domain-containing protein 2|CTC-806A22.1	20201124	-
9606	153769	SH3RF2	-	HEPP1|POSHER|PPP1R39|RNF158	MIM:613377|HGNC:HGNC:26299|Ensembl:ENSG00000156463	5	5q32	SH3 domain containing ring finger 2	protein-coding	SH3RF2	SH3 domain containing ring finger 2	O	E3 ubiquitin-protein ligase SH3RF2|POSH-eliminating RING protein|RING finger protein 158|RING-type E3 ubiquitin transferase SH3RF2|SH3 domain-containing RING finger protein 2|heart protein phosphatase 1-binding protein|phosphatase 1 binding protein|protein phosphatase 1 regulatory subunit 39|putative E3 ubiquitin-protein ligase SH3RF2	20201124	-
9606	153770	PLAC8L1	-	-	HGNC:HGNC:31746|Ensembl:ENSG00000173261	5	5q32	PLAC8 like 1	protein-coding	PLAC8L1	PLAC8 like 1	O	PLAC8-like protein 1	20201124	-
9606	153830	RNF145	-	-	HGNC:HGNC:20853|Ensembl:ENSG00000145860	5	5q33.3	ring finger protein 145	protein-coding	RNF145	ring finger protein 145	O	RING finger protein 145	20201124	-
9606	153842	SEM1P1	-	DSS1P1|SHFM1P|SHFM1P1	HGNC:HGNC:24454	5	5q14.1	SEM1 pseudogene 1	pseudo	SEM1P1	SEM1 pseudogene 1	O	SEM1, 26S proteasome complex subunit pseudogene 1|deleted in split hand/split foot 1 pseudogene|deleted in split-hand/split-foot 1pseudogene|split hand/foot malformation (ectrodactyly) type 1 pseudogene 1	20201124	-
9606	153893	LOC153893	-	-	-	6	6q16.3	defective in cullin neddylation 1 domain containing 1 pseudogene	pseudo	-	-	-	DCN1, defective in cullin neddylation 1, domain containing 1 (S. cerevisiae) pseudogene	20201124	-
9606	153910	LOC153910	-	-	Ensembl:ENSG00000236366	6	6q24.2	uncharacterized LOC153910	ncRNA	-	-	-	-	20201124	-
9606	153918	ZC2HC1B	-	C6orf94|FAM164B|dJ468K18.5	HGNC:HGNC:21174|Ensembl:ENSG00000118491	6	6q24.2	zinc finger C2HC-type containing 1B	protein-coding	ZC2HC1B	zinc finger C2HC-type containing 1B	O	zinc finger C2HC domain-containing protein 1B|family with sequence similarity 164, member B|protein FAM164B	20201124	-
9606	153932	SRP72P2	-	dJ274L14.2	HGNC:HGNC:31096|Ensembl:ENSG00000188451	6	6q25.3	signal recognition particle 72 pseudogene 2	pseudo	SRP72P2	signal recognition particle 72 pseudogene 2	O	signal recognition particle 72kD pseudogene|signal recognition particle 72kDa pseudogene 2	20201124	-
9606	154007	SNRNP48	-	C6orf151|dJ336K20B.1|dJ512B11.2	HGNC:HGNC:21368|Ensembl:ENSG00000168566	6	6p24.3	small nuclear ribonucleoprotein U11/U12 subunit 48	protein-coding	SNRNP48	small nuclear ribonucleoprotein U11/U12 subunit 48	O	U11/U12 small nuclear ribonucleoprotein 48 kDa protein|U11-48K|U11/U12 snRNP 48 kDa protein|U11/U12 snRNP 48K|U11/U12-48K|small nuclear ribonucleoprotein 48kDa (U11/U12)|small nuclear ribonucleoprotein, U11/U12 48KDa subunit	20201124	-
9606	154043	CNKSR3	-	CNK3|CNK3/IPCEF1|MAGI1	MIM:617476|HGNC:HGNC:23034|Ensembl:ENSG00000153721	6	6q25.2	CNKSR family member 3	protein-coding	CNKSR3	CNKSR family member 3	O	connector enhancer of kinase suppressor of ras 3|CNK homolog protein 3|connector enhancer of KSR 3|maguin-like protein|membrane associated guanylate kinase, WW and PDZ domain containing 1|membrane-associated guanylate kinase-interacting protein-like 1	20201213	-
9606	154064	RAET1L	-	ULBP6	MIM:611047|HGNC:HGNC:16798|Ensembl:ENSG00000155918	6	6q25.1	retinoic acid early transcript 1L	protein-coding	RAET1L	retinoic acid early transcript 1L	O	UL16-binding protein 6|UL16 binding protein 6|retinoic acid early transcript 1L protein	20201124	-
9606	154075	SAMD3	-	-	HGNC:HGNC:21574|Ensembl:ENSG00000164483	6	6q23.1	sterile alpha motif domain containing 3	protein-coding	SAMD3	sterile alpha motif domain containing 3	O	sterile alpha motif domain-containing protein 3|SAM domain-containing protein 3	20201124	-
9606	154089	LINC01312	-	-	HGNC:HGNC:28525	6	6q23.2	long intergenic non-protein coding RNA 1312	ncRNA	LINC01312	long intergenic non-protein coding RNA 1312	O	-	20201124	-
9606	154091	SLC2A12	-	GLUT12|GLUT8	MIM:610372|HGNC:HGNC:18067|Ensembl:ENSG00000146411	6	6q23.2	solute carrier family 2 member 12	protein-coding	SLC2A12	solute carrier family 2 member 12	O	solute carrier family 2, facilitated glucose transporter member 12|GLUT-12|glucose transporter type 12|solute carrier family 2 (facilitated glucose transporter), member 12	20201124	-
9606	154092	LINC01010	-	-	HGNC:HGNC:48978|Ensembl:ENSG00000236700	6	6q23.2	long intergenic non-protein coding RNA 1010	ncRNA	LINC01010	long intergenic non-protein coding RNA 1010	O	-	20201124	-
9606	154141	MBOAT1	-	LPEAT1|LPLAT|LPLAT 1|LPSAT|OACT1|dJ434O11.1	MIM:611732|HGNC:HGNC:21579|Ensembl:ENSG00000172197	6	6p22.3	membrane bound O-acyltransferase domain containing 1	protein-coding	MBOAT1	membrane bound O-acyltransferase domain containing 1	O	lysophospholipid acyltransferase 1|1-acylglycerophosphocholine O-acyltransferase|1-acylglycerophosphoethanolamine O-acyltransferase|1-acylglycerophosphoserine O-acyltransferase|1-acylglycerophosphoserine O-acyltransferase MBOAT1|O-acyltransferase (membrane bound) domain containing 1|O-acyltransferase domain-containing protein 1|lyso-PS acyltransferase|lysophosphatidylethanolamine acyltransferase 1|lysophosphatidylserine acyltransferase|membrane-bound O-acyltransferase domain-containing protein 1	20201213	-
9606	154150	HDGFL1	-	HRP-1|Hdgfrp1|PWWP1|dJ309H15.1	HGNC:HGNC:21095|Ensembl:ENSG00000112273	6	6p22.3	HDGF like 1	protein-coding	HDGFL1	HDGF like 1	O	hepatoma-derived growth factor-like protein 1|HDGF (hepatoma-derived growth factor) like|PWWP domain containing 1|PWWP domain-containing protein 1|hepatoma derived growth factor-like 1|testicular tissue protein Li 84	20201124	-
9606	154197	PNLDC1	-	HsPNLDC1	HGNC:HGNC:21185|Ensembl:ENSG00000146453	6	6q25.3	PARN like, ribonuclease domain containing 1	protein-coding	PNLDC1	PARN like, ribonuclease domain containing 1	O	poly(A)-specific ribonuclease PNLDC1|PARN-like domain-containing protein 1|poly(A)-specific ribonuclease (PARN)-like domain containing 1|poly(A)-specific ribonuclease PARN-like domain-containing protein 1|poly(A)-specific ribonuclease domain-containing protein 1	20201124	-
9606	154214	RNF217	-	C6orf172|IBRDC1|OSTL|dJ84N20.1	MIM:618592|HGNC:HGNC:21487|Ensembl:ENSG00000146373	6	6q22.31	ring finger protein 217	protein-coding	RNF217	ring finger protein 217	O	probable E3 ubiquitin-protein ligase RNF217|IBR domain containing 1|opposite STL	20201124	-
9606	154215	NKAIN2	-	FAM77B|NKAIP2|TCBA|TCBA1	MIM:609758|HGNC:HGNC:16443|Ensembl:ENSG00000188580	6	6q22.31	sodium/potassium transporting ATPase interacting 2	protein-coding	NKAIN2	sodium/potassium transporting ATPase interacting 2	O	sodium/potassium-transporting ATPase subunit beta-1-interacting protein 2|Na(+)/K(+)-transporting ATPase subunit beta-1-interacting protein 2|Na+/K+ transporting ATPase interacting 2|T-cell lymphoma breakpoint-associated target protein 1	20201124	-
9606	154288	KHDC3L	-	C6orf221|ECAT1|HYDM2	MIM:611687|HGNC:HGNC:33699|Ensembl:ENSG00000203908	6	6q13	KH domain containing 3 like, subcortical maternal complex member	protein-coding	KHDC3L	KH domain containing 3 like, subcortical maternal complex member	O	KHDC3-like protein|ES cell-associated transcript 1 protein	20201213	-
9606	154313	CFAP206	-	C6orf165|dJ382I10.1	HGNC:HGNC:21405|Ensembl:ENSG00000272514	6	6q15	cilia and flagella associated protein 206	protein-coding	CFAP206	cilia and flagella associated protein 206	O	cilia- and flagella-associated protein 206|UPF0704 protein C6orf165	20201124	-
9606	154386	LINC01600	-	C6orf195|bA145H9.2	HGNC:HGNC:21600|Ensembl:ENSG00000164385	6	6p25.2	long intergenic non-protein coding RNA 1600	ncRNA	LINC01600	long intergenic non-protein coding RNA 1600	O	-	20201205	-
9606	154442	BVES-AS1	-	C6orf112|bA99L11.2	HGNC:HGNC:21223|Ensembl:ENSG00000203808	6	6q21	BVES antisense RNA 1	ncRNA	BVES-AS1	BVES antisense RNA 1	O	BVES antisense RNA 1 (non-protein coding)	20201124	-
9606	154449	LOC154449	-	-	Ensembl:ENSG00000230960	6	6q27	uncharacterized LOC154449	ncRNA	-	-	-	-	20201124	-
9606	154467	CCDC167	-	C6orf129|HSPC265	HGNC:HGNC:21239|Ensembl:ENSG00000198937	6	6p21.2	coiled-coil domain containing 167	protein-coding	CCDC167	coiled-coil domain containing 167	O	coiled-coil domain-containing protein 167|transmembrane and coiled-coil domain-containing protein C6orf129	20201124	-
9606	154661	RUNDC3B	-	RPIB9|RPIP9	MIM:617295|HGNC:HGNC:30286|Ensembl:ENSG00000105784	7	7q21.12	RUN domain containing 3B	protein-coding	RUNDC3B	RUN domain containing 3B	O	RUN domain-containing protein 3B|RPIP-9|Rap2 binding protein 9|Rap2-interacting protein 9|rap2-binding protein 9	20201124	-
9606	154664	ABCA13	-	-	MIM:607807|HGNC:HGNC:14638|Ensembl:ENSG00000179869	7	7p12.3	ATP binding cassette subfamily A member 13	protein-coding	ABCA13	ATP binding cassette subfamily A member 13	O	ATP-binding cassette sub-family A member 13|ATP binding cassette transporter A13|ATP-binding cassette sub-family A member 13 variant 2|ATP-binding cassette sub-family A member 13 variant 3|ATP-binding cassette, sub-family A (ABC1), member 13	20201124	-
9606	154743	BMT2	-	C7orf60|SAMTOR	MIM:617855|HGNC:HGNC:26475|Ensembl:ENSG00000164603	7	7q31.1	base methyltransferase of 25S rRNA 2 homolog	protein-coding	BMT2	base methyltransferase of 25S rRNA 2 homolog	O	S-adenosylmethionine sensor upstream of mTORC1|UPF0532 protein C7orf60|probable methyltransferase BMT2 homolog|probable methyltransferase BTM2 homolog	20201128	-
9606	154754	PRSS3P2	-	T6|TRY6	HGNC:HGNC:43788	7	7q34	PRSS3 pseudogene 2	pseudo	PRSS3P2	PRSS3 pseudogene 2	O	Putative trypsin-6|Serine protease 3 pseudogene 2|protease, serine 3 pseudogene 2|protease, serine, 1 (trypsin 1)|trypsinogen C	20201124	-
9606	154761	LOC154761	-	-	Ensembl:ENSG00000253882	7	7q35	family with sequence similarity 115, member C pseudogene	pseudo	-	-	-	-	20201124	-
9606	154790	CLEC2L	-	-	HGNC:HGNC:21969|Ensembl:ENSG00000236279	7	7q34	C-type lectin domain family 2 member L	protein-coding	CLEC2L	C-type lectin domain family 2 member L	O	C-type lectin domain family 2 member L	20201124	-
9606	154791	FMC1	-	C7orf55|HSPC268	HGNC:HGNC:26946|Ensembl:ENSG00000164898	7	7q34	formation of mitochondrial complex V assembly factor 1 homolog	protein-coding	FMC1	formation of mitochondrial complex V assembly factor 1 homolog	O	protein FMC1 homolog|ATP synthase assembly factor FMC1, mitochondrial|UPF0562 protein C7orf55|formation of mitochondrial complexes 1 homolog	20201206	-
9606	154796	AMOT	-	-	MIM:300410|HGNC:HGNC:17810|Ensembl:ENSG00000126016	X	Xq23	angiomotin	protein-coding	AMOT	angiomotin	O	angiomotin	20210110	-
9606	154807	VKORC1L1	-	-	MIM:608838|HGNC:HGNC:21492|Ensembl:ENSG00000196715	7	7q11.21	vitamin K epoxide reductase complex subunit 1 like 1	protein-coding	VKORC1L1	vitamin K epoxide reductase complex subunit 1 like 1	O	vitamin K epoxide reductase complex subunit 1-like protein 1|VKORC1-like protein 1	20210114	-
9606	154810	AMOTL1	-	JEAP	MIM:614657|HGNC:HGNC:17811|Ensembl:ENSG00000166025	11	11q21	angiomotin like 1	protein-coding	AMOTL1	angiomotin like 1	O	angiomotin-like protein 1|junction-enriched and associated protein	20201213	-
9606	154822	LINC00689	-	-	HGNC:HGNC:27217|Ensembl:ENSG00000231419	7	7q36.3	long intergenic non-protein coding RNA 689	ncRNA	LINC00689	long intergenic non-protein coding RNA 689	O	-	20201124	-
9606	154860	FEZF1-AS1	-	-	HGNC:HGNC:41001|Ensembl:ENSG00000230316	7	7q31.32	FEZF1 antisense RNA 1	ncRNA	FEZF1-AS1	FEZF1 antisense RNA 1	O	FEZF1 antisense RNA 1 (non-protein coding)	20201124	-
9606	154865	IQUB	-	-	HGNC:HGNC:21995|Ensembl:ENSG00000164675	7	7q31.32	IQ motif and ubiquitin domain containing	protein-coding	IQUB	IQ motif and ubiquitin domain containing	O	IQ and ubiquitin-like domain-containing protein	20201124	-
9606	154872	C7orf77	-	-	HGNC:HGNC:51256|Ensembl:ENSG00000275356	7	7q31.33	chromosome 7 open reading frame 77	ncRNA	C7orf77	chromosome 7 open reading frame 77	O	uncharacterized protein C7orf77	20201124	-
9606	154881	KCTD7	-	CLN14|EPM3	MIM:611725|HGNC:HGNC:21957|Ensembl:ENSG00000243335	7	7q11.21	potassium channel tetramerization domain containing 7	protein-coding	KCTD7	potassium channel tetramerization domain containing 7	O	BTB/POZ domain-containing protein KCTD7|potassium channel tetramerisation domain containing 7	20210116	-
9606	154907	C7orf66	-	-	HGNC:HGNC:33712|Ensembl:ENSG00000205174	7	7q31.1	chromosome 7 putative open reading frame 66	ncRNA	C7orf66	chromosome 7 putative open reading frame 66	O	uncharacterized protein C7orf66	20201218	-
9606	154937	LOC154937	-	-	-	7	7p11.2	protein phosphatase 2 regulatory subunit B', epsilon pseudogene	pseudo	-	-	-	protein phosphatase 2, regulatory subunit B', gamma pseudogene	20201124	-
9606	155006	TMEM213	-	-	HGNC:HGNC:27220|Ensembl:ENSG00000214128	7	7q34	transmembrane protein 213	protein-coding	TMEM213	transmembrane protein 213	O	transmembrane protein 213	20201124	-
9606	155019	ST13P7	-	FAM10A7|FAM10A7P	HGNC:HGNC:18558	7	7q33	ST13, Hsp70 interacting protein pseudogene 7	pseudo	ST13P7	ST13, Hsp70 interacting protein pseudogene 7	O	family with sequence similarity 10, member A7 (pseudogene)|suppression of tumorigenicity 13 (colon carcinoma) (Hsp70 interacting protein) pseudogene 7	20201124	-
9606	155038	GIMAP8	-	IAN-9|IAN6|IAN9|IANT	MIM:616962|HGNC:HGNC:21792|Ensembl:ENSG00000171115	7	7q36.1	GTPase, IMAP family member 8	protein-coding	GIMAP8	GTPase, IMAP family member 8	O	GTPase IMAP family member 8|human immune associated nucleotide 6|immune-associated nucleotide-binding protein 9	20201124	-
9606	155051	CRYGN	-	-	MIM:609603|HGNC:HGNC:20458|Ensembl:ENSG00000127377	7	7q36.1	crystallin gamma N	protein-coding	CRYGN	crystallin gamma N	O	gamma-crystallin N|gamma-N-crystallin|gammaN-crystallin	20201124	-
9606	155054	ZNF425	-	-	HGNC:HGNC:20690|Ensembl:ENSG00000204947	7	7q36.1	zinc finger protein 425	protein-coding	ZNF425	zinc finger protein 425	O	zinc finger protein 425	20201213	-
9606	155060	LOC155060	-	-	Ensembl:ENSG00000244560	7	7q36.1	AI894139 pseudogene	pseudo	-	-	-	-	20201124	-
9606	155061	ZNF746	-	PARIS	MIM:613914|HGNC:HGNC:21948|Ensembl:ENSG00000181220	7	7q36.1	zinc finger protein 746	protein-coding	ZNF746	zinc finger protein 746	O	zinc finger protein 746|parkin-interacting substrate|parkin-interacting sustrate	20201213	-
9606	155066	ATP6V0E2	-	ATP6V0E2L|C7orf32	MIM:611019|HGNC:HGNC:21723|Ensembl:ENSG00000171130	7	7q36.1	ATPase H+ transporting V0 subunit e2	protein-coding	ATP6V0E2	ATPase H+ transporting V0 subunit e2	O	V-type proton ATPase subunit e 2|H+-ATPase e2 subunit|V-ATPase subunit e 2|lysosomal 9 kDa H(+)-transporting ATPase V0 subunit e2|vacuolar proton pump subunit e 2|vacuolar proton-ATPase subunit	20201208	-
9606	155100	CCT8L1P	-	CCT8L1	HGNC:HGNC:32153|Ensembl:ENSG00000020219	7	7q36.1	chaperonin containing TCP1 subunit 8 like 1, pseudogene	pseudo	CCT8L1P	chaperonin containing TCP1 subunit 8 like 1, pseudogene	O	chaperonin containing TCP1, subunit 8 (theta)-like 1, pseudogene	20201124	-
9606	155184	SLC2A7	-	GLUT-7|GLUT7|hGLUT7	MIM:610371|HGNC:HGNC:13445|Ensembl:ENSG00000197241	1	1p36.23	solute carrier family 2 member 7	protein-coding	SLC2A7	solute carrier family 2 member 7	O	solute carrier family 2, facilitated glucose transporter member 7|glucose transporter type 7|intestinal facilitative glucose transporter 7|solute carrier family 2 (facilitated glucose transporter), member 7	20201124	-
9606	155185	AMZ1	-	-	MIM:615168|HGNC:HGNC:22231|Ensembl:ENSG00000174945	7	7p22.3	archaelysin family metallopeptidase 1	protein-coding	AMZ1	archaelysin family metallopeptidase 1	O	archaemetzincin-1|archeobacterial metalloproteinase-like protein 1|metalloproteinase-like protein	20201124	-
9606	155340	OR7E136P	-	OR7E139P|OR7E147P	HGNC:HGNC:19557|Ensembl:ENSG00000205897	7	7p22.1	olfactory receptor family 7 subfamily E member 136 pseudogene	pseudo	OR7E136P	olfactory receptor family 7 subfamily E member 136 pseudogene	O	olfactory receptor, family 7, subfamily E, member 139 pseudogene|olfactory receptor, family 7, subfamily E, member 147 pseudogene	20201124	-
9606	155368	METTL27	-	WBSCR27	MIM:612546|HGNC:HGNC:19068|Ensembl:ENSG00000165171	7	7q11.23	methyltransferase like 27	protein-coding	METTL27	methyltransferase like 27	O	methyltransferase-like protein 27|Williams Beuren syndrome chromosome region 27|williams-Beuren syndrome chromosomal region 27 protein	20201213	-
9606	155370	SBDSP1	-	SBDSP	HGNC:HGNC:21646|Ensembl:ENSG00000225648	7	7q11.23	SBDS pseudogene 1	pseudo	SBDSP1	SBDS pseudogene 1	O	SBDS, ribosome assembly guanine nucleotide exchange factor pseudogene 1|SBDS, ribosome maturation factor pseudogene 1|Shwachman-Bodian-Diamond syndrome pseudogene 1	20201124	-
9606	155382	VPS37D	-	WBSCR24	MIM:610039|HGNC:HGNC:18287|Ensembl:ENSG00000176428	7	7q11.23	VPS37D subunit of ESCRT-I	protein-coding	VPS37D	VPS37D subunit of ESCRT-I	O	vacuolar protein sorting-associated protein 37D|ESCRT-I complex subunit VPS37D|VPS37D, ESCRT-I subunit|Williams Beuren syndrome chromosome region 24|Williams-Beuren syndrome critical region protein 24|vacuolar protein sorting 37 homolog D|vacuolar protein sorting 37D|williams-Beuren syndrome chromosomal region 24 protein|williams-Beuren syndrome region protein 24	20201213	-
9606	155400	NSUN5P1	-	NSUN5B|WBSCR20B	HGNC:HGNC:19146|Ensembl:ENSG00000223705	7	7q11.23	NSUN5 pseudogene 1	pseudo	NSUN5P1	NSUN5 pseudogene 1	O	NOL1/NOP2/Sun domain family, member 5B|NOP2/Sun RNA methyltransferase family member 5 pseudogene 1|NOP2/Sun domain family, member 5 pseudogene 1|NOP2/Sun domain family, member 5B, pseudogene|Williams Beuren syndrome chromosome region 20B|Williams-Beuren Syndrome critical region protein 20 copy B	20201124	-
9606	155435	RBM33	-	PRR8	HGNC:HGNC:27223|Ensembl:ENSG00000184863	7	7q36.3	RNA binding motif protein 33	protein-coding	RBM33	RNA binding motif protein 33	O	RNA-binding protein 33|hypothetical protein MGC20460|proline rich 8|proline-rich protein 8	20201124	-
9606	155465	AGR3	-	AG-3|AG3|BCMP11|HAG3|PDIA18|hAG-3	MIM:609482|HGNC:HGNC:24167|Ensembl:ENSG00000173467	7	7p21.1	anterior gradient 3, protein disulphide isomerase family member	protein-coding	AGR3	anterior gradient 3, protein disulphide isomerase family member	O	anterior gradient protein 3|anterior gradient homolog 3|anterior gradient protein 3 homolog|breast cancer membrane protein 11|protein disulfide isomerase family A, member 18	20201124	-
9606	157206	RPL21P11	-	RPL21_50_1399	HGNC:HGNC:19800|Ensembl:ENSG00000242571	14	14q32.11	ribosomal protein L21 pseudogene 11	pseudo	RPL21P11	ribosomal protein L21 pseudogene 11	O	-	20201124	-
9606	157273	LOC157273	-	-	Ensembl:ENSG00000248538	8	8p23.1	uncharacterized LOC157273	ncRNA	-	-	-	-	20201124	-
9606	157285	PRAG1	-	NACK|PEAK2|PRAGMIN|SGK223	MIM:617344|HGNC:HGNC:25438|Ensembl:ENSG00000275342	8	8p23.1	PEAK1 related, kinase-activating pseudokinase 1	protein-coding	PRAG1	PEAK1 related, kinase-activating pseudokinase 1	O	inactive tyrosine-protein kinase PRAG1|PEAK family member 2|Pragmin, RND2 effector protein|homolog of rat pragma of Rnd2|sugen kinase 223|tyrosine-protein kinase PRAG1|tyrosine-protein kinase SgK223	20201124	-
9606	157310	PEBP4	-	CORK-1|CORK1|GWTM1933|HEL-S-300|PEBP-4|PRO4408|hPEBP4	MIM:612473|HGNC:HGNC:28319|Ensembl:ENSG00000134020	8	8p21.3	phosphatidylethanolamine binding protein 4	protein-coding	PEBP4	phosphatidylethanolamine binding protein 4	O	phosphatidylethanolamine-binding protein 4|cousin-of-RKIP 1 protein|epididymis secretory protein Li 300|epididymis secretory sperm binding protein|protein cousin-of-RKIP 1	20210103	-
9606	157313	CDCA2	-	PPP1R81|Repo-Man	MIM:618785|HGNC:HGNC:14623|Ensembl:ENSG00000184661	8	8p21.2	cell division cycle associated 2	protein-coding	CDCA2	cell division cycle associated 2	O	cell division cycle-associated protein 2|protein phosphatase 1, regulatory subunit 81|recruits PP1 onto mitotic chromatin at anaphase protein	20201124	-
9606	157317	CYCSP55	-	CYCSL1|HCP15|HS11|bA513I15.3	HGNC:HGNC:21252	6	6p21.31	CYCS pseudogene 55	pseudo	CYCSP55	CYCS pseudogene 55	O	cytochrome c, somatic pseudogene 55|cytochrome c, somatic-like 1 (pseudogene)	20201124	-
9606	157376	FER1L6-AS2	-	C8orf78	HGNC:HGNC:26534|Ensembl:ENSG00000253868	8	8q24.13	FER1L6 antisense RNA 2	ncRNA	FER1L6-AS2	FER1L6 antisense RNA 2	O	FER1L6 antisense RNA 2 (non-protein coding)	20201124	-
9606	157378	TMEM65	-	-	MIM:616609|HGNC:HGNC:25203|Ensembl:ENSG00000164983	8	8q24.13	transmembrane protein 65	protein-coding	TMEM65	transmembrane protein 65	O	transmembrane protein 65	20201124	-
9606	157381	LINC00964	-	-	HGNC:HGNC:27226|Ensembl:ENSG00000249816	8	8q24.13	long intergenic non-protein coding RNA 964	ncRNA	LINC00964	long intergenic non-protein coding RNA 964	O	-	20201124	-
9606	157489	SDAD1P1	-	-	HGNC:HGNC:31403|Ensembl:ENSG00000228451	8	8p21.2	SDA1 domain containing 1 pseudogene 1	pseudo	SDAD1P1	SDA1 domain containing 1 pseudogene 1	O	-	20201124	-
9606	157506	RDH10	-	SDR16C4	MIM:607599|HGNC:HGNC:19975|Ensembl:ENSG00000121039	8	8q21.11	retinol dehydrogenase 10	protein-coding	RDH10	retinol dehydrogenase 10	O	retinol dehydrogenase 10|retinol dehydrogenase 10 (all-trans)|short chain dehydrogenase/reductase family 16C member 4	20210114	-
9606	157530	ST13P6	-	FAM10A6|FAM10A6P	HGNC:HGNC:18557	8	8q24.22	ST13, Hsp70 interacting protein pseudogene 6	pseudo	ST13P6	ST13, Hsp70 interacting protein pseudogene 6	O	family with sequence similarity 10, member A6|suppression of tumorigenicity 13 (colon carcinoma) (Hsp70 interacting protein) pseudogene 6	20201124	-
9606	157556	BAALC-AS2	-	BAALCOS|C8orf56	HGNC:HGNC:28595|Ensembl:ENSG00000236939	8	8q22.3	BAALC antisense RNA 2	ncRNA	BAALC-AS2	BAALC antisense RNA 2	O	BAALC opposite strand	20201124	-
9606	157567	ANKRD46	-	ANK-S|GENX-115279	HGNC:HGNC:27229|Ensembl:ENSG00000186106	8	8q22.3	ankyrin repeat domain 46	protein-coding	ANKRD46	ankyrin repeat domain 46	O	ankyrin repeat domain-containing protein 46|ankyrin repeat small protein	20201124	-
9606	157570	ESCO2	-	2410004I17Rik|EFO2|EFO2p|RBS|hEFO2	MIM:609353|HGNC:HGNC:27230|Ensembl:ENSG00000171320	8	8p21.1	establishment of sister chromatid cohesion N-acetyltransferase 2	protein-coding	ESCO2	establishment of sister chromatid cohesion N-acetyltransferase 2	O	N-acetyltransferase ESCO2|ECO1 homolog 2|establishment factor-like protein 2	20210110	-
9606	157574	FBXO16	-	FBX16	MIM:608519|HGNC:HGNC:13618|Ensembl:ENSG00000214050	8	8p21.1	F-box protein 16	protein-coding	FBXO16	F-box protein 16	O	F-box only protein 16	20201124	-
9606	157627	MIR124-1HG	-	LINC00599|Rncr3|neuroLNC	HGNC:HGNC:27231|Ensembl:ENSG00000253230	8	8p23.1	MIR124-1 host gene	ncRNA	MIR124-1HG	MIR124-1 host gene	O	long intergenic non-protein coding RNA 599|neuron-specific nuclear lncRNA|retinal non-coding RNA 3	20201124	-
9606	157638	LRATD2	-	BCMP101|FAM84B|NSE2	MIM:609483|HGNC:HGNC:24166|Ensembl:ENSG00000168672	8	8q24.21	LRAT domain containing 2	protein-coding	LRATD2	LRAT domain containing 2	O	protein LRATD2|breast cancer membrane protein 101|breast cancer membrane-associated protein 101|family with sequence similarity 84 member B|neurological/sensory 2|protein FAM84B	20201206	-
9606	157657	C8orf37	-	BBS21|CORD16|FAP418|MOT25|RP64|smalltalk	MIM:614477|HGNC:HGNC:27232|Ensembl:ENSG00000156172	8	8q22.1	chromosome 8 open reading frame 37	protein-coding	C8orf37	chromosome 8 open reading frame 37	O	protein C8orf37|Bardet-Biedl syndrome 21	20201124	-
9606	157667	MYL12AP1	-	-	HGNC:HGNC:51648	8	8q22.1	MYL12A pseudogene 1	pseudo	MYL12AP1	MYL12A pseudogene 1	O	myosin light chain 12A pseudogene 1|myosin, light chain 12A, regulatory, non-sarcomeric pseudogene	20201125	-
9606	157680	VPS13B	-	CHS1|COH1	MIM:607817|HGNC:HGNC:2183|Ensembl:ENSG00000132549	8	8q22.2	vacuolar protein sorting 13 homolog B	protein-coding	VPS13B	vacuolar protein sorting 13 homolog B	O	vacuolar protein sorting-associated protein 13B	20210110	-
9606	157693	FAM87A	-	-	HGNC:HGNC:27233|Ensembl:ENSG00000182366	8	8p23.3	family with sequence similarity 87 member A	ncRNA	FAM87A	family with sequence similarity 87 member A	O	-	20201124	-
9606	157695	TDRP	-	C8orf42|Inm01|TDRP1|TDRP2	MIM:619049|HGNC:HGNC:26951|Ensembl:ENSG00000180190	8	8p23.3	testis development related protein	protein-coding	TDRP	testis development related protein	O	testis development-related protein	20201208	-
9606	157697	ERICH1	-	HSPC319	HGNC:HGNC:27234|Ensembl:ENSG00000104714	8	8p23.3	glutamate rich 1	protein-coding	ERICH1	glutamate rich 1	O	glutamate-rich protein 1	20201124	-
9606	157708	SEC11B	-	SEC11L2|SPCS4B	HGNC:HGNC:31884	8	8q11.23	SEC11 homolog B, signal peptidase complex subunit (pseudogene)	pseudo	SEC11B	SEC11 homolog B, signal peptidase complex subunit (pseudogene)	O	SEC11 homolog A pseudogene|SEC11 homolog B, pseudogene|SEC11-like 2	20201124	-
9606	157713	LYPLA1P3	-	-	HGNC:HGNC:44007	6	6q13	LYPLA1 pseudogene 3	pseudo	LYPLA1P3	LYPLA1 pseudogene 3	O	lysophospholipase I pseudogene 3	20201124	-
9606	157724	SLC7A13	-	AGT-1|AGT1|XAT2	MIM:617256|HGNC:HGNC:23092|Ensembl:ENSG00000164893	8	8q21.3	solute carrier family 7 member 13	protein-coding	SLC7A13	solute carrier family 7 member 13	O	solute carrier family 7 member 13|X-amino acid transporter 2|amino acid transporter XAT2|sodium-independent aspartate/glutamate transporter 1|solute carrier family 7 (anionic amino acid transporter), member 13|solute carrier family 7, (cationic amino acid transporter, y+ system) member 13	20201213	-
9606	157739	TDH	-	SDR14E1P	MIM:615174|HGNC:HGNC:15547|Ensembl:ENSG00000154316	8	8p23.1	L-threonine dehydrogenase (pseudogene)	pseudo	TDH	L-threonine dehydrogenase (pseudogene)	O	short chain dehydrogenase/reductase family 14E, member 1 (pseudogene)	20210114	-
9606	157753	TMEM74	-	NET36	MIM:613935|HGNC:HGNC:26409|Ensembl:ENSG00000164841	8	8q23.1	transmembrane protein 74	protein-coding	TMEM74	transmembrane protein 74	O	transmembrane protein 74	20201124	-
9606	157769	FAM91A1	-	-	HGNC:HGNC:26306|Ensembl:ENSG00000176853	8	8q24.13	family with sequence similarity 91 member A1	protein-coding	FAM91A1	family with sequence similarity 91 member A1	O	protein FAM91A1|skeletal muscle cells re-entry induced	20201206	-
9606	157773	C8orf48	-	-	HGNC:HGNC:26345|Ensembl:ENSG00000164743	8	8p22	chromosome 8 open reading frame 48	protein-coding	C8orf48	chromosome 8 open reading frame 48	O	uncharacterized protein C8orf48	20201124	-
9606	157777	MCMDC2	-	C8orf45	MIM:617545|HGNC:HGNC:26368|Ensembl:ENSG00000178460	8	8q13.1	minichromosome maintenance domain containing 2	protein-coding	MCMDC2	minichromosome maintenance domain containing 2	O	minichromosome maintenance domain-containing protein 2|MCM domain-containing protein 2|MCM domain-containing protein C8orf45	20201213	-
9606	157807	CLVS1	-	C6orf212L|CRALBPL|RLBP1L1	MIM:611292|HGNC:HGNC:23139|Ensembl:ENSG00000177182	8	8q12.2-q12.3	clavesin 1	protein-coding	CLVS1	clavesin 1	O	clavesin-1|clathrin vesicle-associated Sec14 protein 1|retinaldehyde-binding protein 1-like 1	20201124	-
9606	157848	NKX6-3	-	NKX6.3	MIM:610772|HGNC:HGNC:26328|Ensembl:ENSG00000165066	8	8p11.21	NK6 homeobox 3	protein-coding	NKX6-3	NK6 homeobox 3	O	homeobox protein Nkx-6.3|NK6 transcription factor related, locus 3	20201213	-
9606	157855	KCNU1	-	KCNMC1|KCa5|KCa5.1|Kcnma3|Slo3	MIM:615215|HGNC:HGNC:18867|Ensembl:ENSG00000215262	8	8p11.23	potassium calcium-activated channel subfamily U member 1	protein-coding	KCNU1	potassium calcium-activated channel subfamily U member 1	O	potassium channel subfamily U member 1|Calcium-activated potassium channel subunit alpha-3|Calcium-activated potassium channel, subfamily M subunit alpha-3|Slowpoke homolog 3|potassium channel, subfamily U, member 1	20201124	-
9606	157869	SBSPON	-	C8orf84|RPESP	HGNC:HGNC:30362|Ensembl:ENSG00000164764	8	8q21.11	somatomedin B and thrombospondin type 1 domain containing	protein-coding	SBSPON	somatomedin B and thrombospondin type 1 domain containing	O	somatomedin-B and thrombospondin type-1 domain-containing protein|RPE-spondin	20201124	-
9606	157916	IL6RP1	-	IL6RL1	HGNC:HGNC:6020|Ensembl:ENSG00000234910	9	9q22.2	interleukin 6 receptor pseudogene 1	pseudo	IL6RP1	interleukin 6 receptor pseudogene 1	O	interleukin 6 receptor-like 1	20201124	-
9606	157922	CAMSAP1	-	-	MIM:613774|HGNC:HGNC:19946|Ensembl:ENSG00000130559	9	9q34.3	calmodulin regulated spectrin associated protein 1	protein-coding	CAMSAP1	calmodulin regulated spectrin associated protein 1	O	calmodulin-regulated spectrin-associated protein 1|epididymis secretory sperm binding protein	20201124	-
9606	157927	C9orf62	-	-	HGNC:HGNC:28581|Ensembl:ENSG00000178243	9	9q34.3	chromosome 9 putative open reading frame 62	ncRNA	C9orf62	chromosome 9 putative open reading frame 62	O	-	20201218	-
9606	157956	CDC20P1	-	CDC20P	HGNC:HGNC:29487|Ensembl:ENSG00000231007	9	9q21.33	cell division cycle 20 pseudogene 1	pseudo	CDC20P1	cell division cycle 20 pseudogene 1	O	CDC20 cell division cycle 20 homolog pseudogene|cell division cycle 20 homolog pseudogene 1	20201124	-
9606	157983	DOCK8-AS1	-	C9orf66	HGNC:HGNC:26436|Ensembl:ENSG00000183784	9	9p24.3	DOCK8 antisense RNA 1	ncRNA	DOCK8-AS1	DOCK8 antisense RNA 1	O	-	20201124	-
9606	158011	IFNA12P	-	IFNP12|IFNWP12	HGNC:HGNC:5443	9	9p21.3	interferon alpha 12, pseudogene	pseudo	IFNA12P	interferon alpha 12, pseudogene	O	interferon pseudogene 12	20201124	-
9606	158035	LINC00032	-	C9orf14|NCRNA00032	HGNC:HGNC:16506|Ensembl:ENSG00000283945	9	9p21.2	long intergenic non-protein coding RNA 32	ncRNA	LINC00032	long intergenic non-protein coding RNA 32	O	-	20201124	-
9606	158038	LINGO2	-	LERN3|LRRN6C	MIM:609793|HGNC:HGNC:21207|Ensembl:ENSG00000174482	9	9p21.2-p21.1	leucine rich repeat and Ig domain containing 2	protein-coding	LINGO2	leucine rich repeat and Ig domain containing 2	O	leucine-rich repeat and immunoglobulin-like domain-containing nogo receptor-interacting protein 2|leucine rich repeat neuronal 6C|leucine-rich repeat neuronal protein 3|leucine-rich repeat neuronal protein 6C	20201124	-
9606	158046	NXNL2	-	C9orf121|RDCVF2|RdCVF2L	MIM:615299|HGNC:HGNC:30482|Ensembl:ENSG00000130045	9	9q22.1	nucleoredoxin like 2	protein-coding	NXNL2	nucleoredoxin like 2	O	nucleoredoxin-like protein 2|rod-derived cone viability factor 2	20201213	-
9606	158055	C9orf163	-	-	HGNC:HGNC:26718|Ensembl:ENSG00000196366	9	9q34.3	chromosome 9 putative open reading frame 163	protein-coding	C9orf163	chromosome 9 putative open reading frame 163	O	uncharacterized protein C9orf163	20201124	-
9606	158056	MAMDC4	-	AEGP|EDTB	MIM:617208|HGNC:HGNC:24083|Ensembl:ENSG00000177943	9	9q34.3	MAM domain containing 4	protein-coding	MAMDC4	MAM domain containing 4	O	apical endosomal glycoprotein|MAM domain-containing protein 4|apical early endosomal glycoprotein|endotubin	20201124	-
9606	158062	LCN6	-	LCN5|UNQ643|hLcn5	MIM:609379|HGNC:HGNC:17337|Ensembl:ENSG00000267206	9	9q34.3	lipocalin 6	protein-coding	LCN6	lipocalin 6	O	epididymal-specific lipocalin-6|epididymal-specific lipocalin LCN6|epididymis secretory sperm binding protein|lipocalin 5	20201124	-
9606	158067	AK8	-	AK 8|C9orf98|DDX31	MIM:615365|HGNC:HGNC:26526|Ensembl:ENSG00000165695	9	9q34.13	adenylate kinase 8	protein-coding	AK8	adenylate kinase 8	O	adenylate kinase 8|ATP-AMP transphosphorylase 8|putative adenylate kinase-like protein C9orf98	20201124	-
9606	158078	EEF1A1P5	-	EEF1AL3	HGNC:HGNC:3200	9	9q34.13	eukaryotic translation elongation factor 1 alpha 1 pseudogene 5	pseudo	EEF1A1P5	eukaryotic translation elongation factor 1 alpha 1 pseudogene 5	O	eukaryotic translation elongation factor 1 alpha-like 3	20210103	-
9606	158104	RPS10P3	-	RPS10_10_994	HGNC:HGNC:23684|Ensembl:ENSG00000217716	9	9q22.1	ribosomal protein S10 pseudogene 3	pseudo	RPS10P3	ribosomal protein S10 pseudogene 3	O	-	20201124	-
9606	158131	OR1Q1	-	HSTPCR106|OR1Q2|OR1Q3|OR9-25|OR9-A|OST226|OST226OR9-A|TPCR106	HGNC:HGNC:8223|Ensembl:ENSG00000165202	9	9q33.2	olfactory receptor family 1 subfamily Q member 1	protein-coding	OR1Q1	olfactory receptor family 1 subfamily Q member 1	O	olfactory receptor 1Q1|olfactory receptor 1Q2|olfactory receptor 1Q3|olfactory receptor 9-A|olfactory receptor OR9-25|olfactory receptor TPCR106|olfactory receptor, family 1, subfamily Q, member 2|olfactory receptor, family 1, subfamily Q, member 3	20201124	-
9606	158135	TTLL11	-	C9orf148|C9orf20|TTLL11-IT1|bA244O19.1	HGNC:HGNC:18113|Ensembl:ENSG00000175764	9	9q33.2	tubulin tyrosine ligase like 11	protein-coding	TTLL11	tubulin tyrosine ligase like 11	O	tubulin polyglutamylase TTLL11|TTLL11 intronic transcript 1|TTLL11 intronic transcript 1 (non-protein coding)|tubulin tyrosine ligase like11|tubulin tyrosine ligase-like family, member 11|tubulin--tyrosine ligase-like protein 11	20210124	-
9606	158158	RASEF	-	RAB45	MIM:611344|HGNC:HGNC:26464|Ensembl:ENSG00000165105	9	9q21.32	RAS and EF-hand domain containing	protein-coding	RASEF	RAS and EF-hand domain containing	O	ras and EF-hand domain-containing protein|ras-related protein Rab-45	20201124	-
9606	158160	HSD17B7P2	-	HSD17B7|Hsd17b_2|bA291L22.1	HGNC:HGNC:28120|Ensembl:ENSG00000099251	10	10p11.1	hydroxysteroid 17-beta dehydrogenase 7 pseudogene 2	pseudo	HSD17B7P2	hydroxysteroid 17-beta dehydrogenase 7 pseudogene 2	O	17beta-hydroxysteroid dehydrogenase type 7 form 2	20201124	-
9606	158172	SERPINH1P1	-	SERPINHP1|bA571F15.6|pshsp47	HGNC:HGNC:19917	9	9p13.3	serpin family H member 1 pseudogene 1	pseudo	SERPINH1P1	serpin family H member 1 pseudogene 1	O	CBP2 (human hsp47) pseudogene|serine (or cysteine) proteinase inhibitor, clade H (heat shock protein 47), member 2 pseudogene|serine (or cysteine) proteinase inhibitor, clade H, pseudogene 1|serpin peptidase inhibitor, clade H (heat shock protein 47), member 1, (collagen binding protein 1) pseudogene|serpin peptidase inhibitor, clade H, pseudogene 1|serpin peptidase inhibitor, clade H1, pseudogene 1	20201124	-
9606	158219	TTC39B	-	C9orf52	MIM:613574|HGNC:HGNC:23704|Ensembl:ENSG00000155158	9	9p22.3	tetratricopeptide repeat domain 39B	protein-coding	TTC39B	tetratricopeptide repeat domain 39B	O	tetratricopeptide repeat protein 39B|TPR repeat protein 39B	20201124	-
9606	158222	LDHAP4	-	LDHAL4	HGNC:HGNC:6539	9	9p22.3	lactate dehydrogenase A pseudogene 4	pseudo	LDHAP4	lactate dehydrogenase A pseudogene 4	O	lactate dehydrogenase A-like 4|lactate dehydrogenase pseudogene	20201124	-
9606	158228	FAM201A	-	C9orf122	HGNC:HGNC:27239	9	9p13.1	family with sequence similarity 201 member A	ncRNA	FAM201A	family with sequence similarity 201 member A	O	-	20201124	-
9606	158234	TRMT10B	-	RG9MTD3|bA3J10.9	HGNC:HGNC:26454|Ensembl:ENSG00000165275	9	9p13.2	tRNA methyltransferase 10B	protein-coding	TRMT10B	tRNA methyltransferase 10B	O	tRNA methyltransferase 10 homolog B|RNA (guanine-9-) methyltransferase domain containing 3|RNA (guanine-9-)-methyltransferase domain-containing protein 3|tRNA (guanine(9)-N(1))-methyltransferase TRMT10B	20201124	-
9606	158248	TTC16	-	-	HGNC:HGNC:26536|Ensembl:ENSG00000167094	9	9q34.11	tetratricopeptide repeat domain 16	protein-coding	TTC16	tetratricopeptide repeat domain 16	O	tetratricopeptide repeat protein 16|TPR repeat protein 16	20201124	-
9606	158257	LINC02603	-	MIRLET7DHG	HGNC:HGNC:37186|Ensembl:ENSG00000230262	9	9q22.32	long intergenic non-protein coding RNA 2603	ncRNA	LINC02603	long intergenic non-protein coding RNA 2603	O	MIRLET7D host gene (non-protein coding)	20201124	-
9606	158293	FAM120AOS	-	C9orf10OS	HGNC:HGNC:23389|Ensembl:ENSG00000188938	9	9q22.31	family with sequence similarity 120A opposite strand	protein-coding	FAM120AOS	family with sequence similarity 120A opposite strand	O	uncharacterized protein FAM120AOS|FAM120A opposite strand protein	20201124	-
9606	158297	SAXO1	-	C9orf138|FAM154A	MIM:616292|HGNC:HGNC:28566|Ensembl:ENSG00000155875	9	9p22.1	stabilizer of axonemal microtubules 1	protein-coding	SAXO1	stabilizer of axonemal microtubules 1	O	stabilizer of axonemal microtubules 1|4930500O09Rik|family with sequence similarity 154, member A|protein FAM154A	20201124	-
9606	158314	LINC00475	-	C9orf44	HGNC:HGNC:23569	9	9q22.31	long intergenic non-protein coding RNA 475	ncRNA	LINC00475	long intergenic non-protein coding RNA 475	O	-	20201124	-
9606	158326	FREM1	-	BNAR|C9orf143|C9orf145|C9orf154|MOTA|TILRR|TRIGNO2	MIM:608944|HGNC:HGNC:23399|Ensembl:ENSG00000164946	9	9p22.3	FRAS1 related extracellular matrix 1	protein-coding	FREM1	FRAS1 related extracellular matrix 1	O	FRAS1-related extracellular matrix protein 1|extracellular matrix protein QBRICK	20210123	-
9606	158345	RPL4P5	-	RPL4_3_960	HGNC:HGNC:35699|Ensembl:ENSG00000230207	9	9p24.1	ribosomal protein L4 pseudogene 5	pseudo	RPL4P5	ribosomal protein L4 pseudogene 5	O	-	20201124	-
9606	158358	KIAA2026	-	-	HGNC:HGNC:23378|Ensembl:ENSG00000183354	9	9p24.1	KIAA2026	protein-coding	KIAA2026	KIAA2026	O	uncharacterized protein KIAA2026	20201124	-
9606	158373	YBX1P10	-	BA327L3.4	HGNC:HGNC:42432	9	9p13.3	Y-box binding protein 1 pseudogene 10	pseudo	YBX1P10	Y-box binding protein 1 pseudogene 10	O	nuclease sensitive element binding protein 1 pseudogene	20201124	-
9606	158376	SPAAR	-	LINC00961|SPAR	MIM:617627|HGNC:HGNC:27244|Ensembl:ENSG00000235387	9	9p13.3	small regulatory polypeptide of amino acid response	protein-coding	SPAAR	small regulatory polypeptide of amino acid response	O	small regulatory polypeptide of amino acid response|long intergenic non-protein coding RNA 961|small regulatory polypeptide of amino acids response	20201220	-
9606	158381	ATP8B5P	-	FetA	HGNC:HGNC:27245|Ensembl:ENSG00000179766	9	9p13.3	ATPase phospholipid transporting 8B5, pseudogene	pseudo	ATP8B5P	ATPase phospholipid transporting 8B5, pseudogene	O	ATPase, Class I, type 8B family pseudogene|ATPase, class I, type 8B, member 5, pseudogene|flippase expressed in testis splicing form A pseudogene|zinc finger, AN1-type domain 6 pseudogene	20201124	-
9606	158383	YWHAZP6	-	-	HGNC:HGNC:30849	9	9p13.3	tyrosine 3-monooxygenase/tryptophan 5-monooxygenase activation protein zeta pseudogene 6	pseudo	YWHAZP6	tyrosine 3-monooxygenase/tryptophan 5-monooxygenase activation protein zeta pseudogene 6	O	tyrosine 3-monooxygenase/tryptophan 5-monooxygenase activation protein, zeta polypeptide pseudogene	20201124	-
9606	158399	ZNF483	-	ZKSCAN16|ZSCAN48	HGNC:HGNC:23384|Ensembl:ENSG00000173258	9	9q31.3	zinc finger protein 483	protein-coding	ZNF483	zinc finger protein 483	O	zinc finger protein 483|zinc finger protein HIT-10|zinc finger protein with KRAB and SCAN domains 16	20201124	-
9606	158401	SHOC1	-	C9orf84|MZIP2|ZIP2|ZIP2H	MIM:618038|HGNC:HGNC:26535|Ensembl:ENSG00000165181	9	9q31.3	shortage in chiasmata 1	protein-coding	SHOC1	shortage in chiasmata 1	O	protein shortage in chiasmata 1 ortholog|uncharacterized protein C9orf84	20201213	-
9606	158405	KIAA1958	-	-	MIM:617390|HGNC:HGNC:23427|Ensembl:ENSG00000165185	9	9q32	KIAA1958	protein-coding	KIAA1958	KIAA1958	O	uncharacterized protein KIAA1958	20201124	-
9606	158427	TSTD2	-	C9orf97	HGNC:HGNC:30087|Ensembl:ENSG00000136925	9	9q22.33	thiosulfate sulfurtransferase like domain containing 2	protein-coding	TSTD2	thiosulfate sulfurtransferase like domain containing 2	O	thiosulfate sulfurtransferase/rhodanese-like domain-containing protein 2|PP4189|rhodanese domain-containing protein 2|rhodanese like domain containing 2|thiosulfate sulfurtransferase (rhodanese)-like domain containing 2	20210103	-
9606	158431	ZNF782	-	-	HGNC:HGNC:33110|Ensembl:ENSG00000196597	9	9q22.33	zinc finger protein 782	protein-coding	ZNF782	zinc finger protein 782	O	zinc finger protein 782	20201124	-
9606	158434	LOC158434	-	-	Ensembl:ENSG00000275465	9	9q22.32	uncharacterized LOC158434	ncRNA	-	-	-	-	20201124	-
9606	158435	LOC158435	-	-	-	9	9q22.32	uncharacterized LOC158435	ncRNA	-	-	-	uncharacterized protein LOC158435	20201124	-
9606	158452	ASS1P3	-	ASSP3	HGNC:HGNC:766|Ensembl:ENSG00000233947	9	9q21.2	argininosuccinate synthetase 1 pseudogene 3	pseudo	ASS1P3	argininosuccinate synthetase 1 pseudogene 3	O	argininosuccinate synthetase pseudogene 3	20201124	-
9606	158471	PRUNE2	-	BMCC1|BNIPXL|C9orf65|KIAA0367	MIM:610691|HGNC:HGNC:25209|Ensembl:ENSG00000106772	9	9q21.2	prune homolog 2 with BCH domain	protein-coding	PRUNE2	prune homolog 2 with BCH domain	O	protein prune homolog 2|BCH motif-containing molecule at the carboxyl terminal region 1|BNIP2 motif containing molecule at the carboxyl terminal region 1|BNIP2 motif-containing molecule at the C-terminal region 1|olfaxin|truncated PRUNE2	20201124	-
9606	158506	CBLL2	-	CT138|HAKAIL|ZNF645	HGNC:HGNC:26371|Ensembl:ENSG00000175809	X	Xp22.11	Cbl proto-oncogene like 2	protein-coding	CBLL2	Cbl proto-oncogene like 2	O	E3 ubiquitin-protein ligase CBLL2|E3 ubiquitin ligase|E3 ubiquitin-protein ligase ZNF645|RING-type E3 ubiquitin transferase ZNF645|c-Cbl-like protein 2|cbl proto-oncogene-like protein 2|zinc finger protein 645	20201124	-
9606	158511	CSAG1	-	CSAGE|CT24.1	MIM:300944|HGNC:HGNC:24294|Ensembl:ENSG00000198930	X	Xq28	chondrosarcoma associated gene 1	protein-coding	CSAG1	chondrosarcoma associated gene 1	O	putative chondrosarcoma-associated gene 1 protein|cancer/testis antigen 24.1|cancer/testis antigen CSAGE|cancer/testis antigen family 24, member 1	20201124	-
9606	158521	FMR1NB	-	CT37|NY-SAR-35|NYSAR35	HGNC:HGNC:26372|Ensembl:ENSG00000176988	X	Xq27.3-q28	FMR1 neighbor	protein-coding	FMR1NB	FMR1 neighbor	O	fragile X mental retardation 1 neighbor protein|cancer/testis antigen 37|sarcoma antigen NY-SAR-35	20201124	-
9606	158572	USP27X-DT	-	USP27X-AS1	HGNC:HGNC:27249|Ensembl:ENSG00000234390	X	Xp11.23	USP27X divergent transcript	ncRNA	USP27X-DT	USP27X divergent transcript	O	USP27X antisense RNA 1 (head to head)	20201124	-
9606	158584	FAAH2	-	AMDD	MIM:300654|HGNC:HGNC:26440|Ensembl:ENSG00000165591	X	Xp11.21	fatty acid amide hydrolase 2	protein-coding	FAAH2	fatty acid amide hydrolase 2	O	fatty-acid amide hydrolase 2|amidase domain containing|amidase domain-containing protein|anandamide amidohydrolase 2|oleamide hydrolase 2	20201124	-
9606	158586	ZXDB	-	ZNF905|dJ83L6.1	MIM:300236|HGNC:HGNC:13199|Ensembl:ENSG00000198455	X	Xp11.21	zinc finger X-linked duplicated B	protein-coding	ZXDB	zinc finger X-linked duplicated B	O	zinc finger X-linked protein ZXDB	20201124	-
9606	158674	RPSAP3	-	LAMR1P3|RPSA_21_1392	HGNC:HGNC:19792|Ensembl:ENSG00000242952	14	14q24.3	ribosomal protein SA pseudogene 3	pseudo	RPSAP3	ribosomal protein SA pseudogene 3	O	laminin receptor 1 pseudogene 3	20201124	-
9606	158724	FAM47A	-	-	HGNC:HGNC:29962|Ensembl:ENSG00000185448	X	Xp21.1	family with sequence similarity 47 member A	protein-coding	FAM47A	family with sequence similarity 47 member A	O	protein FAM47A	20201124	-
9606	158747	MOSPD2	-	-	HGNC:HGNC:28381|Ensembl:ENSG00000130150	X	Xp22.2	motile sperm domain containing 2	protein-coding	MOSPD2	motile sperm domain containing 2	O	motile sperm domain-containing protein 2	20201206	-
9606	158763	ARHGAP36	-	-	MIM:300937|HGNC:HGNC:26388|Ensembl:ENSG00000147256	X	Xq26.1	Rho GTPase activating protein 36	protein-coding	ARHGAP36	Rho GTPase activating protein 36	O	rho GTPase-activating protein 36	20201124	-
9606	158781	YWHAZP10	-	-	HGNC:HGNC:54939	X	Xp11.4	YWHAZ pseudogene 10	pseudo	YWHAZP10	YWHAZ pseudogene 10	O	tyrosine 3-monooxygenase/tryptophan 5-monooxygenase activation protein zeta pseudogene	20201124	-
9606	158787	RIBC1	-	2610028I09Rik	HGNC:HGNC:26537|Ensembl:ENSG00000158423	X	Xp11.22	RIB43A domain with coiled-coils 1	protein-coding	RIBC1	RIB43A domain with coiled-coils 1	O	RIB43A-like with coiled-coils protein 1	20201124	-
9606	158798	AKAP14	-	AKAP28|PRKA14	MIM:300462|HGNC:HGNC:24061|Ensembl:ENSG00000186471	X	Xq24	A-kinase anchoring protein 14	protein-coding	AKAP14	A-kinase anchoring protein 14	O	A-kinase anchor protein 14|A kinase (PRKA) anchor protein 14|A-kinase anchor protein 28 kDa|A-kinase anchoring protein 28|AKAP 28|AKAP-14|protein kinase A-anchoring protein 14	20201124	-
9606	158800	RHOXF1	-	OTEX|PEPP1	MIM:300446|HGNC:HGNC:29993|Ensembl:ENSG00000101883	X	Xq24	Rhox homeobox family member 1	protein-coding	RHOXF1	Rhox homeobox family member 1	O	rhox homeobox family member 1|PEPP subfamily gene 1|ovary-, testis- and epididymis-expressed gene protein|paired-like homeobox protein PEPP-1	20201213	-
9606	158801	NKAPP1	-	CXorf42	HGNC:HGNC:26706|Ensembl:ENSG00000233382	X	Xq24	NFKB activating protein pseudogene 1	pseudo	NKAPP1	NFKB activating protein pseudogene 1	O	-	20201124	-
9606	158809	MAGEB6	-	CT3.4|MAGE-B6|MAGEB6A	MIM:300467|HGNC:HGNC:23796|Ensembl:ENSG00000176746	X	Xp21.3	MAGE family member B6	protein-coding	MAGEB6	MAGE family member B6	O	melanoma-associated antigen B6|MAGE-B6 antigen|cancer/testis antigen 3.4|cancer/testis antigen family 3, member 4|melanoma antigen family B, 6|melanoma antigen family B6	20201124	-
9606	158830	CXorf65	-	-	HGNC:HGNC:33713|Ensembl:ENSG00000204165	X	Xq13.1	chromosome X open reading frame 65	protein-coding	CXorf65	chromosome X open reading frame 65	O	uncharacterized protein CXorf65	20201125	-
9606	158833	AWAT1	-	DGA2|DGAT2L3	MIM:300924|HGNC:HGNC:23252|Ensembl:ENSG00000204195	X	Xq13.1	acyl-CoA wax alcohol acyltransferase 1	protein-coding	AWAT1	acyl-CoA wax alcohol acyltransferase 1	O	acyl-CoA wax alcohol acyltransferase 1|diacyl-glycerol acyltransferase 2|diacylglycerol O-acyltransferase 2-like 3|diacylglycerol O-acyltransferase 2-like protein 3|diacylglycerol acyltransferase 2|long-chain-alcohol O-fatty-acyltransferase 1	20201124	-
9606	158835	AWAT2	-	ARAT|DC4|DGAT2L4|MFAT|WS	MIM:300925|HGNC:HGNC:23251|Ensembl:ENSG00000147160	X	Xq13.1	acyl-CoA wax alcohol acyltransferase 2	protein-coding	AWAT2	acyl-CoA wax alcohol acyltransferase 2	O	acyl-CoA wax alcohol acyltransferase 2|11-cis-RE-synthase|11-cis-specific retinyl-ester synthase|acyl-CoA retinol O-fatty-acyltransferase|diacylglycerol O-acyltransferase 2-like protein 4|diacylglycerol O-acyltransferase candidate 4|long-chain-alcohol O-fatty-acyltransferase 2|multifunctional O-acyltransferase|retinol O-fatty-acyltransferase	20201206	-
9606	158866	ZDHHC15	-	DHHC15|MRX91	MIM:300576|HGNC:HGNC:20342|Ensembl:ENSG00000102383	X	Xq13.3	zinc finger DHHC-type palmitoyltransferase 15	protein-coding	ZDHHC15	zinc finger DHHC-type palmitoyltransferase 15	O	palmitoyltransferase ZDHHC15|DHHC-15|acyltransferase ZDHHC15|zinc finger DHHC domain-containing protein 15|zinc finger DHHC-type containing 15|zinc finger, DHHC domain containing 15	20201213	-
9606	158880	USP51	-	-	HGNC:HGNC:23086|Ensembl:ENSG00000247746	X	Xp11.21	ubiquitin specific peptidase 51	protein-coding	USP51	ubiquitin specific peptidase 51	O	ubiquitin carboxyl-terminal hydrolase 51|deubiquitinating enzyme 51|ubiquitin thioesterase 51|ubiquitin thiolesterase 51|ubiquitin-specific-processing protease 51	20201213	-
9606	158905	PHF10P1	-	XAP135P	HGNC:HGNC:23210	X	Xq28	PHD finger protein 10 pseudogene 1	pseudo	PHF10P1	PHD finger protein 10 pseudogene 1	O	XAP135 pseudogene	20201124	-
9606	158931	TCEAL6	-	Tceal3|WEX2	HGNC:HGNC:24553|Ensembl:ENSG00000204071	X	Xq22.1	transcription elongation factor A like 6	protein-coding	TCEAL6	transcription elongation factor A like 6	O	transcription elongation factor A protein-like 6|TCEA-like protein 6|transcription elongation factor A (SII)-like 3|transcription elongation factor A (SII)-like 6|transcription elongation factor S-II protein-like 6	20201124	-
9606	158948	PRKCIP1	-	-	HGNC:HGNC:55035	X	Xq22.1	PRKCI pseudogene 1	pseudo	PRKCIP1	PRKCI pseudogene 1	O	protein kinase C iota pseudogene	20201124	-
9606	158960	CH17-340M24.3	-	-	Ensembl:ENSG00000197180	X	Xq28	uncharacterized protein BC009467	ncRNA	-	-	-	-	20201124	-
9606	158983	H2BW1	-	H2BFWT	MIM:300507|HGNC:HGNC:27252|Ensembl:ENSG00000123569	X	Xq22.2	H2B.W histone 1	protein-coding	H2BW1	H2B.W histone 1	O	histone H2B type W-T|H2B histone family member W, testis specific	20201124	-
9606	159007	AKR7A2P2	-	-	HGNC:HGNC:55059	X	Xq24	AKR7A2P pseudogene 1	pseudo	AKR7A2P2	AKR7A2P pseudogene 1	O	aldo-keto reductase family 7 member A2 pseudogene	20201124	-
9606	159013	CXorf38	-	-	HGNC:HGNC:28589|Ensembl:ENSG00000185753	X	Xp11.4	chromosome X open reading frame 38	protein-coding	CXorf38	chromosome X open reading frame 38	O	uncharacterized protein CXorf38	20201124	-
9606	159090	PABIR2	-	FAM122B|SPACIA2	HGNC:HGNC:30490|Ensembl:ENSG00000156504	X	Xq26.3	PABIR family member 2	protein-coding	PABIR2	PABIR family member 2	O	protein FAM122B|family with sequence similarity 122B|synoviocyte proliferation associated in collagen-induced arthritis 2	20201208	-
9606	159091	PABIR3	-	FAM122C	HGNC:HGNC:25202|Ensembl:ENSG00000156500	X	Xq26.3	PABIR family member 3	protein-coding	PABIR3	PABIR family member 3	O	protein FAM122C|family with sequence similarity 122C	20201208	-
9606	159119	HSFY2	-	HSF2L|HSFY	HGNC:HGNC:23950|Ensembl:ENSG00000169953	Y	Yq11.222	heat shock transcription factor Y-linked 2	protein-coding	HSFY2	heat shock transcription factor Y-linked 2	O	heat shock transcription factor, Y-linked|heat shock transcription factor 2-like protein	20201124	-
9606	159125	RBMY2EP	-	-	HGNC:HGNC:23890|Ensembl:ENSG00000223637	Y	Yq11.223	RNA binding motif protein Y-linked family 2 member E, pseudogene	pseudo	RBMY2EP	RNA binding motif protein Y-linked family 2 member E, pseudogene	O	-	20201124	-
9606	159162	RBMY2FP	-	-	HGNC:HGNC:23891|Ensembl:ENSG00000243040	Y	Yq11.223	RNA binding motif protein Y-linked family 2 member F, pseudogene	pseudo	RBMY2FP	RNA binding motif protein Y-linked family 2 member F, pseudogene	O	RNA binding motif protein, Y-linked, family 2, pseudogene	20201124	-
9606	159163	RBMY1F	-	YRRM2	HGNC:HGNC:23974|Ensembl:ENSG00000169800	Y	Yq11.223	RNA binding motif protein Y-linked family 1 member F	protein-coding	RBMY1F	RNA binding motif protein Y-linked family 1 member F	O	RNA-binding motif protein, Y chromosome, family 1 member F/J|y chromosome RNA recognition motif 2	20201213	-
9606	159195	USP54	-	C10orf29|bA137L10.3|bA137L10.4	HGNC:HGNC:23513|Ensembl:ENSG00000166348	10	10q22.2	ubiquitin specific peptidase 54	protein-coding	USP54	ubiquitin specific peptidase 54	O	inactive ubiquitin carboxyl-terminal hydrolase 54|inactive ubiquitin-specific peptidase 54|ubiquitin specific protease 54|ubiquitin specific proteinase 54	20210124	-
9606	159296	NKX2-3	-	CSX3|NK2.3|NKX2.3|NKX2C|NKX4-3	MIM:606727|HGNC:HGNC:7836|Ensembl:ENSG00000119919	10	10q24.2	NK2 homeobox 3	protein-coding	NKX2-3	NK2 homeobox 3	O	homeobox protein Nkx-2.3|NK2 transcription factor related, locus 3|homeobox protein NK-2 homolog C	20201124	-
9606	159371	SLC35G1	-	C10orf60|POST|TMEM20	MIM:617167|HGNC:HGNC:26607|Ensembl:ENSG00000176273	10	10q23.33	solute carrier family 35 member G1	protein-coding	SLC35G1	solute carrier family 35 member G1	O	solute carrier family 35 member G1|partner of STIM1|transmembrane protein 20	20201124	-
9606	159686	CFAP58	-	C10orf80|CCDC147|SPGF49|bA127L20.4|bA127L20.5|bA554P13.1	MIM:619129|HGNC:HGNC:26676|Ensembl:ENSG00000120051	10	10q25.1	cilia and flagella associated protein 58	protein-coding	CFAP58	cilia and flagella associated protein 58	O	cilia- and flagella-associated protein 58|coiled-coil domain containing 147|coiled-coil domain-containing protein 147	20210109	-
9606	159770	CBX3P1	-	-	HGNC:HGNC:33950	11	11p14.1	chromobox 3 pseudogene 1	pseudo	CBX3P1	chromobox 3 pseudogene 1	O	HP1-Hs-gamma pseudogene|chromobox homolog 3 (HP1 gamma homolog, Drosophila) pseudogene|chromobox homolog 3 gamma pseudogene|chromobox homolog 3 pseudogene 1	20201124	-
9606	159963	SLC5A12	-	SMCT2	MIM:612455|HGNC:HGNC:28750|Ensembl:ENSG00000148942	11	11p14.2	solute carrier family 5 member 12	protein-coding	SLC5A12	solute carrier family 5 member 12	O	sodium-coupled monocarboxylate transporter 2|electroneutral sodium monocarboxylate cotransporter|low-affinity sodium-lactate cotransporter|sodium-iodide related cotransporter|solute carrier family 5 (sodium/glucose cotransporter), member 12|solute carrier family 5 (sodium/monocarboxylate cotransporter), member 12	20201213	-
9606	159989	DEUP1	-	CCDC67	MIM:617148|HGNC:HGNC:26344|Ensembl:ENSG00000165325	11	11q21	deuterosome assembly protein 1	protein-coding	DEUP1	deuterosome assembly protein 1	O	deuterosome assembly protein 1|coiled-coil domain containing 67|coiled-coil domain-containing protein 67|deuterosome protein 1	20201124	-
9606	160065	PATE1	-	PATE	MIM:606861|HGNC:HGNC:24664|Ensembl:ENSG00000171053	11	11q24.2	prostate and testis expressed 1	protein-coding	PATE1	prostate and testis expressed 1	O	prostate and testis expressed protein 1|expressed in prostate and testis	20201124	-
9606	160140	C11orf65	-	MFI	HGNC:HGNC:28519|Ensembl:ENSG00000166323	11	11q22.3	chromosome 11 open reading frame 65	protein-coding	C11orf65	chromosome 11 open reading frame 65	O	protein MFI|mitochondrial fission factor interactor|uncharacterized protein C11orf65	20201124	-
9606	160287	LDHAL6A	-	LDH6A	MIM:618928|HGNC:HGNC:28335|Ensembl:ENSG00000166800	11	11p15.1	lactate dehydrogenase A like 6A	protein-coding	LDHAL6A	lactate dehydrogenase A like 6A	O	L-lactate dehydrogenase A-like 6A|LDHA-like protein 6A	20210114	-
9606	160298	C11orf42	-	-	HGNC:HGNC:28541|Ensembl:ENSG00000180878	11	11p15.4	chromosome 11 open reading frame 42	protein-coding	C11orf42	chromosome 11 open reading frame 42	O	uncharacterized protein C11orf42	20201124	-
9606	160313	KRT19P2	-	KRT19P5	HGNC:HGNC:33423|Ensembl:ENSG00000216306	12	12q22	keratin 19 pseudogene 2	pseudo	KRT19P2	keratin 19 pseudogene 2	O	keratin 19 pseudogene 5	20201124	-
9606	160335	TMTC2	-	IBDBP1	MIM:615856|HGNC:HGNC:25440|Ensembl:ENSG00000179104	12	12q21.31	transmembrane O-mannosyltransferase targeting cadherins 2	protein-coding	TMTC2	transmembrane O-mannosyltransferase targeting cadherins 2	O	protein O-mannosyl-transferase TMTC2|transmembrane and TPR repeat-containing protein 2|transmembrane and tetratricopeptide repeat containing 2	20201124	-
9606	160364	CLEC12A	-	CD371|CLL-1|CLL1|DCAL-2|MICL	MIM:612088|HGNC:HGNC:31713|Ensembl:ENSG00000172322	12	12p13.31	C-type lectin domain family 12 member A	protein-coding	CLEC12A	C-type lectin domain family 12 member A	O	C-type lectin domain family 12 member A|C-type lectin protein CLL-1|C-type lectin-like molecule-1|dendritic cell-associated lectin 2|myeloid inhibitory C-type lectin-like receptor	20201213	-
9606	160365	CLECL1	-	DCAL-1|DCAL1	MIM:607467|HGNC:HGNC:24462|Ensembl:ENSG00000184293	12	12p13.31	C-type lectin like 1	protein-coding	CLECL1	C-type lectin like 1	O	C-type lectin-like domain family 1|DC-associated lectin-1|dendritic cell-associated lectin 1|type II transmembrane protein DCAL1	20201124	-
9606	160410	PSMC6P2	-	-	HGNC:HGNC:30149|Ensembl:ENSG00000256075	12	12q15	proteasome 26S subunit, ATPase, 6 pseudogene 2	pseudo	PSMC6P2	proteasome 26S subunit, ATPase, 6 pseudogene 2	O	proteasome (prosome, macropain) 26S subunit, ATPase, 6 pseudogene	20201124	-
9606	160418	TMTC3	-	LIS8|SMILE	MIM:617218|HGNC:HGNC:26899|Ensembl:ENSG00000139324	12	12q21.32	transmembrane O-mannosyltransferase targeting cadherins 3	protein-coding	TMTC3	transmembrane O-mannosyltransferase targeting cadherins 3	O	protein O-mannosyl-transferase TMTC3|transmembrane and TPR repeat-containing protein 3|transmembrane and tetratricopeptide repeat containing 3	20201124	-
9606	160419	C12orf50	-	-	HGNC:HGNC:26665|Ensembl:ENSG00000165805	12	12q21.32	chromosome 12 open reading frame 50	protein-coding	C12orf50	chromosome 12 open reading frame 50	O	uncharacterized protein C12orf50	20201124	-
9606	160428	ALDH1L2	-	mtFDH	MIM:613584|HGNC:HGNC:26777|Ensembl:ENSG00000136010	12	12q23.3	aldehyde dehydrogenase 1 family member L2	protein-coding	ALDH1L2	aldehyde dehydrogenase 1 family member L2	O	mitochondrial 10-formyltetrahydrofolate dehydrogenase|10-formyltetrahydrofolate dehydrogenase ALDH1L2|aldehyde dehydrogenase family 1 member L2, mitochondrial|mitochondrial 10-FTHFDH|probable 10-formyltetrahydrofolate dehydrogenase ALDH1L2	20210114	-
9606	160492	LMNTD1	-	IFLTD1|LMNARS1|PAS1C1	MIM:617254|HGNC:HGNC:26683|Ensembl:ENSG00000152936	12	12p12.1	lamin tail domain containing 1	protein-coding	LMNTD1	lamin tail domain containing 1	O	lamin tail domain-containing protein 1|intermediate filament tail domain containing 1|intermediate filament tail domain-containing protein 1	20201124	-
9606	160518	DENND5B	-	-	MIM:617279|HGNC:HGNC:28338|Ensembl:ENSG00000170456	12	12p11.21	DENN domain containing 5B	protein-coding	DENND5B	DENN domain containing 5B	O	DENN domain-containing protein 5B|DENN/MADD domain containing 5B|rab6IP1-like protein	20201213	-
9606	160622	TAMALIN	-	GRASP	MIM:612027|HGNC:HGNC:18707|Ensembl:ENSG00000161835	12	12q13.13	trafficking regulator and scaffold protein tamalin	protein-coding	TAMALIN	trafficking regulator and scaffold protein tamalin	O	protein TAMALIN|GRP1 (general receptor for phosphoinositides 1)-associated scaffold protein|general receptor for phosphoinositides 1 associated scaffold protein	20210110	-
9606	160728	SLC5A8	-	AIT|SMCT|SMCT1	MIM:608044|HGNC:HGNC:19119|Ensembl:ENSG00000256870	12	12q23.1-q23.2	solute carrier family 5 member 8	protein-coding	SLC5A8	solute carrier family 5 member 8	O	sodium-coupled monocarboxylate transporter 1|apical iodide transporter|electrogenic sodium monocarboxylate cotransporter|sodium iodide-related cotransporter|solute carrier family 5 (iodide transporter), member 8|solute carrier family 5 (sodium/monocarboxylate cotransporter), member 8	20210103	-
9606	160760	PPTC7	-	TA-PP2C|TAPP2C	MIM:609668|HGNC:HGNC:30695|Ensembl:ENSG00000196850	12	12q24.11	protein phosphatase targeting COQ7	protein-coding	PPTC7	protein phosphatase targeting COQ7	O	protein phosphatase PTC7 homolog|PTC7 protein phosphatase homolog	20201124	-
9606	160762	CCDC63	-	ODA5	MIM:617969|HGNC:HGNC:26669|Ensembl:ENSG00000173093	12	12q24.11	coiled-coil domain containing 63	protein-coding	CCDC63	coiled-coil domain containing 63	O	coiled-coil domain-containing protein 63|outer row dynein assembly 5 homolog	20201124	-
9606	160777	CCDC60	-	-	HGNC:HGNC:28610|Ensembl:ENSG00000183273	12	12q24.23	coiled-coil domain containing 60	protein-coding	CCDC60	coiled-coil domain containing 60	O	coiled-coil domain-containing protein 60	20201124	-
9606	160824	SP3P	-	-	HGNC:HGNC:35430	13	13q31.2	Sp3 transcription factor pseudogene	pseudo	SP3P	Sp3 transcription factor pseudogene	O	-	20201124	-
9606	160851	DGKH	-	DGKeta	MIM:604071|HGNC:HGNC:2854|Ensembl:ENSG00000102780	13	13q14.11	diacylglycerol kinase eta	protein-coding	DGKH	diacylglycerol kinase eta	O	diacylglycerol kinase eta|DAG kinase eta|diglyceride kinase eta	20201213	-
9606	160857	CCDC122	-	-	MIM:613408|HGNC:HGNC:26478|Ensembl:ENSG00000151773	13	13q14.11	coiled-coil domain containing 122	protein-coding	CCDC122	coiled-coil domain containing 122	O	coiled-coil domain-containing protein 122	20201124	-
9606	160897	GPR180	-	ITR	MIM:607787|HGNC:HGNC:28899|Ensembl:ENSG00000152749	13	13q32.1	G protein-coupled receptor 180	protein-coding	GPR180	G protein-coupled receptor 180	O	integral membrane protein GPR180|intimal thickness-related receptor	20210103	-
9606	161003	STOML3	-	Epb7.2l|SRO	MIM:608327|HGNC:HGNC:19420|Ensembl:ENSG00000133115	13	13q13.3	stomatin like 3	protein-coding	STOML3	stomatin like 3	O	stomatin-like protein 3|EPB72-like 3|SLP-3|erythrocyte band 7 integral membrane protein|protein 7.2B|stomatin (EPB72)-like 3	20201124	-
9606	161142	FAM71D	-	C14orf54	HGNC:HGNC:20101|Ensembl:ENSG00000172717	14	14q23.3	family with sequence similarity 71 member D	protein-coding	FAM71D	family with sequence similarity 71 member D	O	protein FAM71D	20201124	-
9606	161145	TMEM229B	-	C14orf83	MIM:619022|HGNC:HGNC:20130|Ensembl:ENSG00000198133	14	14q24.1	transmembrane protein 229B	protein-coding	TMEM229B	transmembrane protein 229B	O	transmembrane protein 229B	20201124	-
9606	161159	ACTN1-DT	-	ACTN1-AS1|C14orf84	HGNC:HGNC:20131|Ensembl:ENSG00000259062	14	14q24.1	ACTN1 divergent transcript	ncRNA	ACTN1-DT	ACTN1 divergent transcript	O	ACTN1 antisense RNA 1 (non-protein coding)	20210116	-
9606	161176	SYNE3	-	C14orf139|C14orf49|KASH3|LINC00341|NCRNA00341|NET53|Nesp3	MIM:610861|HGNC:HGNC:19861|Ensembl:ENSG00000176438	14	14q32.13	spectrin repeat containing nuclear envelope family member 3	protein-coding	SYNE3	spectrin repeat containing nuclear envelope family member 3	O	nesprin-3|KASH domain-containing protein 3|long intergenic non-protein coding RNA 341|nuclear envelope spectrin repeat protein 3|uncharacterized protein C14orf113	20201206	-
9606	161198	CLEC14A	-	C14orf27|CEG1|EGFR-5	MIM:616845|HGNC:HGNC:19832|Ensembl:ENSG00000176435	14	14q21.1	C-type lectin domain containing 14A	protein-coding	CLEC14A	C-type lectin domain containing 14A	O	C-type lectin domain family 14 member A|ClECT and EGF-like domain containing protein|epidermal growth factor receptor 5	20201124	-
9606	161247	FITM1	-	FIT1	MIM:612028|HGNC:HGNC:33714|Ensembl:ENSG00000139914	14	14q12	fat storage inducing transmembrane protein 1	protein-coding	FITM1	fat storage inducing transmembrane protein 1	O	fat storage-inducing transmembrane protein 1|fat-inducing protein 1|fat-inducing transcript 1	20201213	-
9606	161253	REM2	-	-	MIM:616955|HGNC:HGNC:20248|Ensembl:ENSG00000139890	14	14q11.2	RRAD and GEM like GTPase 2	protein-coding	REM2	RRAD and GEM like GTPase 2	O	GTP-binding protein REM 2|RAS (RAD and GEM)-like GTP binding 2|RAS-like GTP binding 2|Rad and Gem-related 2 (rat homolog)|rad and Gem-like GTP-binding protein 2	20201124	-
9606	161271	OR4H12P	-	C14orf14|OR4H12|c14_5009	HGNC:HGNC:19433|Ensembl:ENSG00000176312	14	14q11.2	olfactory receptor family 4 subfamily H member 12 pseudogene	pseudo	OR4H12P	olfactory receptor family 4 subfamily H member 12 pseudogene	O	olfactory receptor OR14-4	20201124	-
9606	161291	TMEM30B	-	CDC50B	MIM:611029|HGNC:HGNC:27254|Ensembl:ENSG00000182107	14	14q23.1	transmembrane protein 30B	protein-coding	TMEM30B	transmembrane protein 30B	O	cell cycle control protein 50B|P4-ATPase flippase complex beta subunit TMEM30B	20201124	-
9606	161342	LINC00519	-	C14orf30|c14_5317	HGNC:HGNC:19838|Ensembl:ENSG00000258955	14	14q22.1	long intergenic non-protein coding RNA 519	ncRNA	LINC00519	long intergenic non-protein coding RNA 519	O	-	20201124	-
9606	161357	MDGA2	-	MAMDC1|c14_5286	MIM:611128|HGNC:HGNC:19835|Ensembl:ENSG00000139915	14	14q21.3	MAM domain containing glycosylphosphatidylinositol anchor 2	protein-coding	MDGA2	MAM domain containing glycosylphosphatidylinositol anchor 2	O	MAM domain-containing glycosylphosphatidylinositol anchor protein 2|MAM domain containing 1	20201213	-
9606	161394	SAMD15	-	C14orf174|FAM15A	HGNC:HGNC:18631|Ensembl:ENSG00000100583	14	14q24.3	sterile alpha motif domain containing 15	protein-coding	SAMD15	sterile alpha motif domain containing 15	O	sterile alpha motif domain-containing protein 15|SAM domain-containing protein 15|SAM domain-containing protein C14orf174|family with sequence similarity 15, member A	20201124	-
9606	161406	RPL7AP10	-	RPL7AP3|RPL7AP68|RPL7A_31_1637|rpL7a	HGNC:HGNC:32433|Ensembl:ENSG00000240522	19	19p12	ribosomal protein L7a pseudogene 10	pseudo	RPL7AP10	ribosomal protein L7a pseudogene 10	O	ribosomal protein L7a pseudogene 3|ribosomal protein L7a pseudogene 68	20201124	-
9606	161424	NOP9	-	C14orf21	MIM:618308|HGNC:HGNC:19826|Ensembl:ENSG00000196943	14	14q12	NOP9 nucleolar protein	protein-coding	NOP9	NOP9 nucleolar protein	O	nucleolar protein 9|NOP9 nucleolar protein homolog|pumilio domain-containing protein C14orf21	20201124	-
9606	161436	EML5	-	EMAP-2|EMAP-5|FAP16	MIM:618119|HGNC:HGNC:18197|Ensembl:ENSG00000165521	14	14q31.3	EMAP like 5	protein-coding	EML5	EMAP like 5	O	echinoderm microtubule-associated protein-like 5|echinoderm microtubule associated protein like 5	20201124	-
9606	161497	STRC	-	DFNB16	MIM:606440|HGNC:HGNC:16035|Ensembl:ENSG00000242866	15	15q15.3	stereocilin	protein-coding	STRC	stereocilin	O	stereocilin	20201124	-
9606	161502	CFAP161	-	C15orf26	HGNC:HGNC:26782|Ensembl:ENSG00000156206	15	15q25.1	cilia and flagella associated protein 161	protein-coding	CFAP161	cilia and flagella associated protein 161	O	cilia- and flagella-associated protein 161	20201124	-
9606	161514	TBC1D21	-	MgcRabGAP	HGNC:HGNC:28536|Ensembl:ENSG00000167139	15	15q24.1	TBC1 domain family member 21	protein-coding	TBC1D21	TBC1 domain family member 21	O	TBC1 domain family member 21|male germ cell-specific expressed, containing a RabGAP domain	20201213	-
9606	161582	DNAAF4	-	CILD25|DYX1|DYX1C1|DYXC1|EKN1|RD	MIM:608706|HGNC:HGNC:21493|Ensembl:ENSG00000256061	15	15q21.3	dynein axonemal assembly factor 4	protein-coding	DNAAF4	dynein axonemal assembly factor 4	O	dynein assembly factor 4, axonemal|dyslexia susceptibility 1 candidate 1|dyslexia susceptibility 1 candidate gene 1 protein	20201124	-
9606	161635	CSNK1A1P1	-	CSNK1A1P	HGNC:HGNC:30446	15	15q14	casein kinase 1 alpha 1 pseudogene 1	pseudo	CSNK1A1P1	casein kinase 1 alpha 1 pseudogene 1	O	casein kinase 1, alpha 1 pseudogene|casein kinase I alpha-like pseudogene	20201124	-
9606	161725	OTUD7A	-	C15orf16|C16ORF15|CEZANNE2|OTUD7	MIM:612024|HGNC:HGNC:20718|Ensembl:ENSG00000169918	15	15q13.3	OTU deubiquitinase 7A	protein-coding	OTUD7A	OTU deubiquitinase 7A	O	OTU domain-containing protein 7A|OTU domain-containing 7A|cezanne 2|zinc finger protein Cezanne 2	20201213	-
9606	161742	SPRED1	-	LGSS|NFLS|PPP1R147|hSpred1|spred-1	MIM:609291|HGNC:HGNC:20249|Ensembl:ENSG00000166068	15	15q14	sprouty related EVH1 domain containing 1	protein-coding	SPRED1	sprouty related EVH1 domain containing 1	O	sprouty-related, EVH1 domain-containing protein 1|protein phosphatase 1, regulatory subunit 147|suppressor of Ras/MAPK activation	20201124	-
9606	161753	ODF3L1	-	-	HGNC:HGNC:28735|Ensembl:ENSG00000182950	15	15q24.2	outer dense fiber of sperm tails 3 like 1	protein-coding	ODF3L1	outer dense fiber of sperm tails 3 like 1	O	outer dense fiber protein 3-like protein 1	20201124	-
9606	161779	PGBD4	-	-	HGNC:HGNC:19401|Ensembl:ENSG00000182405	15	15q14	piggyBac transposable element derived 4	protein-coding	PGBD4	piggyBac transposable element derived 4	O	piggyBac transposable element-derived protein 4	20201124	-
9606	161823	ADAL	-	HsMAPDA	HGNC:HGNC:31853|Ensembl:ENSG00000168803	15	15q15.3	adenosine deaminase like	protein-coding	ADAL	adenosine deaminase like	O	adenosine deaminase-like protein|N6-mAMP deaminase|N6-methyl-AMP aminohydrolase	20201124	-
9606	161829	EXD1	-	EXDL1	HGNC:HGNC:28507|Ensembl:ENSG00000178997	15	15q15.1	exonuclease 3'-5' domain containing 1	protein-coding	EXD1	exonuclease 3'-5' domain containing 1	O	piRNA biogenesis protein EXD1|exonuclease 3'-5' domain-containing protein 1|exonuclease 3'-5' domain-like-containing protein 1|inactive exonuclease EXD1	20201124	-
9606	161835	FSIP1	-	HSD10	MIM:615795|HGNC:HGNC:21674|Ensembl:ENSG00000150667	15	15q14	fibrous sheath interacting protein 1	protein-coding	FSIP1	fibrous sheath interacting protein 1	O	fibrous sheath-interacting protein 1	20201124	-
9606	161882	ZFPM1	-	FOG|FOG1|ZC2HC11A|ZNF408|ZNF89A	MIM:601950|HGNC:HGNC:19762|Ensembl:ENSG00000179588	16	16q24.2	zinc finger protein, FOG family member 1	protein-coding	ZFPM1	zinc finger protein, FOG family member 1	O	zinc finger protein ZFPM1|FOG-1|friend of GATA 1|friend of GATA protein 1|zinc finger protein 89A|zinc finger protein, multitype 1	20210110	-
9606	161931	ADAD2	-	TENRL	HGNC:HGNC:30714|Ensembl:ENSG00000140955	16	16q24.1	adenosine deaminase domain containing 2	protein-coding	ADAD2	adenosine deaminase domain containing 2	O	adenosine deaminase domain-containing protein 2	20201124	-
9606	162073	ITPRIPL2	-	-	HGNC:HGNC:27257|Ensembl:ENSG00000205730	16	16p12.3	ITPRIP like 2	protein-coding	ITPRIPL2	ITPRIP like 2	O	inositol 1,4,5-trisphosphate receptor-interacting protein-like 2|inositol 1,4,5-triphosphate receptor-interacting protein-like 2|inositol 1,4,5-trisphosphate receptor interacting protein like 2	20210103	-
9606	162083	C16orf82	-	TNT	HGNC:HGNC:30755|Ensembl:ENSG00000234186	16	16p12.1	chromosome 16 open reading frame 82	protein-coding	C16orf82	chromosome 16 open reading frame 82	O	protein TNT	20201124	-
9606	162137	LOC162137	-	-	-	16	16p11.2	uncharacterized LOC162137	ncRNA	-	-	-	CTD-2144E22.5	20201124	-
9606	162239	ZFP1	-	ZNF475	MIM:617230|HGNC:HGNC:23328|Ensembl:ENSG00000184517	16	16q23.1	ZFP1 zinc finger protein	protein-coding	ZFP1	ZFP1 zinc finger protein	O	zinc finger protein 1 homolog|zinc finger protein 475	20201124	-
9606	162282	ANKFN1	-	-	HGNC:HGNC:26766|Ensembl:ENSG00000153930	17	17q22	ankyrin repeat and fibronectin type III domain containing 1	protein-coding	ANKFN1	ankyrin repeat and fibronectin type III domain containing 1	O	ankyrin repeat and fibronectin type-III domain-containing protein 1	20201124	-
9606	162333	MARCHF10	-	MARCH-X|MARCH10|RNF190	MIM:613337|HGNC:HGNC:26655|Ensembl:ENSG00000173838	17	17q23.2	membrane associated ring-CH-type finger 10	protein-coding	MARCHF10	membrane associated ring-CH-type finger 10	O	probable E3 ubiquitin-protein ligase MARCHF10|RING-type E3 ubiquitin transferase MARCH10|RING-type E3 ubiquitin transferase MARCHF10|membrane associated ring finger 10|membrane-associated RING finger protein 10|membrane-associated RING-CH protein X|membrane-associated ring finger (C3HC4) 10, E3 ubiquitin protein ligase|probable E3 ubiquitin-protein ligase MARCH10|ring finger protein 190|testis secretory sperm-binding protein Li 228n	20201124	-
9606	162387	MFSD6L	-	-	HGNC:HGNC:26656|Ensembl:ENSG00000185156	17	17p13.1	major facilitator superfamily domain containing 6 like	protein-coding	MFSD6L	major facilitator superfamily domain containing 6 like	O	major facilitator superfamily domain-containing protein 6-like	20201124	-
9606	162394	SLFN5	-	-	MIM:614952|HGNC:HGNC:28286|Ensembl:ENSG00000166750	17	17q12	schlafen family member 5	protein-coding	SLFN5	schlafen family member 5	O	schlafen family member 5	20201124	-
9606	162417	NAGS	-	AGAS|ARGA	MIM:608300|HGNC:HGNC:17996|Ensembl:ENSG00000161653	17	17q21.31	N-acetylglutamate synthase	protein-coding	NAGS	N-acetylglutamate synthase	O	N-acetylglutamate synthase, mitochondrial|amino-acid acetyltransferase	20201124	-
9606	162427	RETREG3	-	FAM134C	MIM:616498|HGNC:HGNC:27258|Ensembl:ENSG00000141699	17	17q21.2	reticulophagy regulator family member 3	protein-coding	RETREG3	reticulophagy regulator family member 3	O	reticulophagy regulator 3|family with sequence similarity 134 member C|protein FAM134C	20210103	-
9606	162461	TMEM92	-	-	HGNC:HGNC:26579|Ensembl:ENSG00000167105	17	17q21.33	transmembrane protein 92	protein-coding	TMEM92	transmembrane protein 92	O	transmembrane protein 92	20201124	-
9606	162466	PHOSPHO1	-	-	HGNC:HGNC:16815|Ensembl:ENSG00000173868	17	17q21.32	phosphoethanolamine/phosphocholine phosphatase 1	protein-coding	PHOSPHO1	phosphoethanolamine/phosphocholine phosphatase 1	O	phosphoethanolamine/phosphocholine phosphatase|phosphatase, orphan 1	20201124	-
9606	162494	RHBDL3	-	RHBDL4|VRHO	MIM:619017|HGNC:HGNC:16502|Ensembl:ENSG00000141314	17	17q11.2	rhomboid like 3	protein-coding	RHBDL3	rhomboid like 3	O	rhomboid-related protein 3|rhomboid, veinlet-like 3|rhomboid, veinlet-like 4|ventrhoid transmembrane protein	20201124	-
9606	162514	TRPV3	-	FNEPPK2|OLMS|VRL3	MIM:607066|HGNC:HGNC:18084|Ensembl:ENSG00000167723	17	17p13.2	transient receptor potential cation channel subfamily V member 3	protein-coding	TRPV3	transient receptor potential cation channel subfamily V member 3	O	transient receptor potential cation channel subfamily V member 3|VRL-3|vanilloid receptor-like 3|vanilloid receptor-related osmotically activated channel protein	20201129	-
9606	162515	SLC16A11	-	MCT 11|MCT11	MIM:615765|HGNC:HGNC:23093|Ensembl:ENSG00000174326	17	17p13.1	solute carrier family 16 member 11	protein-coding	SLC16A11	solute carrier family 16 member 11	O	monocarboxylate transporter 11|monocarboxylic acid transporter 11|solute carrier family 16 (monocarboxylic acid transporters), member 11	20201124	-
9606	162517	FBXO39	-	CT144|FBOX39|Fbx39	MIM:609106|HGNC:HGNC:28565|Ensembl:ENSG00000177294	17	17p13.1	F-box protein 39	protein-coding	FBXO39	F-box protein 39	O	F-box only protein 39	20201124	-
9606	162540	SPPL2C	-	IMP5	MIM:608284|HGNC:HGNC:28902|Ensembl:ENSG00000185294	17	17q21.31	signal peptide peptidase like 2C	protein-coding	SPPL2C	signal peptide peptidase like 2C	O	signal peptide peptidase-like 2C|IMP-5|SPP-like 2C|intramembrane protease 5	20201124	-
9606	162605	KRT28	-	K25IRS4|KRT25D	MIM:616677|HGNC:HGNC:30842|Ensembl:ENSG00000173908	17	17q21.2	keratin 28	protein-coding	KRT28	keratin 28	O	keratin, type I cytoskeletal 28|CK-28|K25D|K28|cytokeratin-28|keratin 28, type I|keratin-25D|type I inner root sheath specific keratin 25 irs4|type I inner root sheath-specific keratin-K25irs4	20201124	-
9606	162632	USP32P1	-	-	HGNC:HGNC:43570|Ensembl:ENSG00000188933	17	17p11.2	ubiquitin specific peptidase 32 pseudogene 1	pseudo	USP32P1	ubiquitin specific peptidase 32 pseudogene 1	O	Protein TL13-like|Protein USP6-like 2|TL132 pseudogene|ubiquitin specific peptidase 6 (Tre-2 oncogene) pseudogene	20201124	-
9606	162655	ZNF519	-	HsT2362	HGNC:HGNC:30574|Ensembl:ENSG00000175322	18	18p11.21	zinc finger protein 519	protein-coding	ZNF519	zinc finger protein 519	O	zinc finger protein 519	20201213	-
9606	162681	C18orf54	-	LAS2	MIM:613258|HGNC:HGNC:13796|Ensembl:ENSG00000166845	18	18q21.2	chromosome 18 open reading frame 54	protein-coding	C18orf54	chromosome 18 open reading frame 54	O	lung adenoma susceptibility protein 2	20201124	-
9606	162699	ELOA3P	-	ELOA3|ELOA3A|HsT829|TCEB3C|TCEB3L2	HGNC:HGNC:24617	18	18q21.1	elongin A3, pseudogene	pseudo	ELOA3P	elongin A3, pseudogene	O	RNA polymerase II transcription factor SIII subunit A3|elongin A3 family member A|transcription elongation factor B polypeptide 3C (elongin A3)|transcription elongation factor B subunit 3C	20201124	-
9606	162962	ZNF836	-	-	HGNC:HGNC:34333|Ensembl:ENSG00000196267	19	19q13.41	zinc finger protein 836	protein-coding	ZNF836	zinc finger protein 836	O	zinc finger protein 836	20201124	-
9606	162963	ZNF610	-	-	HGNC:HGNC:26687|Ensembl:ENSG00000167554	19	19q13.41	zinc finger protein 610	protein-coding	ZNF610	zinc finger protein 610	O	zinc finger protein 610|zink finger protein	20201124	-
9606	162966	ZNF600	-	KR-ZNF1	HGNC:HGNC:30951|Ensembl:ENSG00000189190	19	19q13.41	zinc finger protein 600	protein-coding	ZNF600	zinc finger protein 600	O	zinc finger protein 600|zinc finger protein KR-ZNF1	20201124	-
9606	162967	ZNF320	-	ZFPL	MIM:606427|HGNC:HGNC:13842|Ensembl:ENSG00000182986	19	19q13.41	zinc finger protein 320	protein-coding	ZNF320	zinc finger protein 320	O	zinc finger protein 320|zinc finger gene 320|zinc finger protein like	20201208	-
9606	162968	ZNF497	-	-	HGNC:HGNC:23714|Ensembl:ENSG00000174586	19	19q13.43	zinc finger protein 497	protein-coding	ZNF497	zinc finger protein 497	O	zinc finger protein 497|zinc finger-like protein	20201213	-
9606	162972	ZNF550	-	-	HGNC:HGNC:28643|Ensembl:ENSG00000251369	19	19q13.43	zinc finger protein 550	protein-coding	ZNF550	zinc finger protein 550	O	zinc finger protein 550	20201213	-
9606	162979	ZNF296	-	ZFP296|ZNF342	MIM:613226|HGNC:HGNC:15981|Ensembl:ENSG00000170684	19	19q13.32	zinc finger protein 296	protein-coding	ZNF296	zinc finger protein 296	O	zinc finger protein 296|zinc finger protein 342	20201124	-
9606	162989	DEDD2	-	FLAME-3|FLAME3	MIM:617078|HGNC:HGNC:24450|Ensembl:ENSG00000160570	19	19q13.2	death effector domain containing 2	protein-coding	DEDD2	death effector domain containing 2	O	DNA-binding death effector domain-containing protein 2|DED-containing protein FLAME-3|FADD-like anti-apoptotic molecule 3	20201124	-
9606	162993	ZNF846	-	-	HGNC:HGNC:27260|Ensembl:ENSG00000196605	19	19p13.2	zinc finger protein 846	protein-coding	ZNF846	zinc finger protein 846	O	zinc finger protein 846	20201213	-
9606	162998	OR7D2	-	HTPCRH03|OR19-10|OR19-4	HGNC:HGNC:8378|Ensembl:ENSG00000188000	19	19p13.2	olfactory receptor family 7 subfamily D member 2	protein-coding	OR7D2	olfactory receptor family 7 subfamily D member 2	O	olfactory receptor 7D2|olfactory receptor 19-4|olfactory receptor OR19-10	20201124	-
9606	163007	CYP2T3P	-	-	HGNC:HGNC:18853|Ensembl:ENSG00000268529	19	19q13.2	cytochrome P450 family 2 subfamily T member 3, pseudogene	pseudo	CYP2T3P	cytochrome P450 family 2 subfamily T member 3, pseudogene	O	cytochrome P450, family 2, subfamily T, polypeptide 3, pseudogene|cytochrome P450, subfamily IIT, polypeptide 3 pseudogene	20201124	-
9606	163033	ZNF579	-	-	HGNC:HGNC:26646|Ensembl:ENSG00000218891	19	19q13.42	zinc finger protein 579	protein-coding	ZNF579	zinc finger protein 579	O	zinc finger protein 579	20201124	-
9606	163049	ZNF791	-	-	HGNC:HGNC:26895|Ensembl:ENSG00000173875	19	19p13.13	zinc finger protein 791	protein-coding	ZNF791	zinc finger protein 791	O	zinc finger protein 791	20201124	-
9606	163050	ZNF564	-	-	HGNC:HGNC:31106|Ensembl:ENSG00000249709	19	19p13.2	zinc finger protein 564	protein-coding	ZNF564	zinc finger protein 564	O	zinc finger protein 564	20201213	-
9606	163051	ZNF709	-	-	HGNC:HGNC:20629|Ensembl:ENSG00000242852	19	19p13.2	zinc finger protein 709	protein-coding	ZNF709	zinc finger protein 709	O	zinc finger protein 709	20201124	-
9606	163059	ZNF433	-	-	HGNC:HGNC:20811|Ensembl:ENSG00000197647	19	19p13.2	zinc finger protein 433	protein-coding	ZNF433	zinc finger protein 433	O	zinc finger protein 433	20201124	-
9606	163071	ZNF114	-	-	MIM:603996|HGNC:HGNC:12894|Ensembl:ENSG00000178150	19	19q13.33	zinc finger protein 114	protein-coding	ZNF114	zinc finger protein 114	O	zinc finger protein 114|zinc finger protein 114 (Y18)	20201213	-
9606	163081	ZNF567	-	-	HGNC:HGNC:28696|Ensembl:ENSG00000189042	19	19q13.12	zinc finger protein 567	protein-coding	ZNF567	zinc finger protein 567	O	zinc finger protein 567	20201213	-
9606	163087	ZNF383	-	HSD17|Zfp383	HGNC:HGNC:18609|Ensembl:ENSG00000188283	19	19q13.12	zinc finger protein 383	protein-coding	ZNF383	zinc finger protein 383	O	zinc finger protein 383	20201213	-
9606	163088	TAF9P3	-	TAF2GL	HGNC:HGNC:30678	19	19q12	TATA-box binding protein associated factor 9 pseudogene 3	pseudo	TAF9P3	TATA-box binding protein associated factor 9 pseudogene 3	O	TAF9 RNA polymerase II, TATA box binding protein (TBP)-associated factor, 32kDa pseudogene 3|TBP-associated factor 9 pseudogene	20201124	-
9606	163115	ZNF781	-	-	HGNC:HGNC:26745|Ensembl:ENSG00000196381	19	19q13.12	zinc finger protein 781	protein-coding	ZNF781	zinc finger protein 781	O	zinc finger protein 781	20201124	-
9606	163126	EID2	-	CRI2|EID-2	MIM:609773|HGNC:HGNC:28292|Ensembl:ENSG00000176396	19	19q13.2	EP300 interacting inhibitor of differentiation 2	protein-coding	EID2	EP300 interacting inhibitor of differentiation 2	O	EP300-interacting inhibitor of differentiation 2|CREBBP/EP300 inhibitor 2|CREBBP/EP300 inhibitory protein 2|E1A like inhibitor of differentiation 2|EID-1-like inhibitor of differentiation 2	20201124	-
9606	163131	ZNF780B	-	ZNF779	HGNC:HGNC:33109|Ensembl:ENSG00000128000	19	19q13.2	zinc finger protein 780B	protein-coding	ZNF780B	zinc finger protein 780B	O	zinc finger protein 780B|zinc finger protein 779	20201124	-
9606	163154	PRR22	-	-	HGNC:HGNC:28354|Ensembl:ENSG00000212123	19	19p13.3	proline rich 22	protein-coding	PRR22	proline rich 22	O	proline-rich protein 22	20201124	-
9606	163175	LGI4	-	AMC1|AMCNMY|LGIL3	MIM:608303|HGNC:HGNC:18712|Ensembl:ENSG00000153902	19	19q13.12|19q13.11	leucine rich repeat LGI family member 4	protein-coding	LGI4	leucine rich repeat LGI family member 4	O	leucine-rich repeat LGI family member 4|LGI1-like protein 3|leucine-rich glioma-inactivated gene 4|leucine-rich glioma-inactivated protein 4	20201124	-
9606	163183	SYNE4	-	C19orf46|DFNB76|KASH4|Nesp4	MIM:615535|HGNC:HGNC:26703|Ensembl:ENSG00000181392	19	19q13.12	spectrin repeat containing nuclear envelope family member 4	protein-coding	SYNE4	spectrin repeat containing nuclear envelope family member 4	O	nesprin-4|KASH domain-containing protein 4|deafness, autosomal recessive 76|nuclear envelope spectrin repeat protein 4	20210123	-
9606	163223	ZNF676	-	-	HGNC:HGNC:20429|Ensembl:ENSG00000196109	19	19p12	zinc finger protein 676	protein-coding	ZNF676	zinc finger protein 676	O	zinc finger protein 676	20201213	-
9606	163227	ZNF100	-	-	MIM:603982|HGNC:HGNC:12880|Ensembl:ENSG00000197020	19	19p12	zinc finger protein 100	protein-coding	ZNF100	zinc finger protein 100	O	zinc finger protein 100|zinc finger protein 100 (Y1)	20201213	-
9606	163255	ZNF540	-	Nbla10512	MIM:613903|HGNC:HGNC:25331|Ensembl:ENSG00000171817	19	19q13.12	zinc finger protein 540	protein-coding	ZNF540	zinc finger protein 540	O	zinc finger protein 540|CTD-3064H18.6|putative protein product of Nbla10512	20201124	-
9606	163259	DENND2C	-	dJ1156J9.1	HGNC:HGNC:24748|Ensembl:ENSG00000175984	1	1p13.2	DENN domain containing 2C	protein-coding	DENND2C	DENN domain containing 2C	O	DENN domain-containing protein 2C|DENN/MADD domain containing 2C|RP5-1156J9.1	20201213	-
9606	163351	GBP6	-	-	MIM:612467|HGNC:HGNC:25395|Ensembl:ENSG00000183347	1	1p22.2	guanylate binding protein family member 6	protein-coding	GBP6	guanylate binding protein family member 6	O	guanylate-binding protein 6|GBP-6|GTP-binding protein 6|guanine nucleotide-binding protein 6	20201124	-
9606	163404	PLPPR5	-	LPPR5|PAP2|PAP2D|PRG5	MIM:617287|HGNC:HGNC:31703|Ensembl:ENSG00000117598	1	1p21.3	phospholipid phosphatase related 5	protein-coding	PLPPR5	phospholipid phosphatase related 5	O	phospholipid phosphatase-related protein type 5|PRG-5|lipid phosphate phosphatase-related protein type 5|phosphatidic acid phosphatase 2d|phosphatidic acid phosphatase type 2|phosphatidic acid phosphatase type 2d|plasticity-related gene 5 protein|plasticity-related protein 5	20201124	-
9606	163479	FNDC7	-	-	HGNC:HGNC:26668|Ensembl:ENSG00000143107	1	1p13.3	fibronectin type III domain containing 7	protein-coding	FNDC7	fibronectin type III domain containing 7	O	fibronectin type III domain-containing protein 7	20201124	-
9606	163486	DENND1B	-	C1ORF18|C1orf218|FAM31B	MIM:613292|HGNC:HGNC:28404|Ensembl:ENSG00000213047	1	1q31.3	DENN domain containing 1B	protein-coding	DENND1B	DENN domain containing 1B	O	DENN domain-containing protein 1B|DENN/MADD domain containing 1B|connecdenn 2|family with sequence similarity 31, member B	20201213	-
9606	163589	TDRD5	-	TUDOR3	MIM:617748|HGNC:HGNC:20614|Ensembl:ENSG00000162782	1	1q25.2	tudor domain containing 5	protein-coding	TDRD5	tudor domain containing 5	O	tudor domain-containing protein 5|testicular tissue protein Li 194	20201124	-
9606	163590	TOR1AIP2	-	IFRG15|LULL1|NET9	MIM:614513|HGNC:HGNC:24055|Ensembl:ENSG00000169905	1	1q25.2	torsin 1A interacting protein 2	protein-coding	TOR1AIP2	torsin 1A interacting protein 2	O	torsin-1A-interacting protein 2|interferon alpha responsive protein|15 kDa interferon-responsive protein|interferon responsive gene 15|lumenal domain like LAP1|torsin A interacting protein 2	20201213	-
9606	163688	CALML6	-	CAGLP	MIM:610171|HGNC:HGNC:24193|Ensembl:ENSG00000169885	1	1p36.33	calmodulin like 6	protein-coding	CALML6	calmodulin like 6	O	calmodulin-like protein 6|EF-hand protein|calglandulin-like protein	20201213	-
9606	163702	IFNLR1	-	CRF2/12|IFNLR|IL-28R1|IL28RA|LICR2	MIM:607404|HGNC:HGNC:18584|Ensembl:ENSG00000185436	1	1p36.11	interferon lambda receptor 1	protein-coding	IFNLR1	interferon lambda receptor 1	O	interferon lambda receptor 1|CRF2-12|IFN-lambda receptor 1|IFN-lambda-R1|IL-28 receptor subunit alpha|IL-28R-alpha|IL-28RA|class II cytokine receptor CRF2/12|cytokine receptor class-II member 12|cytokine receptor family 2 member 12|interleukin 28 alpha receptor|interleukin 28 receptor A|interleukin 28 receptor, alpha (interferon, lambda receptor)|interleukin or cytokine receptor 2|interleukin-28 receptor subunit alpha|likely interleukin or cytokine receptor 2	20201206	-
9606	163720	CYP4Z2P	-	-	MIM:618954|HGNC:HGNC:24426|Ensembl:ENSG00000154198	1	1p33	cytochrome P450 family 4 subfamily Z member 2, pseudogene	pseudo	CYP4Z2P	cytochrome P450 family 4 subfamily Z member 2, pseudogene	O	cytochrome P450 4Z2 pseudogene|cytochrome P450, family 4, subfamily Z, polypeptide 2, pseudogene	20210114	-
9606	163732	CITED4	-	-	MIM:606815|HGNC:HGNC:18696|Ensembl:ENSG00000179862	1	1p34.2|1p35-p34	Cbp/p300 interacting transactivator with Glu/Asp rich carboxy-terminal domain 4	protein-coding	CITED4	Cbp/p300 interacting transactivator with Glu/Asp rich carboxy-terminal domain 4	O	cbp/p300-interacting transactivator 4|MRG-2|MSG1-related protein 2|transcriptional co-activator 4	20201124	-
9606	163742	SLC25A3P1	-	-	HGNC:HGNC:26869|Ensembl:ENSG00000236253	1	1p32.3	solute carrier family 25 member 3 pseudogene 1	pseudo	SLC25A3P1	solute carrier family 25 member 3 pseudogene 1	O	solute carrier family 24 (sodium/potassium/calcium exchanger), member 3 pseudogene 1|solute carrier family 25 (mitochondrial carrier; phosphate carrier), member 3 pseudogene 1	20201124	-
9606	163747	LEXM	-	C1orf177|LEM	MIM:616446|HGNC:HGNC:26854|Ensembl:ENSG00000162398	1	1p32.3	lymphocyte expansion molecule	protein-coding	LEXM	lymphocyte expansion molecule	O	lymphocyte expansion molecule	20201124	-
9606	163778	SPRR4	-	-	MIM:616363|HGNC:HGNC:23173|Ensembl:ENSG00000184148	1	1q21.3	small proline rich protein 4	protein-coding	SPRR4	small proline rich protein 4	O	small proline-rich protein 4	20201124	-
9606	163782	KANK4	-	ANKRD38|dJ1078M7.1	MIM:614612|HGNC:HGNC:27263|Ensembl:ENSG00000132854	1	1p31.3	KN motif and ankyrin repeat domains 4	protein-coding	KANK4	KN motif and ankyrin repeat domains 4	O	KN motif and ankyrin repeat domain-containing protein 4|ankyrin repeat domain 38|ankyrin repeat domain-containing protein 38|kidney ankyrin repeat-containing protein 4	20201124	-
9606	163786	SASS6	-	MCPH14|SAS-6|SAS6	MIM:609321|HGNC:HGNC:25403|Ensembl:ENSG00000156876	1	1p21.2	SAS-6 centriolar assembly protein	protein-coding	SASS6	SAS-6 centriolar assembly protein	O	spindle assembly abnormal protein 6 homolog	20210103	-
9606	163859	SDE2	-	C1orf55|dJ671D7.1	HGNC:HGNC:26643|Ensembl:ENSG00000143751	1	1q42.12	SDE2 telomere maintenance homolog	protein-coding	SDE2	SDE2 telomere maintenance homolog	O	replication stress response regulator SDE2|UPF0667 protein C1orf55|protein SDE2 homolog	20201124	-
9606	163882	CNST	-	C1orf71|PPP1R64	MIM:613439|HGNC:HGNC:26486|Ensembl:ENSG00000162852	1	1q44	consortin, connexin sorting protein	protein-coding	CNST	consortin, connexin sorting protein	O	consortin|protein phosphatase 1, regulatory subunit 64	20201124	-
9606	163933	FAM43B	-	-	HGNC:HGNC:31791|Ensembl:ENSG00000183114	1	1p36.12	family with sequence similarity 43 member B	protein-coding	FAM43B	family with sequence similarity 43 member B	O	protein FAM43B	20201124	-
9606	164045	HFM1	-	MER3|POF9|SEC63D1|Si-11|Si-11-6|helicase	MIM:615684|HGNC:HGNC:20193|Ensembl:ENSG00000162669	1	1p22.2	helicase for meiosis 1	protein-coding	HFM1	helicase for meiosis 1	O	probable ATP-dependent DNA helicase HFM1|HFM1, ATP dependent DNA helicase homolog|SEC63 domain-containing protein 1|helicase-like protein HFM1	20201124	-
9606	164091	PAQR7	-	MPRA|PGLP|mSR	MIM:607779|HGNC:HGNC:23146|Ensembl:ENSG00000182749	1	1p36.11	progestin and adipoQ receptor family member 7	protein-coding	PAQR7	progestin and adipoQ receptor family member 7	O	membrane progestin receptor alpha|2310021M12Rik|mPR alpha|membrane progesterone P4 receptor alpha|membrane progesterone receptor alpha|progesterone and adipoQ receptor family member 7|progestin and adipoQ receptor family member VII	20201124	-
9606	164118	TTC24	-	-	HGNC:HGNC:32348|Ensembl:ENSG00000187862	1	1q22	tetratricopeptide repeat domain 24	protein-coding	TTC24	tetratricopeptide repeat domain 24	O	tetratricopeptide repeat protein 24|TPR repeat protein 24	20201124	-
9606	164127	CCDC185	-	C1orf65	HGNC:HGNC:26654|Ensembl:ENSG00000178395	1	1q41	coiled-coil domain containing 185	protein-coding	CCDC185	coiled-coil domain containing 185	O	coiled-coil domain-containing protein 185	20201124	-
9606	164153	UBL4B	-	-	MIM:611127|HGNC:HGNC:32309|Ensembl:ENSG00000186150	1	1p13.3	ubiquitin like 4B	protein-coding	UBL4B	ubiquitin like 4B	O	ubiquitin-like protein 4B	20201124	-
9606	164237	WFDC13	-	C20orf138|WAP13|dJ601O1.3	HGNC:HGNC:16131|Ensembl:ENSG00000168634	20	20q13.12	WAP four-disulfide core domain 13	protein-coding	WFDC13	WAP four-disulfide core domain 13	O	WAP four-disulfide core domain protein 13|protease inhibitor WAP13|protein WFDC13	20201124	-
9606	164284	APCDD1L	-	-	HGNC:HGNC:26892|Ensembl:ENSG00000198768	20	20q13.32	APC down-regulated 1 like	protein-coding	APCDD1L	APC down-regulated 1 like	O	protein APCDD1-like|adenomatosis polyposis coli down-regulated 1 like	20201124	-
9606	164312	LRRN4	-	C20orf75|NLRR-4|NLRR4|dJ1056H1.1	HGNC:HGNC:16208|Ensembl:ENSG00000125872	20	20p12.3	leucine rich repeat neuronal 4	protein-coding	LRRN4	leucine rich repeat neuronal 4	O	leucine-rich repeat neuronal protein 4|neuronal leucine-rich repeat protein 4	20201124	-
9606	164380	CST13P	-	CSTT|CTES6	HGNC:HGNC:44335|Ensembl:ENSG00000204663	20	20p11.21	cystatin 13, pseudogene	pseudo	CST13P	cystatin 13, pseudogene	O	cystatin T|cystatin pseudogene	20201124	-
9606	164395	TTLL9	-	C20orf125	HGNC:HGNC:16118|Ensembl:ENSG00000131044	20	20q11.21	tubulin tyrosine ligase like 9	protein-coding	TTLL9	tubulin tyrosine ligase like 9	O	probable tubulin polyglutamylase TTLL9|tubulin tyrosine ligase-like family, member 9|tubulin--tyrosine ligase-like protein 9	20210122	-
9606	164592	CCDC116	-	-	HGNC:HGNC:26688|Ensembl:ENSG00000161180	22	22q11.21	coiled-coil domain containing 116	protein-coding	CCDC116	coiled-coil domain containing 116	O	coiled-coil domain-containing protein 116	20201124	-
9606	164633	CABP7	-	CALN2	MIM:618759|HGNC:HGNC:20834|Ensembl:ENSG00000100314	22	22q12.2	calcium binding protein 7	protein-coding	CABP7	calcium binding protein 7	O	calcium-binding protein 7|calneuron 2|calneuron II	20201124	-
9606	164656	TMPRSS6	-	IRIDA|MT2	MIM:609862|HGNC:HGNC:16517|Ensembl:ENSG00000187045	22	22q12.3	transmembrane serine protease 6	protein-coding	TMPRSS6	transmembrane serine protease 6	O	transmembrane protease serine 6|matriptase-2|membrane-bound mosaic serine proteinase matriptase-2|transmembrane protease, serine 6|type II transmembrane serine protease 6	20201205	-
9606	164668	APOBEC3H	-	A3H|ARP-10|ARP10	MIM:610976|HGNC:HGNC:24100|Ensembl:ENSG00000100298	22	22q13.1	apolipoprotein B mRNA editing enzyme catalytic subunit 3H	protein-coding	APOBEC3H	apolipoprotein B mRNA editing enzyme catalytic subunit 3H	O	DNA dC->dU-editing enzyme APOBEC-3H|APOBEC-related protein 10|apolipoprotein B mRNA editing enzyme, catalytic polypeptide-like 3H	20201213	-
9606	164684	WBP2NL	-	GRAMD7|PAWP	MIM:610981|HGNC:HGNC:28389|Ensembl:ENSG00000183066	22	22q13.2	WBP2 N-terminal like	protein-coding	WBP2NL	WBP2 N-terminal like	O	postacrosomal sheath WW domain-binding protein|WW domain-binding protein 2-like	20201124	-
9606	164714	TTLL8	-	-	HGNC:HGNC:34000|Ensembl:ENSG00000138892	22	22q13.33	tubulin tyrosine ligase like 8	protein-coding	TTLL8	tubulin tyrosine ligase like 8	O	protein monoglycylase TTLL8|tubulin tyrosine ligase-like family, member 8|tubulin--tyrosine ligase-like protein 8	20201213	-
9606	164781	DAW1	-	ODA16|WDR69	HGNC:HGNC:26383|Ensembl:ENSG00000123977	2	2q36.3	dynein assembly factor with WD repeats 1	protein-coding	DAW1	dynein assembly factor with WD repeats 1	O	dynein assembly factor with WDR repeat domains 1|WD repeat domain 69|WD repeat-containing protein 69|outer row dynein assembly 16 homolog|outer row dynein assembly protein 16 homolog|testis tissue sperm-binding protein Li 93mP	20201213	-
9606	164832	LONRF2	-	RNF192	HGNC:HGNC:24788|Ensembl:ENSG00000170500	2	2q11.2	LON peptidase N-terminal domain and ring finger 2	protein-coding	LONRF2	LON peptidase N-terminal domain and ring finger 2	O	LON peptidase N-terminal domain and RING finger protein 2|RING finger protein 192|neuroblastoma apoptosis-related protease	20201217	-
9606	164837	CYCSP7	-	HCP7	HGNC:HGNC:24422	2	2q11.2	CYCS pseudogene 7	pseudo	CYCSP7	CYCS pseudogene 7	O	cytochrome c, somatic pseudogene 7	20201124	-
9606	165055	CCDC138	-	-	HGNC:HGNC:26531|Ensembl:ENSG00000163006	2	2q13	coiled-coil domain containing 138	protein-coding	CCDC138	coiled-coil domain containing 138	O	coiled-coil domain-containing protein 138	20201124	-
9606	165082	ADGRF3	-	GPR113|PGR23	HGNC:HGNC:18989|Ensembl:ENSG00000173567	2	2p23.3	adhesion G protein-coupled receptor F3	protein-coding	ADGRF3	adhesion G protein-coupled receptor F3	O	adhesion G-protein coupled receptor F3|G protein-coupled receptor 113|G protein-coupled receptor PGR23|probable G-protein coupled receptor 113|seven transmembrane helix receptor	20201124	-
9606	165100	TEX44	-	C2orf57	HGNC:HGNC:28563|Ensembl:ENSG00000177673	2	2q37.1	testis expressed 44	protein-coding	TEX44	testis expressed 44	O	testis-expressed protein 44|uncharacterized protein C2orf57	20201124	-
9606	165140	OXER1	-	GPCR|GPR170|TG1019	HGNC:HGNC:24884|Ensembl:ENSG00000162881	2	2p21	oxoeicosanoid receptor 1	protein-coding	OXER1	oxoeicosanoid receptor 1	O	oxoeicosanoid receptor 1|5-oxo-ETE G-protein coupled receptor|5-oxo-ETE acid G-protein-coupled receptor 1|G-protein coupled receptor 170|G-protein coupled receptor R527|G-protein coupled receptor TG1019|OXE receptor|oxoeicosanoid (OXE) receptor 1	20201124	-
9606	165186	TOGARAM2	-	FAM179A	HGNC:HGNC:33715|Ensembl:ENSG00000189350	2	2p23.2	TOG array regulator of axonemal microtubules 2	protein-coding	TOGARAM2	TOG array regulator of axonemal microtubules 2	O	TOG array regulator of axonemal microtubules protein 2|crescerin-2|family with sequence similarity 179 member A|protein FAM179A	20201124	-
9606	165215	FAM171B	-	KIAA1946	HGNC:HGNC:29412|Ensembl:ENSG00000144369	2	2q32.1	family with sequence similarity 171 member B	protein-coding	FAM171B	family with sequence similarity 171 member B	O	protein FAM171B	20201124	-
9606	165257	C1QL2	-	C1QTNF10|CTRP10	MIM:614330|HGNC:HGNC:24181|Ensembl:ENSG00000144119	2	2q14.2	complement C1q like 2	protein-coding	C1QL2	complement C1q like 2	O	complement C1q-like protein 2|C1q and tumor necrosis factor-related protein 10|C1q-domain containing protein|C1q/TNF-related protein 10|complement component 1, q subcomponent-like 2	20201124	-
9606	165324	UBXN2A	-	UBXD4	HGNC:HGNC:27265|Ensembl:ENSG00000173960	2	2p23.3	UBX domain protein 2A	protein-coding	UBXN2A	UBX domain protein 2A	O	UBX domain-containing protein 2A|UBX domain containing 4|UBX domain-containing protein 4	20201124	-
9606	165530	CLEC4F	-	CLECSF13|KCLR	HGNC:HGNC:25357|Ensembl:ENSG00000152672	2	2p13.3	C-type lectin domain family 4 member F	protein-coding	CLEC4F	C-type lectin domain family 4 member F	O	C-type lectin domain family 4 member F|C-type (calcium dependent, carbohydrate-recognition domain) lectin, superfamily member 13	20201124	-
9606	165545	DQX1	-	-	HGNC:HGNC:20410|Ensembl:ENSG00000144045	2	2p13.1	DEAQ-box RNA dependent ATPase 1	protein-coding	DQX1	DEAQ-box RNA dependent ATPase 1	O	ATP-dependent RNA helicase DQX1|DEAQ RNA-dependent ATPase DQX1|DEAQ box polypeptide 1 (RNA-dependent ATPase)	20201227	-
9606	165631	PARP15	-	ARTD7|BAL3|pART7	MIM:612066|HGNC:HGNC:26876|Ensembl:ENSG00000173200	3	3q21.1	poly(ADP-ribose) polymerase family member 15	protein-coding	PARP15	poly(ADP-ribose) polymerase family member 15	O	protein mono-ADP-ribosyltransferase PARP15|ADP-ribosyltransferase diphtheria toxin-like 7|B-aggressive lymphoma 3|B-aggressive lymphoma protein 3|PARP-15|poly [ADP-ribose] polymerase 15	20201124	-
9606	165679	SPTSSB	-	ADMP|C3orf57|SSSPTB	MIM:610412|HGNC:HGNC:24045|Ensembl:ENSG00000196542	3	3q26.1	serine palmitoyltransferase small subunit B	protein-coding	SPTSSB	serine palmitoyltransferase small subunit B	O	serine palmitoyltransferase small subunit B|androgen down regulated in mouse prostate|likely ortholog of androgen down regulated gene expressed in mouse prostate|small subunit of serine palmitoyltransferase B	20201208	-
9606	165721	DNAJB8	-	CT156|DJ6	MIM:611337|HGNC:HGNC:23699|Ensembl:ENSG00000179407	3	3q21.3	DnaJ heat shock protein family (Hsp40) member B8	protein-coding	DNAJB8	DnaJ heat shock protein family (Hsp40) member B8	O	dnaJ homolog subfamily B member 8|DnaJ (Hsp40) homolog, subfamily B, member 8|testicular tissue protein Li 56	20201124	-
9606	165829	GPR156	-	GABABL|PGR28	MIM:610464|HGNC:HGNC:20844|Ensembl:ENSG00000175697	3	3q13.33	G protein-coupled receptor 156	protein-coding	GPR156	G protein-coupled receptor 156	O	probable G-protein coupled receptor 156|G protein-coupled receptor PGR28|GABAB-related G-protein coupled receptor	20201208	-
9606	165904	XIRP1	-	CMYA1|Xin	MIM:609777|HGNC:HGNC:14301|Ensembl:ENSG00000168334	3	3p22.2	xin actin binding repeat containing 1	protein-coding	XIRP1	xin actin binding repeat containing 1	O	xin actin-binding repeat-containing protein 1|cardiomyopathy associated 1|cardiomyopathy-associated protein 1	20201124	-
9606	165918	RNF168	-	RIDL|hRNF168	MIM:612688|HGNC:HGNC:26661|Ensembl:ENSG00000163961	3	3q29	ring finger protein 168	protein-coding	RNF168	ring finger protein 168	O	E3 ubiquitin-protein ligase RNF168|RING-type E3 ubiquitin transferase RNF168|ring finger protein 168, E3 ubiquitin protein ligase	20201206	-
9606	166012	CHST13	-	C4ST3	MIM:610124|HGNC:HGNC:21755|Ensembl:ENSG00000180767	3	3q21.3	carbohydrate sulfotransferase 13	protein-coding	CHST13	carbohydrate sulfotransferase 13	O	carbohydrate sulfotransferase 13|C4ST-3|carbohydrate (chondroitin 4) sulfotransferase 13|chondroitin 4-O-sulfotransferase 3|chondroitin 4-sulfotransferase 3	20201124	-
9606	166336	PRICKLE2	-	EPM5	MIM:608501|HGNC:HGNC:20340|Ensembl:ENSG00000163637	3	3p14.1	prickle planar cell polarity protein 2	protein-coding	PRICKLE2	prickle planar cell polarity protein 2	O	prickle-like protein 2|prickle homolog 2	20201124	-
9606	166348	KBTBD12	-	KLHDC6	HGNC:HGNC:25731|Ensembl:ENSG00000187715	3	3q21.3	kelch repeat and BTB domain containing 12	protein-coding	KBTBD12	kelch repeat and BTB domain containing 12	O	kelch repeat and BTB domain-containing protein 12|kelch domain containing 6|kelch domain-containing protein 6|kelch repeat and BTB (POZ) domain containing 12	20201124	-
9606	166378	SPATA5	-	AFG2|EHLMRS|SPAF	MIM:613940|HGNC:HGNC:18119|Ensembl:ENSG00000145375	4	4q28.1	spermatogenesis associated 5	protein-coding	SPATA5	spermatogenesis associated 5	O	ATPase family protein 2 homolog|ATPase family gene 2 homolog|spermatogenesis associated factor SPAF|spermatogenesis-associated factor protein|spermatogenesis-associated protein 5	20201213	-
9606	166379	BBS12	-	C4orf24	MIM:610683|HGNC:HGNC:26648|Ensembl:ENSG00000181004	4	4q27	Bardet-Biedl syndrome 12	protein-coding	BBS12	Bardet-Biedl syndrome 12	O	Bardet-Biedl syndrome 12 protein|truncated Bardet-Biedl syndrome 12 protein	20201124	-
9606	166614	DCLK2	-	CL2|CLICK-II|CLICK2|CLIK2|DCAMKL2|DCDC3|DCDC3B|DCK2	MIM:613166|HGNC:HGNC:19002|Ensembl:ENSG00000170390	4	4q31.23-q31.3	doublecortin like kinase 2	protein-coding	DCLK2	doublecortin like kinase 2	O	serine/threonine-protein kinase DCLK2|CaMK-like CREB regulatory kinase 2|doublecortin and CaM kinase-like 2|doublecortin domain-containing protein 3B|doublecortin-like and CAM kinase-like 2	20201213	-
9606	166647	ADGRA3	-	GPR125|PGR21|TEM5L	MIM:612303|HGNC:HGNC:13839|Ensembl:ENSG00000152990	4	4p15.2	adhesion G protein-coupled receptor A3	protein-coding	ADGRA3	adhesion G protein-coupled receptor A3	O	adhesion G protein-coupled receptor A3|G-protein coupled receptor 125|probable G-protein coupled receptor 125	20201124	-
9606	166655	TRIM60	-	RNF129|RNF33	HGNC:HGNC:21162|Ensembl:ENSG00000176979	4	4q32.3	tripartite motif containing 60	protein-coding	TRIM60	tripartite motif containing 60	O	tripartite motif-containing protein 60|ring finger protein 129|ring finger protein 33	20201206	-
9606	166752	FREM3	-	-	MIM:608946|HGNC:HGNC:25172|Ensembl:ENSG00000183090	4	4q31.21	FRAS1 related extracellular matrix 3	protein-coding	FREM3	FRAS1 related extracellular matrix 3	O	FRAS1-related extracellular matrix protein 3	20201124	-
9606	166785	MMAA	-	cblA	MIM:607481|HGNC:HGNC:18871|Ensembl:ENSG00000151611	4	4q31.21	metabolism of cobalamin associated A	protein-coding	MMAA	metabolism of cobalamin associated A	O	methylmalonic aciduria type A protein, mitochondrial|methylmalonic aciduria (cobalamin deficiency) cblA type|mutant adenosylcobalamin	20210123	-
9606	166793	ZBTB49	-	ZNF509	MIM:616238|HGNC:HGNC:19883|Ensembl:ENSG00000168826	4	4p16.3	zinc finger and BTB domain containing 49	protein-coding	ZBTB49	zinc finger and BTB domain containing 49	O	zinc finger and BTB domain-containing protein 49|zinc finger protein 509	20201124	-
9606	166815	TIGD2	-	HEL106	MIM:612973|HGNC:HGNC:18333|Ensembl:ENSG00000180346	4	4q22.1	tigger transposable element derived 2	protein-coding	TIGD2	tigger transposable element derived 2	O	tigger transposable element-derived protein 2|epididymis luminal protein 106	20201124	-
9606	166824	RASSF6	-	-	MIM:612620|HGNC:HGNC:20796|Ensembl:ENSG00000169435	4	4q13.3	Ras association domain family member 6	protein-coding	RASSF6	Ras association domain family member 6	O	ras association domain-containing protein 6|Ras association (RalGDS/AF-6) domain family 6|Ras association (RalGDS/AF-6) domain family member 6|putative RAS binding protein	20201213	-
9606	166863	RBM46	-	CT68	HGNC:HGNC:28401|Ensembl:ENSG00000151962	4	4q32.1	RNA binding motif protein 46	protein-coding	RBM46	RNA binding motif protein 46	O	probable RNA-binding protein 46|cancer/testis antigen 68	20201124	-
9606	166929	SGMS2	-	CDL|SMS2	MIM:611574|HGNC:HGNC:28395|Ensembl:ENSG00000164023	4	4q25	sphingomyelin synthase 2	protein-coding	SGMS2	sphingomyelin synthase 2	O	phosphatidylcholine:ceramide cholinephosphotransferase 2|SM synthase	20201124	-
9606	166968	MIER3	-	-	HGNC:HGNC:26678|Ensembl:ENSG00000155545	5	5q11.2	MIER family member 3	protein-coding	MIER3	MIER family member 3	O	mesoderm induction early response protein 3|mesoderm induction early response 1, family member 3|mi-er3	20201124	-
9606	166979	CDC20B	-	G6VTS76519	HGNC:HGNC:24222|Ensembl:ENSG00000164287	5	5q11.2	cell division cycle 20B	protein-coding	CDC20B	cell division cycle 20B	O	cell division cycle protein 20 homolog B|CDC20 cell division cycle 20 homolog B|CDC20-like protein|cell division cycle 20 homolog B	20201124	-
9606	167127	UGT3A2	-	-	MIM:616384|HGNC:HGNC:27266|Ensembl:ENSG00000168671	5	5p13.2	UDP glycosyltransferase family 3 member A2	protein-coding	UGT3A2	UDP glycosyltransferase family 3 member A2	O	UDP-glucuronosyltransferase 3A2|UDP glycosyltransferase 3 family, polypeptide A2|UDPGT 3A2	20201124	-
9606	167153	TENT2	-	APD4|GLD2|PAPD4|TUT2	MIM:614121|HGNC:HGNC:26776|Ensembl:ENSG00000164329	5	5q14.1	terminal nucleotidyltransferase 2	protein-coding	TENT2	terminal nucleotidyltransferase 2	O	poly(A) RNA polymerase GLD2|PAP associated domain containing 4|PAP-associated domain-containing protein 4|TUTase 2|poly(A) RNA polymerase D4, non-canonical|terminal uridylyltransferase 2	20201208	-
9606	167227	DCP2	-	NUDT20	MIM:609844|HGNC:HGNC:24452|Ensembl:ENSG00000172795	5	5q22.2	decapping mRNA 2	protein-coding	DCP2	decapping mRNA 2	O	m7GpppN-mRNA hydrolase|DCP2 decapping enzyme homolog|hDpc|mRNA-decapping enzyme 2|nudix (nucleoside diphosphate linked moiety X)-type motif 20	20201124	-
9606	167359	NIM1K	-	NIM1	HGNC:HGNC:28646|Ensembl:ENSG00000177453	5	5p12	NIM1 serine/threonine protein kinase	protein-coding	NIM1K	NIM1 serine/threonine protein kinase	O	serine/threonine-protein kinase NIM1	20201124	-
9606	167410	LIX1	-	C5orf11|Lft	MIM:610466|HGNC:HGNC:18581|Ensembl:ENSG00000145721	5	5q15	limb and CNS expressed 1	protein-coding	LIX1	limb and CNS expressed 1	O	protein limb expression 1 homolog|Lix1 homolog|Lowfat homolog|limb expression 1	20201124	-
9606	167465	ZNF366	-	DC-SCRIPT|DCSCRIPT	MIM:610159|HGNC:HGNC:18316|Ensembl:ENSG00000178175	5	5q13.2|5q13.2	zinc finger protein 366	protein-coding	ZNF366	zinc finger protein 366	O	zinc finger protein 366|dendritic cell-specific transcript protein	20201213	-
9606	167555	FAM151B	-	UNQ9217	HGNC:HGNC:33716|Ensembl:ENSG00000152380	5	5q14.1	family with sequence similarity 151 member B	protein-coding	FAM151B	family with sequence similarity 151 member B	O	protein FAM151B|AASA9217	20201124	-
9606	167681	PRSS35	-	C6orf158|dJ223E3.1	HGNC:HGNC:21387|Ensembl:ENSG00000146250	6	6q14.2	serine protease 35	protein-coding	PRSS35	serine protease 35	O	inactive serine protease 35|protease, serine 35	20201124	-
9606	167691	LCA5	-	C6orf152	MIM:611408|HGNC:HGNC:31923|Ensembl:ENSG00000135338	6	6q14.1	lebercilin LCA5	protein-coding	LCA5	lebercilin LCA5	O	lebercilin|LCA5, lebercilin|epididymis secretory sperm binding protein|leber congenital amaurosis 5 protein	20201124	-
9606	167826	OLIG3	-	Bhlhb7|bHLHe20	MIM:609323|HGNC:HGNC:18003|Ensembl:ENSG00000177468	6	6q23.3	oligodendrocyte transcription factor 3	protein-coding	OLIG3	oligodendrocyte transcription factor 3	O	oligodendrocyte transcription factor 3|class B basic helix-loop-helix protein 7|class E basic helix-loop-helix protein 20|oligo3	20201124	-
9606	167838	TXLNB	-	C6orf198|LST001|MDP77|dJ522B19.2	MIM:611438|HGNC:HGNC:21617|Ensembl:ENSG00000164440	6	6q24.1	taxilin beta	protein-coding	TXLNB	taxilin beta	O	beta-taxilin|muscle-derived protein 77	20201124	-
9606	168002	DACT2	-	C6orf116|DAPPER2|DPR2|bA503C24.7	MIM:608966|HGNC:HGNC:21231|Ensembl:ENSG00000164488	6	6q27	dishevelled binding antagonist of beta catenin 2	protein-coding	DACT2	dishevelled binding antagonist of beta catenin 2	O	dapper homolog 2|dapper antagonist of catenin 2|dapper homolog 2, antagonist of beta-catenin|dapper, antagonist of beta-catenin, homolog 2	20201213	-
9606	168090	C6orf118	-	bA85G2.1|dJ416F21.2	HGNC:HGNC:21233|Ensembl:ENSG00000112539	6	6q27	chromosome 6 open reading frame 118	protein-coding	C6orf118	chromosome 6 open reading frame 118	O	uncharacterized protein C6orf118	20201124	-
9606	168330	PRSS3P1	-	TRY5	HGNC:HGNC:43787|Ensembl:ENSG00000250591	7	7q34	PRSS3 pseudogene 1	pseudo	PRSS3P1	PRSS3 pseudogene 1	O	protease, serine 3 pseudogene 1|protease, serine, 1 (trypsin 1)	20201124	-
9606	168374	ZNF92	-	HEL-203|HPF12|HTF12|TF12	MIM:603974|HGNC:HGNC:13168|Ensembl:ENSG00000146757	7	7q11.21	zinc finger protein 92	protein-coding	ZNF92	zinc finger protein 92	O	zinc finger protein 92|epididymis luminal protein 203|zinc finger protein HTF12	20201213	-
9606	168391	GALNTL5	-	GALNACT19|GALNT15|GalNAc-T5L	MIM:615133|HGNC:HGNC:21725|Ensembl:ENSG00000106648	7	7q36.1	polypeptide N-acetylgalactosaminyltransferase like 5	protein-coding	GALNTL5	polypeptide N-acetylgalactosaminyltransferase like 5	O	inactive polypeptide N-acetylgalactosaminyltransferase-like protein 5|UDP-GalNAc:polypeptide N-acetylgalactosaminyltransferase 15|UDP-N-acetyl-alpha-D-galactosamine:polypeptide N-acetylgalactosaminyltransferase-like 5|galNAc-T15|polypeptide GalNAc transferase 15|polypeptide GalNAc transferase-like 5|pp-GaNTase 15|protein-UDP acetylgalactosaminyltransferase 15|putative polypeptide N-acetylgalactosaminyltransferase-like protein 5|testis tissue sperm-binding protein Li 61n	20201128	-
9606	168400	DDX53	-	CAGE|CT26	HGNC:HGNC:20083|Ensembl:ENSG00000184735	X	Xp22.11	DEAD-box helicase 53	protein-coding	DDX53	DEAD-box helicase 53	O	DEAD box protein 53|DEAD (Asp-Glu-Ala-Asp) box polypeptide 53|DEAD-box protein CAGE|cancer-associated gene protein|cancer/testis antigen 26|probable ATP-dependent RNA helicase DDX53	20201124	-
9606	168417	ZNF679	-	-	HGNC:HGNC:28650|Ensembl:ENSG00000197123	7	7q11.21	zinc finger protein 679	protein-coding	ZNF679	zinc finger protein 679	O	zinc finger protein 679|hypothetical protein MGC42415	20201213	-
9606	168433	RNF133	-	-	HGNC:HGNC:21154|Ensembl:ENSG00000188050	7	7q31.32	ring finger protein 133	protein-coding	RNF133	ring finger protein 133	O	E3 ubiquitin-protein ligase RNF133|RING-type E3 ubiquitin transferase RNF133	20201124	-
9606	168448	CDC14C	-	CDC14B2|CDC14Bretro	HGNC:HGNC:22427|Ensembl:ENSG00000218305	7	7p12.3	cell division cycle 14C	protein-coding	CDC14C	cell division cycle 14C	O	dual specificity protein phosphatase CDC14C|CDC14 cell division cycle 14 homolog C	20201124	-
9606	168451	THAP5	-	-	MIM:612534|HGNC:HGNC:23188|Ensembl:ENSG00000177683	7	7q31.1	THAP domain containing 5	protein-coding	THAP5	THAP domain containing 5	O	THAP domain-containing protein 5	20201124	-
9606	168455	CCDC71L	-	C7orf74	HGNC:HGNC:26685|Ensembl:ENSG00000253276	7	7q22.3	coiled-coil domain containing 71 like	protein-coding	CCDC71L	coiled-coil domain containing 71 like	O	coiled-coil domain-containing protein 71L	20201124	-
9606	168474	SEPHS1P1	-	SEPHS1P	HGNC:HGNC:42161	7	7q11.21	selenophosphate synthetase 1 pseudogene 1	pseudo	SEPHS1P1	selenophosphate synthetase 1 pseudogene 1	O	-	20201124	-
9606	168507	PKD1L1	-	HTX8|PRO19563	MIM:609721|HGNC:HGNC:18053|Ensembl:ENSG00000158683	7	7p12.3	polycystin 1 like 1, transient receptor potential channel interacting	protein-coding	PKD1L1	polycystin 1 like 1, transient receptor potential channel interacting	O	polycystic kidney disease protein 1-like 1|PC1-like 1 protein|polycystic kidney disease 1 like 1|polycystin-1L1	20201124	-
9606	168537	GIMAP7	-	IAN7|hIAN7	MIM:616961|HGNC:HGNC:22404|Ensembl:ENSG00000179144	7	7q36.1	GTPase, IMAP family member 7	protein-coding	GIMAP7	GTPase, IMAP family member 7	O	GTPase IMAP family member 7|IAN-7|immune associated nucleotide|immune-associated nucleotide-binding protein 7|immunity-associated nucleotide 7 protein	20201213	-
9606	168544	ZNF467	-	EZI|Zfp467	MIM:614040|HGNC:HGNC:23154|Ensembl:ENSG00000181444	7	7q36.1	zinc finger protein 467	protein-coding	ZNF467	zinc finger protein 467	O	zinc finger protein 467|zinc finger protein EZI	20201124	-
9606	168620	BHLHA15	-	BHLHB8|MIST1	MIM:608606|HGNC:HGNC:22265|Ensembl:ENSG00000180535	7	7q21.3	basic helix-loop-helix family member a15	protein-coding	BHLHA15	basic helix-loop-helix family member a15	O	class A basic helix-loop-helix protein 15|MIST-1|basic helix-loop-helix domain containing, class B, 8|class B basic helix-loop-helix protein 8|class II bHLH protein MIST1|muscle, intestine and stomach expression 1	20201124	-
9606	168667	BMPER	-	CRIM3|CV-2|CV2	MIM:608699|HGNC:HGNC:24154|Ensembl:ENSG00000164619	7	7p14.3	BMP binding endothelial regulator	protein-coding	BMPER	BMP binding endothelial regulator	O	BMP-binding endothelial regulator protein|BMP-binding endothelial regulator precursor protein|bone morphogenetic protein-binding endothelial cell precursor-derived regulator|crossveinless 2	20210120	-
9606	168741	PER3P1	-	PER4	HGNC:HGNC:54525	7	7p21.3	PER3 pseudogene 1	pseudo	PER3P1	PER3 pseudogene 1	O	period 3 pseudogene|period 4 pseudogene|period circadian clock 3 pseudogene|period circadian regulator 3 pseudogene|period homolog 3 pseudogene	20201124	-
9606	168850	ZNF800	-	-	HGNC:HGNC:27267|Ensembl:ENSG00000048405	7	7q31.33	zinc finger protein 800	protein-coding	ZNF800	zinc finger protein 800	O	zinc finger protein 800	20201206	-
9606	168975	CNBD1	-	-	HGNC:HGNC:26663|Ensembl:ENSG00000176571	8	8q21.3	cyclic nucleotide binding domain containing 1	protein-coding	CNBD1	cyclic nucleotide binding domain containing 1	O	cyclic nucleotide-binding domain-containing protein 1	20201124	-
9606	169026	SLC30A8	-	ZNT8|ZnT-8	MIM:611145|HGNC:HGNC:20303|Ensembl:ENSG00000164756	8	8q24.11	solute carrier family 30 member 8	protein-coding	SLC30A8	solute carrier family 30 member 8	O	zinc transporter 8|solute carrier family 30 (zinc transporter), member 8|zinc transporter ZnT-8	20201205	-
9606	169044	COL22A1	-	-	MIM:610026|HGNC:HGNC:22989|Ensembl:ENSG00000169436	8	8q24.23-q24.3	collagen type XXII alpha 1 chain	protein-coding	COL22A1	collagen type XXII alpha 1 chain	O	collagen alpha-1(XXII) chain	20201124	-
9606	169166	SNX31	-	-	HGNC:HGNC:28605|Ensembl:ENSG00000174226	8	8q22.3	sorting nexin 31	protein-coding	SNX31	sorting nexin 31	O	sorting nexin-31	20201124	-
9606	169200	TMEM64	-	-	HGNC:HGNC:25441|Ensembl:ENSG00000180694	8	8q21.3	transmembrane protein 64	protein-coding	TMEM64	transmembrane protein 64	O	transmembrane protein 64	20201124	-
9606	169270	ZNF596	-	-	HGNC:HGNC:27268|Ensembl:ENSG00000172748	8	8p23.3	zinc finger protein 596	protein-coding	ZNF596	zinc finger protein 596	O	zinc finger protein 596	20201213	-
9606	169355	IDO2	-	INDOL1	MIM:612129|HGNC:HGNC:27269|Ensembl:ENSG00000188676	8	8p11.21	indoleamine 2,3-dioxygenase 2	protein-coding	IDO2	indoleamine 2,3-dioxygenase 2	O	indoleamine 2,3-dioxygenase 2|IDO-2|indoleamine 2,3-dioxygenase-like 1 protein|indoleamine 2,3-dioxygenase-like protein 1|indoleamine-pyrrole 2,3 dioxygenase-like 1|indoleamine-pyrrole 2,3-dioxygenase-like protein 1	20210114	-
9606	169436	STKLD1	-	C9orf96|SgK071|Sk521	MIM:618530|HGNC:HGNC:28669|Ensembl:ENSG00000198870	9	9q34.2	serine/threonine kinase like domain containing 1	protein-coding	STKLD1	serine/threonine kinase like domain containing 1	O	serine/threonine kinase-like domain-containing protein STKLD1|probable inactive protein kinase-like protein SgK071|serine/threonine kinase-like domain-containing protein 1|sugen kinase 071	20201124	-
9606	169522	KCNV2	-	KV11.1|Kv8.2|RCD3B	MIM:607604|HGNC:HGNC:19698|Ensembl:ENSG00000168263	9	9p24.2	potassium voltage-gated channel modifier subfamily V member 2	protein-coding	KCNV2	potassium voltage-gated channel modifier subfamily V member 2	O	potassium voltage-gated channel subfamily V member 2|potassium channel, subfamily V, member 2|potassium channel, voltage gated modifier subfamily V, member 2|voltage-gated potassium channel subunit Kv8.2	20201124	-
9606	169611	OLFML2A	-	PRO34319	MIM:615899|HGNC:HGNC:27270|Ensembl:ENSG00000185585	9	9q33.3	olfactomedin like 2A	protein-coding	OLFML2A	olfactomedin like 2A	O	olfactomedin-like protein 2A|photomedin-1	20201124	-
9606	169693	TMEM252	-	C9orf71	HGNC:HGNC:28537|Ensembl:ENSG00000181778	9	9q21.11	transmembrane protein 252	protein-coding	TMEM252	transmembrane protein 252	O	transmembrane protein 252|transmembrane protein C9orf71	20201124	-
9606	169714	QSOX2	-	QSCN6L1|SOXN	MIM:612860|HGNC:HGNC:30249|Ensembl:ENSG00000165661	9	9q34.3	quiescin sulfhydryl oxidase 2	protein-coding	QSOX2	quiescin sulfhydryl oxidase 2	O	sulfhydryl oxidase 2|neuroblastoma-derived sulfhydryl oxidase|quiescin Q6 sulfhydryl oxidase 2|quiescin Q6-like 1|quiescin Q6-like protein 1|thiol oxidase 2	20210114	-
9606	169792	GLIS3	-	NDH|ZNF515	MIM:610192|HGNC:HGNC:28510|Ensembl:ENSG00000107249	9	9p24.2	GLIS family zinc finger 3	protein-coding	GLIS3	GLIS family zinc finger 3	O	zinc finger protein GLIS3|GLI-similar 3|OK/KNS-cl.4|zinc finger protein 515	20201124	-
9606	169834	ZNF883	-	-	HGNC:HGNC:27271|Ensembl:ENSG00000285447	9	9q32	zinc finger protein 883	protein-coding	ZNF883	zinc finger protein 883	O	zinc finger protein 883	20201213	-
9606	169841	ZNF169	-	-	MIM:603404|HGNC:HGNC:12957|Ensembl:ENSG00000175787	9	9q22.32	zinc finger protein 169	protein-coding	ZNF169	zinc finger protein 169	O	zinc finger protein 169	20201213	-
9606	169966	TENT5D	-	CT1.26|CT112|FAM46D	MIM:300976|HGNC:HGNC:28399|Ensembl:ENSG00000174016	X	Xq21.1	terminal nucleotidyltransferase 5D	protein-coding	TENT5D	terminal nucleotidyltransferase 5D	O	terminal nucleotidyltransferase 5D|cancer/testis antigen 112|family with sequence similarity 46 member D|non-canonical poly(A) polymerase FAM46D|protein FAM46D|putative nucleotidyltransferase FAM46D	20201124	-
9606	169981	SPIN3	-	SPIN-3|TDRD27|bA445O16.1	HGNC:HGNC:27272|Ensembl:ENSG00000204271	X	Xp11.21	spindlin family member 3	protein-coding	SPIN3	spindlin family member 3	O	spindlin-3|bA445O16.1 (DXF34)|spindlin-like protein 3	20201124	-
9606	170062	FAM47B	-	-	HGNC:HGNC:26659|Ensembl:ENSG00000189132	X	Xp21.1	family with sequence similarity 47 member B	protein-coding	FAM47B	family with sequence similarity 47 member B	O	protein FAM47B	20201124	-
9606	170067	SUPT20HL2	-	FAM48B1|FAM48B2	HGNC:HGNC:31797|Ensembl:ENSG00000223611	X	Xp22.11	SUPT20H like 2	protein-coding	SUPT20HL2	SUPT20H like 2	O	putative transcription factor SPT20 homolog-like 2|SPT20 homolog, SAGA complex component-like 2|family with sequence similarity 48, member B1|family with sequence similarity 48, member B2|putative protein FAM48B2|suppressor of Ty 20 homolog-like 2	20210122	-
9606	170082	TCEANC	-	-	HGNC:HGNC:28277|Ensembl:ENSG00000176896	X	Xp22.2	transcription elongation factor A N-terminal and central domain containing	protein-coding	TCEANC	transcription elongation factor A N-terminal and central domain containing	O	transcription elongation factor A N-terminal and central domain-containing protein|TFIIS central domain-containing protein 1|TFS2-M domain-containing protein 1|transcription elongation factor A (SII) N-terminal and central domain containing	20201124	-
9606	170261	ZCCHC12	-	PNMA7A|SIZN|SIZN1	MIM:300701|HGNC:HGNC:27273|Ensembl:ENSG00000174460	X	Xq24	zinc finger CCHC-type containing 12	protein-coding	ZCCHC12	zinc finger CCHC-type containing 12	O	zinc finger CCHC domain-containing protein 12|paraneoplastic Ma antigen family member 7A|smad-interacting zinc finger protein 1|zinc finger, CCHC domain containing 12	20201213	-
9606	170302	ARX	-	CT121|EIEE1|ISSX|MRX29|MRX32|MRX33|MRX36|MRX38|MRX43|MRX54|MRX76|MRX87|MRXS1|PRTS	MIM:300382|HGNC:HGNC:18060|Ensembl:ENSG00000004848	X	Xp21.3	aristaless related homeobox	protein-coding	ARX	aristaless related homeobox	O	homeobox protein ARX|aristaless-related homeobox, X-linked|cancer/testis antigen 121	20201213	-
9606	170370	FAM170B	-	C10orf73	HGNC:HGNC:19736|Ensembl:ENSG00000172538	10	10q11.23	family with sequence similarity 170 member B	protein-coding	FAM170B	family with sequence similarity 170 member B	O	protein FAM170B|acrosome-related protein|putative protein FAM170B	20201124	-
9606	170371	TMEM273	-	C10orf128	HGNC:HGNC:27274|Ensembl:ENSG00000204161	10	10q11.23	transmembrane protein 273	protein-coding	TMEM273	transmembrane protein 273	O	transmembrane protein 273	20201124	-
9606	170384	FUT11	-	FUCTXI	MIM:616932|HGNC:HGNC:19233|Ensembl:ENSG00000196968	10	10q22.2	fucosyltransferase 11	protein-coding	FUT11	fucosyltransferase 11	O	alpha-(1,3)-fucosyltransferase 11|alpha (1,3) fucosyltransferase|fuc-TXI|fucT-XI|fucosyltransferase XI|galactoside 3-L-fucosyltransferase 11	20201128	-
9606	170392	OIT3	-	LZP	MIM:609330|HGNC:HGNC:29953|Ensembl:ENSG00000138315	10	10q22.1	oncoprotein induced transcript 3	protein-coding	OIT3	oncoprotein induced transcript 3	O	oncoprotein-induced transcript 3 protein|liver-specific ZP domain-containing protein|liver-specific zona pellucida domain-containing protein	20201124	-
9606	170393	LINC02870	-	C10orf91	HGNC:HGNC:27275	10	10q26.3	long intergenic non-protein coding RNA 2870	ncRNA	LINC02870	long intergenic non-protein coding RNA 2870	O	uncharacterized protein C10orf91	20201124	-
9606	170394	PWWP2B	-	PWWP2|bA432J24.1|pp8607	HGNC:HGNC:25150|Ensembl:ENSG00000171813	10	10q26.3	PWWP domain containing 2B	protein-coding	PWWP2B	PWWP domain containing 2B	O	PWWP domain-containing protein 2B|PWWP domain containing 2	20201124	-
9606	170425	LINC00858	-	CRCAL-2	HGNC:HGNC:27276|Ensembl:ENSG00000229404	10	10q23.1	long intergenic non-protein coding RNA 858	ncRNA	LINC00858	long intergenic non-protein coding RNA 858	O	colorectal cancer associated lncRNA	20210110	-
9606	170463	SSBP4	-	-	MIM:607391|HGNC:HGNC:15676|Ensembl:ENSG00000130511	19	19p13.11	single stranded DNA binding protein 4	protein-coding	SSBP4	single stranded DNA binding protein 4	O	single-stranded DNA-binding protein 4	20201124	-
9606	170474	HFM	-	-	MIM:164210	14	14q32	Hemifacial microsomia	unknown	-	-	-	-	20190816	-
9606	170482	CLEC4C	-	BDCA-2|BDCA2|CD303|CLECSF11|CLECSF7|DLEC|HECL|PRO34150	MIM:606677|HGNC:HGNC:13258|Ensembl:ENSG00000198178	12	12p13.31	C-type lectin domain family 4 member C	protein-coding	CLEC4C	C-type lectin domain family 4 member C	O	C-type lectin domain family 4 member C|C-type (calcium dependent, carbohydrate-recognition domain) lectin, superfamily member 11|C-type (calcium dependent, carbohydrate-recognition domain) lectin, superfamily member 7|C-type lectin superfamily member 7|blood dendritic cell antigen 2 protein|dendritic cell lectin b|dendritic lectin	20201124	-
9606	170485	ARF4P2	-	dJ885L7.7	HGNC:HGNC:16599	20	20q13.33	ADP ribosylation factor 4 pseudogene 2	pseudo	ARF4P2	ADP ribosylation factor 4 pseudogene 2	O	-	20201124	-
9606	170487	ACTL10	-	C20orf134|dJ63M2.2	HGNC:HGNC:16127|Ensembl:ENSG00000288649	20	20q11.22	actin like 10	protein-coding	ACTL10	actin like 10	O	actin-like protein 10	20201209	-
9606	170503	CDC42P1	-	bK3216D2.3	HGNC:HGNC:16339|Ensembl:ENSG00000234933	20	20q11.22	cell division cycle 42 pseudogene 1	pseudo	CDC42P1	cell division cycle 42 pseudogene 1	O	cell division cycle 42 (GTP binding protein, 25kDa) pseudogene	20201124	-
9606	170504	COX6CP2	-	dJ894K16.1	HGNC:HGNC:16600	20	20q13.13	cytochrome c oxidase subunit 6C pseudogene 2	pseudo	COX6CP2	cytochrome c oxidase subunit 6C pseudogene 2	O	cytochrome c oxidase subunit VIc pseudogene 2	20201124	-
9606	170506	DHX36	-	DDX36|G4R1|MLEL1|RHAU	MIM:612767|HGNC:HGNC:14410|Ensembl:ENSG00000174953	3	3q25.2	DEAH-box helicase 36	protein-coding	DHX36	DEAH-box helicase 36	O	ATP-dependent DNA/RNA helicase DHX36|ATP-dependent RNA helicase DHX36|DEAD/H (Asp-Glu-Ala-Asp/His) box polypeptide 36|DEAD/H box polypeptide 36|DEAH (Asp-Glu-Ala-His) box polypeptide 36|DEAH box protein 36|G4 resolvase-1|MLE-like protein 1|RNA helicase associated with AU-rich element ARE|RNA helicase associated with AU-rich element protein|probable ATP-dependent RNA helicase DHX36	20210103	-
9606	170508	DFNB33	-	-	MIM:607239	10	10p11.23-q21.1	deafness, autosomal recessive 33	unknown	-	-	-	-	20191002	-
9606	170510	EIF4EBP2P1	-	EIF4EBP2P|dJ862K6.3	HGNC:HGNC:16596	20	20q13.11	eukaryotic translation initiation factor 4E binding protein 2 pseudogene 1	pseudo	EIF4EBP2P1	eukaryotic translation initiation factor 4E binding protein 2 pseudogene 1	O	-	20201124	-
9606	170511	ENSAP1	-	ENSAP|dJ822J19.1	HGNC:HGNC:16588|Ensembl:ENSG00000224274	20	20p12.1	endosulfine alpha pseudogene 1	pseudo	ENSAP1	endosulfine alpha pseudogene 1	O	-	20201124	-
9606	170513	FAT1P1	-	dJ697P8.1	HGNC:HGNC:16582|Ensembl:ENSG00000217809	20	20p12.2	FAT atypical cadherin 1 pseudogene 1	pseudo	FAT1P1	FAT atypical cadherin 1 pseudogene 1	O	FAT tumor suppressor homolog 1 pseudogene 1|FAT tumor suppressor homolog pseudogene 1	20201124	-
9606	170514	FTLP1	-	FTLP|bA465L10.3	HGNC:HGNC:16547	20	20q13.12	ferritin light chain pseudogene 1	pseudo	FTLP1	ferritin light chain pseudogene 1	O	ferritin, light polypeptide pseudogene 1	20201124	-
9606	170516	GAPDHP2	-	GAPDP2|dJ585I14.1	HGNC:HGNC:16577	20	20p12.1	glyceraldehyde-3-phosphate dehydrogenase pseudogene 2	pseudo	GAPDHP2	glyceraldehyde-3-phosphate dehydrogenase pseudogene 2	O	-	20201124	-
9606	170517	GCNT1P1	-	GCNT1P|bA189K21.2	HGNC:HGNC:16532	20	20p11.23	glucosaminyl (N-acetyl) transferase 1 pseudogene 1	pseudo	GCNT1P1	glucosaminyl (N-acetyl) transferase 1 pseudogene 1	O	glucosaminyl (N-acetyl) transferase 1, core 2 (beta-1,6-N-acetylglucosaminyltransferase) pseudogene|glucosaminyl (N-acetyl) transferase 1, core 2 pseudogene 1	20201124	-
9606	170522	GLRXP1	-	GLRXP|bA425M5.1	HGNC:HGNC:16544	20	20q11.23	glutaredoxin pseudogene 1	pseudo	GLRXP1	glutaredoxin pseudogene 1	O	glutaredoxin (thioltransferase) pseudogene 1	20201124	-
9606	170523	GSTM3P1	-	GSTM3P|dJ984P4.2	HGNC:HGNC:16606|Ensembl:ENSG00000227693	20	20p11.22	glutathione S-transferase mu 3 pseudogene 1	pseudo	GSTM3P1	glutathione S-transferase mu 3 pseudogene 1	O	glutathione S-transferase M3 pseudogene|glutathione S-transferase mu 3 (brain) pseudogene	20201124	-
9606	170524	HNRNPA1P3	-	HNRPA1P3|dJ447F3.1	HGNC:HGNC:16567	20	20q13.12	heterogeneous nuclear ribonucleoprotein A1 pseudogene 3	pseudo	HNRNPA1P3	heterogeneous nuclear ribonucleoprotein A1 pseudogene 3	O	-	20201124	-
9606	170526	HNRNPA3P2	-	HNRPA3P|HNRPA3P2|dJ977B1.2	HGNC:HGNC:16605	20	20q11.23	heterogeneous nuclear ribonucleoprotein A3 pseudogene 2	pseudo	HNRNPA3P2	heterogeneous nuclear ribonucleoprotein A3 pseudogene 2	O	-	20201124	-
9606	170527	KRT18P3	-	bA359G22.1	HGNC:HGNC:16540|Ensembl:ENSG00000215553	20	20p11.21	keratin 18 pseudogene 3	pseudo	KRT18P3	keratin 18 pseudogene 3	O	-	20201124	-
9606	170529	RPSAP1	-	LAMR1P|LAMR1P1|RPSA_24_1712|dJ1193N1.1	HGNC:HGNC:16560|Ensembl:ENSG00000228820	20	20q13.13	ribosomal protein SA pseudogene 1	pseudo	RPSAP1	ribosomal protein SA pseudogene 1	O	laminin receptor 1 pseudogene 1	20201124	-
9606	170532	OTSC3	-	-	MIM:608244	6	6p22.3-p21.2	otosclerosis 3	unknown	-	-	-	-	20191002	-
9606	170533	PA2G4P2	-	PA2G4L5|bA102J14.2	HGNC:HGNC:16531	20	20p12.1	proliferation-associated 2G4 pseudogene 2	pseudo	PA2G4P2	proliferation-associated 2G4 pseudogene 2	O	proliferation-associated 2G4, 38kDa pseudogene	20201124	-
9606	170534	PARK10	-	AAOPD	MIM:606852	1	1p	Parkinson disease 10 (susceptibility)	unknown	-	-	-	Parkinson disease, age at onset of	20201128	-
9606	170535	PGAM3P	-	dJ1128N12.1	HGNC:HGNC:16557|Ensembl:ENSG00000237256	20	20p12.2	phosphoglycerate mutase 3, pseudogene	pseudo	PGAM3P	phosphoglycerate mutase 3, pseudogene	O	-	20201124	-
9606	170536	PPIAP21	-	PPIAL|dJ269M15.1	HGNC:HGNC:16246	20	20q13.11	peptidylprolyl isomerase A pseudogene 21	pseudo	PPIAP21	peptidylprolyl isomerase A pseudogene 21	O	peptidylprolyl isomerase A (cyclophilin A) pseudogene 21	20201124	-
9606	170537	PPIAP2	-	bA384D7.2	HGNC:HGNC:16542	20	20p11.21	peptidylprolyl isomerase A pseudogene 2	pseudo	PPIAP2	peptidylprolyl isomerase A pseudogene 2	O	peptidylprolyl isomerase A (cyclophilin A) pseudogene 2	20201124	-
9606	170539	PPIAP3	-	bA425M5.2	HGNC:HGNC:16545	20	20q11.23	peptidylprolyl isomerase A pseudogene 3	pseudo	PPIAP3	peptidylprolyl isomerase A pseudogene 3	O	peptidylprolyl isomerase A (cyclophilin A) pseudogene 3	20201124	-
9606	170540	PPIAP17	-	PPIP11|bA494B22.1	HGNC:HGNC:16334|Ensembl:ENSG00000225622	20	20p12.1	peptidylprolyl isomerase A pseudogene 17	pseudo	PPIAP17	peptidylprolyl isomerase A pseudogene 17	O	peptidylprolyl isomerase (cyclophilin) pseudogene 11|peptidylprolyl isomerase A (cyclophilin A) pseudogene 17	20201124	-
9606	170541	PSMD10P1	-	PSMD10P|dJ914P20.4	HGNC:HGNC:16602	20	20q13.13	proteasome 26S subunit, non-ATPase, 10 pseudogene 1	pseudo	PSMD10P1	proteasome 26S subunit, non-ATPase, 10 pseudogene 1	O	proteasome (prosome, macropain) 26S subunit, non-ATPase, 10 pseudogene	20201124	-
9606	170542	PTMAP6	-	dJ539E24.2	HGNC:HGNC:16573	20	20q13.31	prothymosin alpha pseudogene 6	pseudo	PTMAP6	prothymosin alpha pseudogene 6	O	-	20201124	-
9606	170543	RNF11P2	-	RNF11B|bA280O9.1	HGNC:HGNC:16535	20	20p12.1	ring finger protein 11 pseudogene 2	pseudo	RNF11P2	ring finger protein 11 pseudogene 2	O	ring finger protein 11B, pseudogene	20201124	-
9606	170547	AIMP1P1	-	SCYE1P|bA400P21.1	HGNC:HGNC:16543|Ensembl:ENSG00000234187	20	20p12.1	aminoacyl tRNA synthetase complex interacting multifunctional protein 1 pseudogene 1	pseudo	AIMP1P1	aminoacyl tRNA synthetase complex interacting multifunctional protein 1 pseudogene 1	O	small inducible cytokine subfamily E, member 1 (endothelial monocyte-activating) pseudogene	20201124	-
9606	170548	SF3A3P1	-	SF3A3P|dJ581P3.1	HGNC:HGNC:16576|Ensembl:ENSG00000230568	20	20p13	splicing factor 3a, subunit 3 pseudogene 1	pseudo	SF3A3P1	splicing factor 3a, subunit 3 pseudogene 1	O	splicing factor 3a, subunit 3, 60kDa pseudogene	20201124	-
9606	170550	SNRPFP1	-	dJ1041C10.2	HGNC:HGNC:16551	20	20q13.13	small nuclear ribonucleoprotein polypeptide F pseudogene 1	pseudo	SNRPFP1	small nuclear ribonucleoprotein polypeptide F pseudogene 1	O	-	20201124	-
9606	170552	SRMP1	-	dJ1057D4.1	HGNC:HGNC:16552	20	20q13.13	SRM pseudogene 1	pseudo	SRMP1	SRM pseudogene 1	O	spermidine synthase pseudogene 1	20201124	-
9606	170554	DYNLT3P1	-	TCTE1P|dJ531H16.2	HGNC:HGNC:16571	20	20p12.1	dynein light chain Tctex-type 3 pseudogene 1	pseudo	DYNLT3P1	dynein light chain Tctex-type 3 pseudogene 1	O	t-complex-associated-testis-expressed 1 pseudogene|t-complex-associated-testis-expressed 1-like pseudogene	20201124	-
9606	170555	TPM3P2	-	TPM5P|dJ1125A11.2	HGNC:HGNC:16556	20	20q11.22	tropomyosin 3 pseudogene 2	pseudo	TPM3P2	tropomyosin 3 pseudogene 2	O	tropomyosin 5, pseudogene	20201124	-
9606	170556	UBE2V1P1	-	dJ687F11.3	HGNC:HGNC:16581	20	20p13	UBE2V1 pseudogene 1	pseudo	UBE2V1P1	UBE2V1 pseudogene 1	O	ubiquitin conjugating enzyme E2 V1 pseudogene 1|ubiquitin conjugating enzyme E2 variant 1 pseudogene 1	20201124	-
9606	170559	XPOTP1	-	XPO3P1|dJ785G19.1	HGNC:HGNC:16586|Ensembl:ENSG00000214185	20	20q11.22	exportin for tRNA pseudogene 1	pseudo	XPOTP1	exportin for tRNA pseudogene 1	O	exportin, tRNA (nuclear export receptor for tRNAs) pseudogene 1|exportin, tRNA pseudogene 1	20201124	-
9606	170572	HTR3C	-	-	MIM:610121|HGNC:HGNC:24003|Ensembl:ENSG00000178084	3	3q27.1	5-hydroxytryptamine receptor 3C	protein-coding	HTR3C	5-hydroxytryptamine receptor 3C	O	5-hydroxytryptamine receptor 3C|5-HT3-C|5-HT3C|5-hydroxytryptamine (serotonin) receptor 3, family member C|5-hydroxytryptamine (serotonin) receptor 3C, ionotropic|5-hydroxytryptamine receptor 3 subunit C|serotonin receptor 3C	20201124	-
9606	170575	GIMAP1	-	HIMAP1|IAN2|IMAP1|IMAP38	MIM:608084|HGNC:HGNC:23237|Ensembl:ENSG00000213203	7	7q36.1	GTPase, IMAP family member 1	protein-coding	GIMAP1	GTPase, IMAP family member 1	O	GTPase IMAP family member 1|immune-associated nucleotide-binding protein 2|immunity associated protein 1	20201124	-
9606	170589	GPHA2	-	A2|GPA2|ZSIG51	MIM:609651|HGNC:HGNC:18054|Ensembl:ENSG00000149735	11	11q13.1	glycoprotein hormone subunit alpha 2	protein-coding	GPHA2	glycoprotein hormone subunit alpha 2	O	glycoprotein hormone alpha-2|cysteine knot protein|glycoprotein alpha 2|glycoprotein hormone alpha 2|putative secreted protein Zsig51|thyrostimulin subunit alpha	20201124	-
9606	170591	S100Z	-	Gm625|S100-zeta	MIM:610103|HGNC:HGNC:30367|Ensembl:ENSG00000171643	5	5q13.3	S100 calcium binding protein Z	protein-coding	S100Z	S100 calcium binding protein Z	O	protein S100-Z|S100 calcium binding protein, zeta	20201124	-
9606	170592	UVM1	-	-	MIM:606660	3	3q24-q26	Melanoma, uveal, susceptibility to, 1	unknown	-	-	-	-	20190816	-
9606	170593	UVM2	-	UBM2	MIM:606661	3	3p25.2-p25.1	Melanoma, uveal, susceptibility to, 2	unknown	-	-	-	-	20190816	-
9606	170594	WS2C	-	-	MIM:606662	8	8p23	Waardenburg syndrome, type IIC	unknown	-	-	-	-	20190816	-
9606	170595	IBD8	-	-	MIM:606668	16	16p	inflammatory bowel disease 8	unknown	-	-	-	-	20200503	-
9606	170622	COMMD6	-	Acrg	MIM:612377|HGNC:HGNC:24015|Ensembl:ENSG00000188243	13	13q22.2	COMM domain containing 6	protein-coding	COMMD6	COMM domain containing 6	O	COMM domain-containing protein 6|Acrg embryonic lethality minimal region ortholog	20201208	-
9606	170626	XAGE3	-	CT12.3a|CT12.3b|GAGED4|PLAC6|XAGE-3|pp9012	MIM:300740|HGNC:HGNC:14618|Ensembl:ENSG00000171402	X	Xp11.22	X antigen family member 3	protein-coding	XAGE3	X antigen family member 3	O	X antigen family member 3|CT12.3|G antigen, family D, 4|cancer/testis antigen 12.3|cancer/testis antigen family 12, member 3a|cancer/testis antigen family 12, member 3b|g antigen family D member 4|placenta-specific 6|placenta-specific gene 6 protein|protein XAGE-3	20201124	-
9606	170627	XAGE5	-	CT12.5|GAGED5|XAGE-5	HGNC:HGNC:30930|Ensembl:ENSG00000171405	X	Xp11.22	X antigen family member 5	protein-coding	XAGE5	X antigen family member 5	O	X antigen family member 5|G antigen, family D, 5|cancer/testis antigen 12.5|cancer/testis antigen family 12, member 5|g antigen family D member 5|protein XAGE-5	20201125	-
9606	170679	PSORS1C1	-	C6orf16|SEEK1	MIM:613525|HGNC:HGNC:17202|Ensembl:ENSG00000204540	6	6p21.33	psoriasis susceptibility 1 candidate 1	protein-coding	PSORS1C1	psoriasis susceptibility 1 candidate 1	O	psoriasis susceptibility 1 candidate gene 1 protein|epididymis secretory sperm binding protein	20201124	-
9606	170680	PSORS1C2	-	C6orf17|SPR1	MIM:613526|HGNC:HGNC:17199|Ensembl:ENSG00000204538	6	6p21.33	psoriasis susceptibility 1 candidate 2	protein-coding	PSORS1C2	psoriasis susceptibility 1 candidate 2	O	psoriasis susceptibility 1 candidate gene 2 protein	20201124	-
9606	170682	SLEH1	-	-	MIM:607279	11	11q14	systemic lupus erythematosus with hemolytic anemia 1	unknown	-	-	-	systematic lupus erythematosus with hemolytic anemia 1	20191002	-
9606	170685	NUDT10	-	APS2|DIPP3-alpha|DIPP3a	MIM:300527|HGNC:HGNC:17621|Ensembl:ENSG00000122824	X	Xp11.22	nudix hydrolase 10	protein-coding	NUDT10	nudix hydrolase 10	O	diphosphoinositol polyphosphate phosphohydrolase 3-alpha|diadenosine 5',5'''-P1,P6-hexaphosphate hydrolase 3-alpha|diadenosine hexaphosphate hydrolase (AMP-forming)|nucleoside diphosphate-linked moiety X motif 10|nudix (nucleoside diphosphate linked moiety X)-type motif 10|nudix motif 10	20201124	-
9606	170688	NUDT4P2	-	-	HGNC:HGNC:18013	1	1q21.1	nudix hydrolase 4 pseudogene 2	pseudo	NUDT4P2	nudix hydrolase 4 pseudogene 2	O	nudix (nucleoside diphosphate linked moiety X)-type motif 4 pseudogene 2	20201124	-
9606	170689	ADAMTS15	-	-	MIM:607509|HGNC:HGNC:16305|Ensembl:ENSG00000166106	11	11q24.3	ADAM metallopeptidase with thrombospondin type 1 motif 15	protein-coding	ADAMTS15	ADAM metallopeptidase with thrombospondin type 1 motif 15	O	A disintegrin and metalloproteinase with thrombospondin motifs 15|a disintegrin-like and metalloprotease (reprolysin type) with thrombospondin type 1 motif, 15, preproprotein|metalloprotease disintegrin 15 with thrombospondin domains	20201124	-
9606	170690	ADAMTS16	-	ADAMTS16s	MIM:607510|HGNC:HGNC:17108|Ensembl:ENSG00000145536	5	5p15.32	ADAM metallopeptidase with thrombospondin type 1 motif 16	protein-coding	ADAMTS16	ADAM metallopeptidase with thrombospondin type 1 motif 16	O	A disintegrin and metalloproteinase with thrombospondin motifs 16|ADAM-TS 16|ADAM-TS16|ADAMTS-16|a disintegrin-like and metalloprotease (reprolysin type) with thrombospondin type 1 motif, 16	20201124	-
9606	170691	ADAMTS17	-	WMS4	MIM:607511|HGNC:HGNC:17109|Ensembl:ENSG00000140470	15	15q26.3	ADAM metallopeptidase with thrombospondin type 1 motif 17	protein-coding	ADAMTS17	ADAM metallopeptidase with thrombospondin type 1 motif 17	O	A disintegrin and metalloproteinase with thrombospondin motifs 17|a disintegrin-like and metalloprotease (reprolysin type) with thrombospondin type 1 motif, 17	20201219	-
9606	170692	ADAMTS18	-	ADAMTS21|KNO2|MMCAT	MIM:607512|HGNC:HGNC:17110|Ensembl:ENSG00000140873	16	16q23.1	ADAM metallopeptidase with thrombospondin type 1 motif 18	protein-coding	ADAMTS18	ADAM metallopeptidase with thrombospondin type 1 motif 18	O	A disintegrin and metalloproteinase with thrombospondin motifs 18|a disintegrin-like and metalloprotease (reprolysin type) with thrombospondin type 1 motif, 18|a disintegrin-like and metalloprotease (reprolysin type) with thrombospondin type 1 motif, 21|disintegrin and metalloprotease-like protein	20201124	-
9606	170712	COX7B2	-	-	MIM:609811|HGNC:HGNC:24381|Ensembl:ENSG00000170516	4	4p12	cytochrome c oxidase subunit 7B2	protein-coding	COX7B2	cytochrome c oxidase subunit 7B2	O	cytochrome c oxidase subunit 7B2, mitochondrial|cytochrome c oxidase polypeptide VIIb2|cytochrome c oxidase subunit VIIb2	20201124	-
9606	170815	BMIQ1	-	-	MIM:606641	7	7q32.3	body mass index QTL 1	unknown	-	-	-	Body mass index QTL on chromosome 7|body mass index quantitative trait 1	20191002	-
9606	170825	GSX2	-	DMJDS2|GSH2	MIM:616253|HGNC:HGNC:24959|Ensembl:ENSG00000180613	4	4q12	GS homeobox 2	protein-coding	GSX2	GS homeobox 2	O	GS homeobox 2|genetic-screened homeobox 2|homeobox protein GSH-2	20210123	-
9606	170850	KCNG3	-	KV10.1|KV6.3	MIM:606767|HGNC:HGNC:18306|Ensembl:ENSG00000171126	2	2p21	potassium voltage-gated channel modifier subfamily G member 3	protein-coding	KCNG3	potassium voltage-gated channel modifier subfamily G member 3	O	potassium voltage-gated channel subfamily G member 3|potassium channel, voltage gated modifier subfamily G, member 3|potassium voltage-gated channel, subfamily G, member 3|voltage-gated potassium channel 6.3|voltage-gated potassium channel Kv10.1|voltage-gated potassium channel subunit Kv10.1|voltage-gated potassium channel subunit Kv6.3|voltage-gated potassium channel subunit Kv6.4	20201124	-
9606	170949	DEFT1P	-	DEFQ1|DEFT1	HGNC:HGNC:18339|Ensembl:ENSG00000215378	8	8p23.1	defensin theta 1, pseudogene	pseudo	DEFT1P	defensin theta 1, pseudogene	O	circular minidefensin|defensin-related pseudogene|demidefensin|pro-retrocyclin|retrocyclin pseudogene	20201124	-
9606	170954	PPP1R18	-	HKMT1098|KIAA1949	MIM:610990|HGNC:HGNC:29413|Ensembl:ENSG00000146112	6	6p21.33	protein phosphatase 1 regulatory subunit 18	protein-coding	PPP1R18	protein phosphatase 1 regulatory subunit 18	O	phostensin|protein phosphatase 1 F-actin cytoskeleton targeting subunit	20210103	-
9606	170958	ZNF525	-	-	HGNC:HGNC:29423|Ensembl:ENSG00000203326	19	19q13.42	zinc finger protein 525	protein-coding	ZNF525	zinc finger protein 525	O	zinc finger protein 525	20201213	-
9606	170959	ZNF431	-	-	HGNC:HGNC:20809|Ensembl:ENSG00000196705	19	19p12	zinc finger protein 431	protein-coding	ZNF431	zinc finger protein 431	O	zinc finger protein 431	20201213	-
9606	170960	ZNF721	-	-	HGNC:HGNC:29425|Ensembl:ENSG00000182903	4	4p16.3	zinc finger protein 721	protein-coding	ZNF721	zinc finger protein 721	O	zinc finger protein 721	20201124	-
9606	170961	ANKRD24	-	-	HGNC:HGNC:29424|Ensembl:ENSG00000089847	19	19p13.3	ankyrin repeat domain 24	protein-coding	ANKRD24	ankyrin repeat domain 24	O	ankyrin repeat domain-containing protein 24	20201124	-
9606	171013	SLI1	-	-	MIM:606711	16	16q	Specific language impairment QTL, 1	unknown	-	-	-	-	20190816	-
9606	171014	SLI2	-	-	MIM:606712	19	19q	Specific language impairment QTL, 2	unknown	-	-	-	-	20190816	-
9606	171017	ZNF384	-	CAGH1|CAGH1A|CIZ|ERDA2|NMP4|NP|TNRC1	MIM:609951|HGNC:HGNC:11955|Ensembl:ENSG00000126746	12	12p13.31	zinc finger protein 384	protein-coding	ZNF384	zinc finger protein 384	O	zinc finger protein 384|CAG repeat protein 1|Cas-interacting zinc finger protein|expanded repeat domain, CAG/CTG 2|nuclear matrix transcription factor 4|trinucleotide repeat-containing gene 1 protein	20201124	-
9606	171019	ADAMTS19	-	-	MIM:607513|HGNC:HGNC:17111|Ensembl:ENSG00000145808	5	5q23.3	ADAM metallopeptidase with thrombospondin type 1 motif 19	protein-coding	ADAMTS19	ADAM metallopeptidase with thrombospondin type 1 motif 19	O	A disintegrin and metalloproteinase with thrombospondin motifs 19|a disintegrin-like and metalloprotease (reprolysin type) with thrombospondin type 1 motif, 19	20201124	-
9606	171022	ABHD11-AS1	-	LINC00035|NCRNA00035|WBSCR26	MIM:612545|HGNC:HGNC:18289	7	7q11.23	ABHD11 antisense RNA 1 (tail to tail)	ncRNA	ABHD11-AS1	ABHD11 antisense RNA 1 (tail to tail)	O	ABHD11 antisense RNA 1 (non-protein coding)|Williams Beuren syndrome chromosome region 26 (non-protein coding)|long intergenic non-protein coding RNA 35	20201124	-
9606	171023	ASXL1	-	BOPS|MDS	MIM:612990|HGNC:HGNC:18318|Ensembl:ENSG00000171456	20	20q11.21	ASXL transcriptional regulator 1	protein-coding	ASXL1	ASXL transcriptional regulator 1	O	polycomb group protein ASXL1|additional sex combs like 1, transcriptional regulator|additional sex combs like transcriptional regulator 1|putative Polycomb group protein ASXL1	20210103	-
9606	171024	SYNPO2	-	-	HGNC:HGNC:17732|Ensembl:ENSG00000172403	4	4q26	synaptopodin 2	protein-coding	SYNPO2	synaptopodin 2	O	synaptopodin-2|genethonin-2|myopodin	20210110	-
9606	171089	DYX5	-	-	MIM:606896	3	3p12-q13	dyslexia susceptibility 5	unknown	-	-	-	-	20191002	-
9606	171157	SHFM5	-	-	MIM:606708	2	2q31	split hand/foot malformation (ectrodactyly) type 5	unknown	-	-	-	-	20191002	-
9606	171169	SPACA4	-	SAMP14	MIM:609932|HGNC:HGNC:16441|Ensembl:ENSG00000177202	19	19q13.33	sperm acrosome associated 4	protein-coding	SPACA4	sperm acrosome associated 4	O	sperm acrosome membrane-associated protein 4|sperm acrosomal membrane protein 14|sperm acrosomal membrane-associated protein 14|testicular tissue protein Li 167	20201124	-
9606	171176	NICN2P	-	-	HGNC:HGNC:18322	X	Xp11.3	nicolin 2, pseudogene	pseudo	NICN2P	nicolin 2, pseudogene	O	nicolin 1 pseudogene	20201124	-
9606	171177	RHOV	-	ARHV|CHP|WRCH2	HGNC:HGNC:18313|Ensembl:ENSG00000104140	15	15q15.1	ras homolog family member V	protein-coding	RHOV	ras homolog family member V	O	rho-related GTP-binding protein RhoV|CDC42-like GTPase 2|GTP-binding protein-like 2|Rho GTPase-like protein ARHV|WRCH-2|WRCH1-related GTPase|Wnt-1 regulated Cdc42 homolog 2|Wnt-1 responsive Cdc42 homolog 2|ras homolog gene family, member V	20201124	-
9606	171220	DSTNP2	-	-	HGNC:HGNC:34546|Ensembl:ENSG00000248593	12	12p13.31	DSTN pseudogene 2	pseudo	DSTNP2	DSTN pseudogene 2	O	destrin, actin depolymerizing factor pseudogene 2|destrin-2 pseudogene	20201124	-
9606	171221	DNAJB1P1	-	DNAJB1P|HSP40|psiHSP40	HGNC:HGNC:24988	2	2q32.3	DnaJ heat shock protein family (Hsp40) member B1 pseudogene 1	pseudo	DNAJB1P1	DnaJ heat shock protein family (Hsp40) member B1 pseudogene 1	O	DnaJ (Hsp40) homolog, subfamily B, member 1 pseudogene 1|HSP40 pseudogene	20201124	-
9606	171222	UBE2L5	-	UBCH7N2|UBE2L5P	HGNC:HGNC:13477|Ensembl:ENSG00000236444	13	13q12.3	ubiquitin conjugating enzyme E2 L5	protein-coding	UBE2L5	ubiquitin conjugating enzyme E2 L5	O	ubiquitin-conjugating enzyme E2 L5|ubiquitin-protein ligase L5	20201124	-
9606	171389	NLRP6	-	AVR|CLR11.4|NALP6|NAVR|NAVR/AVR|PAN3|PYPAF5	MIM:609650|HGNC:HGNC:22944|Ensembl:ENSG00000174885	11	11p15.5	NLR family pyrin domain containing 6	protein-coding	NLRP6	NLR family pyrin domain containing 6	O	NACHT, LRR and PYD domains-containing protein 6|NACHT, leucine rich repeat and PYD containing 6|PYRIN-containing APAF1-like protein 5|angiotensin II/vasopressin receptor|nucleotide-binding oligomerization domain, leucine rich repeat and pyrin domain containing 6	20201129	-
9606	171391	LOC171391	-	NS3BP	Ensembl:ENSG00000255284	11	11p15.5	uncharacterized LOC171391	ncRNA	-	-	-	-	20201124	-
9606	171392	ZNF675	-	TBZF|TIZ	HGNC:HGNC:30768|Ensembl:ENSG00000197372	19	19p12	zinc finger protein 675	protein-coding	ZNF675	zinc finger protein 675	O	zinc finger protein 675|TRAF6 inhibitory zinc finger|TRAF6-binding zinc finger protein|TRAF6-inhibitory zinc finger protein	20201213	-
9606	171416	TXNP2	-	-	HGNC:HGNC:49482	1	1p31.2	thioredoxin pseudogene 2	pseudo	TXNP2	thioredoxin pseudogene 2	O	-	20201124	-
9606	171417	LOC171417	-	-	-	2	2q31.1	thioredoxin 1 pseudogene 7	pseudo	-	-	-	-	20201124	-
9606	171418	GLRXP2	-	-	HGNC:HGNC:18376	14	14q32.11	glutaredoxin pseudogene 2	pseudo	GLRXP2	glutaredoxin pseudogene 2	O	glutaredoxin (thioltransferase) pseudogene 2	20201124	-
9606	171419	TXNP3	-	-	HGNC:HGNC:49483	1	1p13.2	thioredoxin pseudogene 3	pseudo	TXNP3	thioredoxin pseudogene 3	O	-	20201124	-
9606	171420	HSPE1P28	-	EPF5	HGNC:HGNC:49347|Ensembl:ENSG00000230081	9	9q32	heat shock protein family E (Hsp10) member 1 pseudogene 28	pseudo	HSPE1P28	heat shock protein family E (Hsp10) member 1 pseudogene 28	O	EPF5 pseudogene|heat shock 10kDa protein 1 (chaperonin 10) pseudogene|heat shock 10kDa protein 1 pseudogene 28	20201124	-
9606	171421	HSPE1P16	-	EPF8	HGNC:HGNC:49334	16	16p12.1	heat shock protein family E (Hsp10) member 1 pseudogene 16	pseudo	HSPE1P16	heat shock protein family E (Hsp10) member 1 pseudogene 16	O	heat shock 10kDa protein 1 (chaperonin 10) pseudogene|heat shock 10kDa protein 1 pseudogene 16	20201124	-
9606	171422	CRPP1	-	-	HGNC:HGNC:2368|Ensembl:ENSG00000223603	1	1q23.2	C-reactive protein pseudogene 1	pseudo	CRPP1	C-reactive protein pseudogene 1	O	C-reactive protein, pentraxin-related pseudogene	20201124	-
9606	171423	PDIA3P1	-	ERp60|GRP58P|PDIA3P	HGNC:HGNC:4607	1	1q21.1	protein disulfide isomerase family A member 3 pseudogene 1	pseudo	PDIA3P1	protein disulfide isomerase family A member 3 pseudogene 1	O	ER-60 protein processed pseudogene|glucose regulated protein, 58kDa pseudogene|protein disulfide isomerase family A, member 3 pseudogene|protein disulfide isomerase-associated 3 pseudogene	20201124	-
9606	171424	SPA17P1	-	Sp17-2	HGNC:HGNC:23224	10	10q22.2	sperm autoantigenic protein 17 pseudogene 1	pseudo	SPA17P1	sperm autoantigenic protein 17 pseudogene 1	O	sperm protein Sp17-2 pseudogene	20201124	-
9606	171425	CLYBL	-	CLB	MIM:609686|HGNC:HGNC:18355|Ensembl:ENSG00000125246	13	13q32.3	citramalyl-CoA lyase	protein-coding	CLYBL	citramalyl-CoA lyase	O	citramalyl-CoA lyase, mitochondrial|(3S)-malyl-CoA thioesterase|beta-methylmalate synthase|citrate lyase beta like|citrate lyase subunit beta-like protein, mitochondrial|malate synthase	20201206	-
9606	171427	CYP2F2P	-	CYP2F1P	HGNC:HGNC:18851	19	19q13.2	cytochrome P450 family 2 subfamily F member 2, pseudogene	pseudo	CYP2F2P	cytochrome P450 family 2 subfamily F member 2, pseudogene	O	cytochrome P450, family 2, subfamily F, polypeptide 1 pseudogene|cytochrome P450, family 2, subfamily F, polypeptide 2, pseudogene|cytochrome P450, subfamily IIF, polypeptide 1 pseudogene	20201124	-
9606	171472	SRSF10P2	-	FUSIP1P2|SFRS13AP2|dJ836E8.1|pFUSIP1	HGNC:HGNC:24823	20	20p12.3	serine and arginine rich splicing factor 10 pseudogene 2	pseudo	SRSF10P2	serine and arginine rich splicing factor 10 pseudogene 2	O	FUS interacting protein (serine/arginine-rich) 1 pseudogene 2|FUSIP1 pseudogene|TLS-associated protein TASR-2 pseudogene|serine/arginine-rich splicing factor 10 pseudogene 2|splicing factor, arginine/serine-rich 13A pseudogene 2	20201124	-
9606	171482	FAM9A	-	TEX39A	MIM:300477|HGNC:HGNC:18403|Ensembl:ENSG00000183304	X	Xp22.31	family with sequence similarity 9 member A	protein-coding	FAM9A	family with sequence similarity 9 member A	O	protein FAM9A|testis expressed 39A	20201124	-
9606	171483	FAM9B	-	TEX39B	MIM:300478|HGNC:HGNC:18404|Ensembl:ENSG00000177138	X	Xp22.31	family with sequence similarity 9 member B	protein-coding	FAM9B	family with sequence similarity 9 member B	O	protein FAM9B|testis expressed 39B	20201124	-
9606	171484	FAM9C	-	TEX39C	MIM:300479|HGNC:HGNC:18405|Ensembl:ENSG00000187268	X	Xp22.2	family with sequence similarity 9 member C	protein-coding	FAM9C	family with sequence similarity 9 member C	O	protein FAM9C|testis expressed 39C	20201124	-
9606	171511	ADIPQTL2	-	CAQ5	MIM:606770	5	5p15.2-p14	Circulating adiponectin QTL on chromosome 5	unknown	-	-	-	-	20190816	-
9606	171512	ADIPQTL3	-	CAQ14	MIM:606771	14	14p11.2-q13	Circulating adiponectin QTL on chromosome 14	unknown	-	-	-	-	20190816	-
9606	171513	PAOD1	-	-	MIM:606787	1	1p31	Peripheral arterial occlusive disease 1	unknown	-	-	-	-	20170408	-
9606	171514	ANON1	-	-	MIM:606788	1	1p	Anorexia nervosa, susceptibility to, 1	unknown	-	-	-	-	20170408	-
9606	171515	HBFQTL4	-	FHQTL	MIM:606789	8	8q	Fetal hemoglobin QTL on chromosome 8	unknown	-	-	-	-	20190816	-
9606	171523	CYP2T1P	-	CYP2T2P	HGNC:HGNC:18852|Ensembl:ENSG00000233622	19	19q13.2	cytochrome P450 family 2 subfamily T member 1, pseudogene	pseudo	CYP2T1P	cytochrome P450 family 2 subfamily T member 1, pseudogene	O	cytochrome P450, family 2, subfamily F, polypeptide 1 pseudogene|cytochrome P450, family 2, subfamily T, polypeptide 1, pseudogene|cytochrome P450, family 2, subfamily T, polypeptide 2, pseudogene|cytochrome P450, subfamily IIT, polypeptide 2 pseudogene	20201124	-
9606	171546	SPTSSA	-	C14orf147|SSSPTA	MIM:613540|HGNC:HGNC:20361|Ensembl:ENSG00000165389	14	14q13.1	serine palmitoyltransferase small subunit A	protein-coding	SPTSSA	serine palmitoyltransferase small subunit A	O	serine palmitoyltransferase small subunit A|small subunit of serine palmitoyltransferase A	20201213	-
9606	171558	PTCRA	-	PT-ALPHA|PTA	MIM:606817|HGNC:HGNC:21290|Ensembl:ENSG00000171611	6	6p21.1	pre T cell antigen receptor alpha	protein-coding	PTCRA	pre T cell antigen receptor alpha	O	pre T-cell antigen receptor alpha|pT-alpha-TCR|pre-T-cell receptor alpha chain	20201124	-
9606	171559	HMGA1P2	-	HMGA1L2|HMGIYL2	HGNC:HGNC:13322	4	4q13.3	high mobility group AT-hook 1 pseudogene 2	pseudo	HMGA1P2	high mobility group AT-hook 1 pseudogene 2	O	high mobility group AT-hook 1-like 2	20201124	-
9606	171560	TXNP6	-	-	HGNC:HGNC:49486	4	4q21.1	thioredoxin pseudogene 6	pseudo	TXNP6	thioredoxin pseudogene 6	O	-	20201124	-
9606	171568	POLR3H	-	C25|RPC22.9|RPC8	HGNC:HGNC:30349|Ensembl:ENSG00000100413	22	22q13.2	RNA polymerase III subunit H	protein-coding	POLR3H	RNA polymerase III subunit H	O	DNA-directed RNA polymerase III subunit RPC8|DNA-directed RNA polymerase III subunit 22.9 kDa polypeptide|DNA-directed RNA polymerase III subunit H|RNA nucleotidyltransferase (DNA-directed)|RNA polymerase III subunit C8|polymerase (RNA) III (DNA directed) polypeptide H (22.9kD)|polymerase (RNA) III subunit H	20201124	-
9606	171586	ABHD3	-	LABH3	MIM:612197|HGNC:HGNC:18718|Ensembl:ENSG00000158201	18	18q11.2	abhydrolase domain containing 3, phospholipase	protein-coding	ABHD3	abhydrolase domain containing 3, phospholipase	O	phospholipase ABHD3|abhydrolase domain-containing protein 3|alpha/beta hydrolase domain containing protein 3|lung alpha/beta hydrolase 3	20201124	-
9606	191585	PLAC4	-	C21orf115|PRED78	MIM:613770|HGNC:HGNC:14616|Ensembl:ENSG00000280109	21	21q22.2	placenta enriched 4	ncRNA	PLAC4	placenta enriched 4	O	placenta specific 4	20201124	-
9606	192111	PGAM5	-	BXLBV68	MIM:614939|HGNC:HGNC:28763|Ensembl:ENSG00000247077	12	12q24.33	PGAM family member 5, mitochondrial serine/threonine protein phosphatase	protein-coding	PGAM5	PGAM family member 5, mitochondrial serine/threonine protein phosphatase	O	serine/threonine-protein phosphatase PGAM5, mitochondrial|Bcl-XL-binding protein v68|PGAM family member 5, serine/threonine protein phosphatase, mitochondrial|phosphoglycerate mutase family member 5	20210103	-
9606	192115	MGR1	-	MA|MGAU	MIM:157300	4	4q24	Migraine with aura, susceptibility to	unknown	-	-	-	-	20190816	-
9606	192127	SLC20A1P1	-	-	HGNC:HGNC:20051	14	14q32.33	solute carrier family 20 member 1 pseudogene 1	pseudo	SLC20A1P1	solute carrier family 20 member 1 pseudogene 1	O	solute carrier family 20 (phosphate transporter), member 1 pseudogene 1	20201124	-
9606	192128	SLC20A1P2	-	-	HGNC:HGNC:42539	14	14q32.33	solute carrier family 20 member 1 pseudogene 2	pseudo	SLC20A1P2	solute carrier family 20 member 1 pseudogene 2	O	solute carrier family 20 (phosphate transporter), member 1 pseudogene 2	20201124	-
9606	192130	GOLGA4P3	-	-	HGNC:HGNC:43786	14	14q32.33	golgin A4 pseudogene 3	pseudo	GOLGA4P3	golgin A4 pseudogene 3	O	golgi autoantigen, golgin subfamily a, 4 pseudogene	20201124	-
9606	192131	GOLGA4P1	-	-	HGNC:HGNC:18660	14	14q32.33	golgin A4 pseudogene 1	pseudo	GOLGA4P1	golgin A4 pseudogene 1	O	GOLGA4 pseudogene 1|golgi autoantigen, golgin subfamily a, 4 pseudogene	20201124	-
9606	192132	GOLGA4P2	-	-	HGNC:HGNC:20727	14	14q32.33	golgin A4 pseudogene 2	pseudo	GOLGA4P2	golgin A4 pseudogene 2	O	GOLGA4 pseudogene 2|golgi autoantigen, golgin subfamily a, 4 pseudogene	20201124	-
9606	192133	RPS8P1	-	RPS8_5_1417	HGNC:HGNC:19789|Ensembl:ENSG00000225200	14	14q32.33	ribosomal protein S8 pseudogene 1	pseudo	RPS8P1	ribosomal protein S8 pseudogene 1	O	-	20201124	-
9606	192134	B3GNT6	-	B3Gn-T6|BGnT-6|beta-1,3-Gn-T6|beta3Gn-T6	MIM:615315|HGNC:HGNC:24141|Ensembl:ENSG00000198488	11	11q13.5	UDP-GlcNAc:betaGal beta-1,3-N-acetylglucosaminyltransferase 6	protein-coding	B3GNT6	UDP-GlcNAc:betaGal beta-1,3-N-acetylglucosaminyltransferase 6	O	acetylgalactosaminyl-O-glycosyl-glycoprotein beta-1,3-N-acetylglucosaminyltransferase|beta-1,3-N-acetylglucosaminyltransferase 6|beta-1,3-N-acetylglucosaminyltransferase protein|core 3 synthase	20210110	-
9606	192142	RLS1	-	RLS	MIM:102300	12	12q12-q21	Restless legs syndrome, susceptibility to	unknown	-	-	-	-	20190816	-
9606	192143	STQTL2	-	-	MIM:606256	7	7q31.3	stature quantitative trait locus 2	unknown	-	-	-	-	20190816	-
9606	192144	HDLCQ1	-	HDLC1	MIM:606613	9	9p	high density lipoprotein cholesterol level QTL 1	unknown	-	-	-	-	20191002	-
9606	192146	DDX50P1	-	RH-II/GuBp1	HGNC:HGNC:18974	2	2p22.3	DEAD-box helicase 50 pseudogene 1	pseudo	DDX50P1	DEAD-box helicase 50 pseudogene 1	O	DEAD (Asp-Glu-Ala-Asp) box polypeptide 50 pseudogene|DEAD/H (Asp-Glu-Ala-Asp/His) box polypeptide 50 pseudogene 1|RH-II/GuB pseudogene 1	20201124	-
9606	192149	BMIQ2	-	-	MIM:606643	13	13q14	body mass index QTL 2	unknown	-	-	-	Body mass index QTL on chromosome 13|body mass index quantitative trait 2	20191002	-
9606	192217	OXCT2P1	-	OXCT2P	HGNC:HGNC:21627|Ensembl:ENSG00000237624	1	1p34.3	3-oxoacid CoA-transferase 2 pseudogene 1	pseudo	OXCT2P1	3-oxoacid CoA-transferase 2 pseudogene 1	O	3-oxoacid CoA transferase 2 pseudogene|scot-t pseudogene	20201124	-
9606	192286	HIGD2A	-	RCF1b	HGNC:HGNC:28311|Ensembl:ENSG00000146066	5	5q35.2	HIG1 hypoxia inducible domain family member 2A	protein-coding	HIGD2A	HIG1 hypoxia inducible domain family member 2A	O	HIG1 domain family member 2A, mitochondrial|HIG1 domain family, member 2A|RCF1 homolog B	20210114	-
9606	192343	NEWENTRY	-	-	-	-	-	Record to support submission of GeneRIFs for a gene not in Gene (human; man).	other	-	-	-	-	20210116	-
9606	192644	DFNA21	-	-	MIM:607017	6	6p24.1-p22.3	deafness, autosomal dominant 21	unknown	-	-	-	-	20191002	-
9606	192666	KRT24	-	K24|KA24	MIM:607742|HGNC:HGNC:18527|Ensembl:ENSG00000167916	17	17q21.2	keratin 24	protein-coding	KRT24	keratin 24	O	keratin, type I cytoskeletal 24|CK-24|cytokeratin-24|keratin 24, type I|type I keratin-24	20201124	-
9606	192668	CYS1	-	-	MIM:618713|HGNC:HGNC:18525|Ensembl:ENSG00000205795	2	2p25.1	cystin 1	protein-coding	CYS1	cystin 1	O	cystin-1|cilia-associated protein	20201124	-
9606	192669	AGO3	-	EIF2C3	MIM:607355|HGNC:HGNC:18421|Ensembl:ENSG00000126070	1	1p34.3	argonaute RISC catalytic component 3	protein-coding	AGO3	argonaute RISC catalytic component 3	O	protein argonaute-3|argonaute 3, RISC catalytic component|eukaryotic translation initiation factor 2C, 3|hAgo3	20210118	-
9606	192670	AGO4	-	EIF2C4	MIM:607356|HGNC:HGNC:18424|Ensembl:ENSG00000134698	1	1p34.3	argonaute RISC component 4	protein-coding	AGO4	argonaute RISC component 4	O	protein argonaute-4|argonaute 4, RISC catalytic component|argonaute RISC catalytic component 4|eukaryotic translation initiation factor 2C, 4	20201213	-
9606	192676	DFNA43	-	-	MIM:608394	2	2p12-p11.1	deafness, autosomal dominant 43	unknown	-	-	-	deafness, autosomal dominant 40	20191002	-
9606	192677	SLEN1	-	-	MIM:607965	10	10q22.3	systemic lupus erythematosus with nephritis 1	unknown	-	-	-	-	20191002	-
9606	192679	SLEN2	-	-	MIM:607966	2	2q34-q35	systemic lupus erythematosus with nephritis 2	unknown	-	-	-	-	20191002	-
9606	192683	SCAMP5	-	-	MIM:613766|HGNC:HGNC:30386|Ensembl:ENSG00000198794	15	15q24.2	secretory carrier membrane protein 5	protein-coding	SCAMP5	secretory carrier membrane protein 5	O	secretory carrier-associated membrane protein 5|hSCAMP5	20201124	-
9606	193629	LINC00189	-	C21orf109|NCRNA00189	HGNC:HGNC:18461|Ensembl:ENSG00000215533	21	21q21.3	long intergenic non-protein coding RNA 189	ncRNA	LINC00189	long intergenic non-protein coding RNA 189	O	-	20201124	-
9606	195814	SDR16C5	-	EPHD-2|RDH#2|RDH-E2|RDHE2|retSDR2	MIM:608989|HGNC:HGNC:30311|Ensembl:ENSG00000170786	8	8q12.1	short chain dehydrogenase/reductase family 16C member 5	protein-coding	SDR16C5	short chain dehydrogenase/reductase family 16C member 5	O	epidermal retinol dehydrogenase 2|epidermal retinal dehydrogenase 2|retinal short chain dehydrogenase reductase|retinal short-chain dehydrogenase reductase 2	20210114	-
9606	195827	PRXL2C	-	AAED1|C9orf21	HGNC:HGNC:16881|Ensembl:ENSG00000158122	9	9q22.33	peroxiredoxin like 2C	protein-coding	PRXL2C	peroxiredoxin like 2C	O	peroxiredoxin-like 2C|AhpC/TSA antioxidant enzyme domain containing 1|UPF0308 protein C9orf21|ahpC/TSA antioxidant enzyme domain-containing protein 1|thioredoxin-like protein AAED1	20210114	-
9606	195828	ZNF367	-	AFF29|CDC14B|ZFF29	MIM:610160|HGNC:HGNC:18320|Ensembl:ENSG00000165244	9	9q22.32|9q22.32	zinc finger protein 367	protein-coding	ZNF367	zinc finger protein 367	O	zinc finger protein 367|C2H2 zinc finger protein ZFF29|C2H2 zinc finger protein ZFF29a|CDC14 cell division cycle 14 homolog B	20201220	-
9606	195977	ANTXRL	-	-	HGNC:HGNC:27277|Ensembl:ENSG00000274209	10	10q11.22	ANTXR like	protein-coding	ANTXRL	ANTXR like	O	anthrax toxin receptor-like|anthrax toxin receptor like	20201124	-
9606	196047	EMX2OS	-	EMX2-AS1|NCRNA00045	MIM:607637|HGNC:HGNC:18511|Ensembl:ENSG00000229847	10	10q26.11	EMX2 opposite strand/antisense RNA	ncRNA	EMX2OS	EMX2 opposite strand/antisense RNA	O	EMX2 opposite strand/antisense RNA (non-protein coding)|empty spiracles homeobox 2 opposite strand|empty spiracles homolog 2 opposite strand	20201124	-
9606	196051	PLPP4	-	DPPL2|PPAPDC1|PPAPDC1A	HGNC:HGNC:23531|Ensembl:ENSG00000203805	10	10q26.12	phospholipid phosphatase 4	protein-coding	PLPP4	phospholipid phosphatase 4	O	phospholipid phosphatase 4|diacylglycerol pyrophosphate like 2|diacylglycerol pyrophosphate phosphatase-like 2|phosphatidate phosphatase PPAPDC1A|phosphatidic acid phosphatase type 2 domain containing 1A|phosphatidic acid phosphatase type 2 domain-containing protein 1A	20201124	-
9606	196074	METTL15	-	METT5D1	MIM:618711|HGNC:HGNC:26606|Ensembl:ENSG00000169519	11	11p14.1	methyltransferase like 15	protein-coding	METTL15	methyltransferase like 15	O	12S rRNA N4-methylcytidine (m4C) methyltransferase|12S rRNA m4C methyltransferase|methyltransferase 5 domain containing 1|methyltransferase 5 domain-containing protein 1|methyltransferase-like protein 15|probable S-adenosyl-L-methionine-dependent methyltransferase METT5D1|probable methyltransferase-like protein 15|putative S-adenosyl-L-methionine-dependent methyltransferase METT5D1	20210110	-
9606	196120	SSU72P5	-	-	HGNC:HGNC:43624|Ensembl:ENSG00000284018	11	11p15.4	SSU72 pseudogene 5	pseudo	SSU72P5	SSU72 pseudogene 5	O	SSU72 RNA polymerase II CTD phosphatase homolog pseudogene 5	20201124	-
9606	196188	RPS2P38	-	RPS2_18_1126	HGNC:HGNC:36584|Ensembl:ENSG00000240881	11	11p14.3	ribosomal protein S2 pseudogene 38	pseudo	RPS2P38	ribosomal protein S2 pseudogene 38	O	-	20201124	-
9606	196264	MPZL3	-	-	MIM:611707|HGNC:HGNC:27279|Ensembl:ENSG00000160588	11	11q23.3	myelin protein zero like 3	protein-coding	MPZL3	myelin protein zero like 3	O	myelin protein zero-like protein 3	20201124	-
9606	196294	IMMP1L	-	IMMP1|IMP1|IMP1-LIKE	MIM:612323|HGNC:HGNC:26317|Ensembl:ENSG00000148950	11	11p13	inner mitochondrial membrane peptidase subunit 1	protein-coding	IMMP1L	inner mitochondrial membrane peptidase subunit 1	O	mitochondrial inner membrane protease subunit 1|IMP1 inner mitochondrial membrane peptidase-like	20201213	-
9606	196335	OR56B4	-	OR11-67	HGNC:HGNC:15248|Ensembl:ENSG00000180919	11	11p15.4	olfactory receptor family 56 subfamily B member 4	protein-coding	OR56B4	olfactory receptor family 56 subfamily B member 4	O	olfactory receptor 56B4|olfactory receptor OR11-67	20201124	-
9606	196374	KRT78	-	CK-78|K5B|K78|Kb40	MIM:611159|HGNC:HGNC:28926|Ensembl:ENSG00000170423	12	12q13.13	keratin 78	protein-coding	KRT78	keratin 78	O	keratin, type II cytoskeletal 78|cytokeratin-78|keratin 78, type II|keratin-5b|type-II keratin Kb40	20201124	-
9606	196383	RILPL2	-	RLP2	MIM:614093|HGNC:HGNC:28787|Ensembl:ENSG00000150977	12	12q24.31	Rab interacting lysosomal protein like 2	protein-coding	RILPL2	Rab interacting lysosomal protein like 2	O	RILP-like protein 2|p40phox-binding protein|rab-interacting lysosomal protein-like 2	20201124	-
9606	196385	DNAH10	-	-	MIM:605884|HGNC:HGNC:2941|Ensembl:ENSG00000197653	12	12q24.31	dynein axonemal heavy chain 10	protein-coding	DNAH10	dynein axonemal heavy chain 10	O	dynein heavy chain 10, axonemal|axonemal beta dynein heavy chain 10|ciliary dynein heavy chain 10|dynein, axonemal, heavy polypeptide 10	20201217	-
9606	196394	AMN1	-	-	HGNC:HGNC:27281|Ensembl:ENSG00000151743	12	12p11.21	antagonist of mitotic exit network 1 homolog	protein-coding	AMN1	antagonist of mitotic exit network 1 homolog	O	protein AMN1 homolog	20201124	-
9606	196403	DTX3	-	RNF154|deltex3	MIM:613142|HGNC:HGNC:24457|Ensembl:ENSG00000178498	12	12q13.3	deltex E3 ubiquitin ligase 3	protein-coding	DTX3	deltex E3 ubiquitin ligase 3	O	probable E3 ubiquitin-protein ligase DTX3|RING finger protein 154|RING-type E3 ubiquitin transferase DTX3|deltex 3, E3 ubiquitin ligase|deltex homolog 3|protein deltex-3	20201124	-
9606	196410	METTL7B	-	ALDI	HGNC:HGNC:28276|Ensembl:ENSG00000170439	12	12q13.2	methyltransferase like 7B	protein-coding	METTL7B	methyltransferase like 7B	O	methyltransferase-like protein 7B|associated with lipid droplets 1	20201124	-
9606	196415	C12orf77	-	-	HGNC:HGNC:27282|Ensembl:ENSG00000226397	12	12p12.1	chromosome 12 putative open reading frame 77	ncRNA	C12orf77	chromosome 12 putative open reading frame 77	O	-	20201208	-
9606	196441	ZFC3H1	-	CCDC131|CSRC2|PSRC2	HGNC:HGNC:28328|Ensembl:ENSG00000133858	12	12q21.1	zinc finger C3H1-type containing	protein-coding	ZFC3H1	zinc finger C3H1-type containing	O	zinc finger C3H1 domain-containing protein|coiled-coil domain containing 131|coiled-coil domain-containing protein 131|proline/serine-rich coiled-coil 2|proline/serine-rich coiled-coil protein 2	20210103	-
9606	196446	MYRFL	-	C12orf15|C12orf28|bcm1377	HGNC:HGNC:26316|Ensembl:ENSG00000166268	12	12q15	myelin regulatory factor like	protein-coding	MYRFL	myelin regulatory factor like	O	myelin regulatory factor-like protein	20201124	-
9606	196463	PLBD2	-	P76	HGNC:HGNC:27283|Ensembl:ENSG00000151176	12	12q24.13	phospholipase B domain containing 2	protein-coding	PLBD2	phospholipase B domain containing 2	O	putative phospholipase B-like 2|76 kDa protein|LAMA-like protein 2|PLB homolog 2|lamina ancestor homolog 2|mannose-6-phosphate protein associated protein p76|phospholipase B domain-containing protein 2|phospholipase B-like 2 32 kDa form|phospholipase B-like 2 45 kDa form	20201128	-
9606	196469	LOC196469	-	-	Ensembl:ENSG00000257281	12	12q23.3	DNA dC->dU-editing enzyme APOBEC-3G-like	pseudo	-	-	-	-	20201124	-
9606	196472	FAM71C	-	-	HGNC:HGNC:28594|Ensembl:ENSG00000180219	12	12q23.1	family with sequence similarity 71 member C	protein-coding	FAM71C	family with sequence similarity 71 member C	O	protein FAM71C	20201124	-
9606	196475	RMST	-	LINC00054|NCRMS|NCRNA00054	MIM:607045|HGNC:HGNC:29893|Ensembl:ENSG00000255794	12	12q23.1|12q21	rhabdomyosarcoma 2 associated transcript	ncRNA	RMST	rhabdomyosarcoma 2 associated transcript	O	long intergenic non-protein coding RNA 54|non-coding RNA in rhabdomyosarcoma (RMS)|rhabdomyosarcoma 2 associated transcript (non-coding RNA)|rhabdomyosarcoma 2 associated transcript (non-protein coding)	20201227	-
9606	196477	CCER1	-	C12orf12	HGNC:HGNC:28373|Ensembl:ENSG00000197651	12	12q21.33	coiled-coil glutamate rich protein 1	protein-coding	CCER1	coiled-coil glutamate rich protein 1	O	coiled-coil domain-containing glutamate-rich protein 1	20201124	-
9606	196483	EEF2KMT	-	EFM3|FAM86A|SB153|eEF2-KMT	MIM:615263|HGNC:HGNC:32221|Ensembl:ENSG00000118894	16	16p13.3	eukaryotic elongation factor 2 lysine methyltransferase	protein-coding	EEF2KMT	eukaryotic elongation factor 2 lysine methyltransferase	O	protein-lysine N-methyltransferase EEF2KMT|eEF2-lysine methyltransferase|family with sequence similarity 86, member A|protein FAM86A|putative protein N-methyltransferase FAM86A	20201124	-
9606	196500	PIANP	-	C12orf53|LEDA1|PANP|leda-1	MIM:616065|HGNC:HGNC:25338|Ensembl:ENSG00000139200	12	12p13.31	PILR alpha associated neural protein	protein-coding	PIANP	PILR alpha associated neural protein	O	PILR alpha-associated neural protein|PILR-associating neural protein|liver endothelial differentiation-associated protein-1|paired immunoglobin-like type 2 receptor-associating neural protein	20201124	-
9606	196513	DCP1B	-	DCP1	MIM:609843|HGNC:HGNC:24451|Ensembl:ENSG00000151065	12	12p13.33	decapping mRNA 1B	protein-coding	DCP1B	decapping mRNA 1B	O	mRNA-decapping enzyme 1B|DCP1 decapping enzyme homolog B|decapping enzyme hDcp1b	20201128	-
9606	196527	ANO6	-	BDPLT7|SCTS|TMEM16F	MIM:608663|HGNC:HGNC:25240|Ensembl:ENSG00000177119	12	12q12	anoctamin 6	protein-coding	ANO6	anoctamin 6	O	anoctamin-6|SCAN channel|small-conductance calcium-activated nonselective cation channel|transmembrane protein 16F	20210118	-
9606	196528	ARID2	-	BAF200|CSS6|p200	MIM:609539|HGNC:HGNC:18037|Ensembl:ENSG00000189079	12	12q12	AT-rich interaction domain 2	protein-coding	ARID2	AT-rich interaction domain 2	O	AT-rich interactive domain-containing protein 2|ARID domain-containing protein 2|AT rich interactive domain 2 (ARID, RFX-like)|BRG1-associated factor 200|zinc finger protein with activation potential|zipzap/p200	20210123	-
9606	196541	METTL21C	-	C13orf39	MIM:615259|HGNC:HGNC:33717|Ensembl:ENSG00000139780	13	13q33.1	methyltransferase like 21C	protein-coding	METTL21C	methyltransferase like 21C	O	protein-lysine methyltransferase METTL21C|methyltransferase-like protein 21C	20201213	-
9606	196549	EEF1DP3	-	-	HGNC:HGNC:30486	13	13q13.1	eukaryotic translation elongation factor 1 delta pseudogene 3	pseudo	EEF1DP3	eukaryotic translation elongation factor 1 delta pseudogene 3	O	eukaryotic translation elongation factor 1 delta (guanine nucleotide exchange protein) pseudogene	20201124	-
9606	196740	VSTM4	-	C10orf72	HGNC:HGNC:26470|Ensembl:ENSG00000165633	10	10q11.23	V-set and transmembrane domain containing 4	protein-coding	VSTM4	V-set and transmembrane domain containing 4	O	V-set and transmembrane domain-containing protein 4	20201124	-
9606	196743	PAOX	-	PAO	MIM:615853|HGNC:HGNC:20837|Ensembl:ENSG00000148832	10	10q26.3	polyamine oxidase	protein-coding	PAOX	polyamine oxidase	O	peroxisomal N(1)-acetyl-spermine/spermidine oxidase|peroxisomal N1-acetyl-spermine/spermidine oxidase|polyamine oxidase (exo-N4-amino)	20210114	-
9606	196792	FAM24B	-	-	HGNC:HGNC:23475|Ensembl:ENSG00000213185	10	10q26.13	family with sequence similarity 24 member B	protein-coding	FAM24B	family with sequence similarity 24 member B	O	protein FAM24B	20201124	-
9606	196872	LINC00638	-	-	HGNC:HGNC:28325|Ensembl:ENSG00000258701	14	14q32.33	long intergenic non-protein coding RNA 638	ncRNA	LINC00638	long intergenic non-protein coding RNA 638	O	-	20201124	-
9606	196883	ADCY4	-	AC4	MIM:600292|HGNC:HGNC:235|Ensembl:ENSG00000129467	14	14q12	adenylate cyclase 4	protein-coding	ADCY4	adenylate cyclase 4	O	adenylate cyclase type 4|ATP pyrophosphate-lyase 4|adenylate cyclase type IV|adenylyl cyclase 4	20201124	-
9606	196913	LINC01599	-	C14orf183	HGNC:HGNC:27285	14	14q21.3	long intergenic non-protein coding RNA 1599	ncRNA	LINC01599	long intergenic non-protein coding RNA 1599	O	-	20201124	-
9606	196951	FAM227B	-	C15orf33	HGNC:HGNC:26543|Ensembl:ENSG00000166262	15	15q21.2	family with sequence similarity 227 member B	protein-coding	FAM227B	family with sequence similarity 227 member B	O	protein FAM227B	20201124	-
9606	196968	DNM1P46	-	C15orf51|DNM1DN14.2|DNM1DN14@	HGNC:HGNC:35199|Ensembl:ENSG00000182397	15	15q26.3	dynamin 1 pseudogene 46	pseudo	DNM1P46	dynamin 1 pseudogene 46	O	DNM1 pseudogene 46	20201124	-
9606	196993	CT62	-	-	HGNC:HGNC:27286|Ensembl:ENSG00000225362	15	15q23	cancer/testis associated 62	ncRNA	CT62	cancer/testis associated 62	O	cancer/testis antigen 62	20201124	-
9606	196996	GRAMD2A	-	GRAMD2	HGNC:HGNC:27287|Ensembl:ENSG00000175318	15	15q23	GRAM domain containing 2A	protein-coding	GRAMD2A	GRAM domain containing 2A	O	GRAM domain-containing protein 2A|GRAM domain containing 2|GRAM domain-containing protein 2	20201124	-
9606	197003	MGC15885	-	-	Ensembl:ENSG00000259458	15	15q22.2	uncharacterized protein MGC15885	ncRNA	-	-	-	-	20201124	-
9606	197021	LCTL	-	KLG|KLPH	MIM:617060|HGNC:HGNC:15583|Ensembl:ENSG00000188501	15	15q22.31	lactase like	protein-coding	LCTL	lactase like	O	lactase-like protein|KL lactase phlorizin hydrolase|klotho gamma|klotho/lactase-phlorizin hydrolase-related protein	20201124	-
9606	197131	UBR1	-	JBS	MIM:605981|HGNC:HGNC:16808|Ensembl:ENSG00000159459	15	15q15.2	ubiquitin protein ligase E3 component n-recognin 1	protein-coding	UBR1	ubiquitin protein ligase E3 component n-recognin 1	O	E3 ubiquitin-protein ligase UBR1|E3a ligase|N-recognin-1|RING-type E3 ubiquitin transferase UBR1|ubiquitin ligase E3 alpha-I|ubiquitin-protein ligase E3-alpha|ubiquitin-protein ligase E3-alpha-1|ubiquitin-protein ligase E3-alpha-I	20201124	-
9606	197135	PATL2	-	OOMD4|Pat1a|hPat1a	MIM:614661|HGNC:HGNC:33630|Ensembl:ENSG00000229474	15	15q21.1	PAT1 homolog 2	protein-coding	PATL2	PAT1 homolog 2	O	protein PAT1 homolog 2|PAT1-like protein 2|protein PAT1 homolog a|protein associated with topoisomerase II homolog 2	20210123	-
9606	197187	SNAI3-AS1	-	-	HGNC:HGNC:28327|Ensembl:ENSG00000260630	16	16q24.2	SNAI3 antisense RNA 1	ncRNA	SNAI3-AS1	SNAI3 antisense RNA 1	O	-	20201124	-
9606	197196	LINC00311	-	NCRNA00311|TMEM148	HGNC:HGNC:28312|Ensembl:ENSG00000179219	16	16q24.1	long intergenic non-protein coding RNA 311	ncRNA	LINC00311	long intergenic non-protein coding RNA 311	O	transmembrane protein 148	20201124	-
9606	197257	LDHD	-	DLACD|DLD	MIM:607490|HGNC:HGNC:19708|Ensembl:ENSG00000166816	16	16q23.1	lactate dehydrogenase D	protein-coding	LDHD	lactate dehydrogenase D	O	probable D-lactate dehydrogenase, mitochondrial|D-lactate dehydrogenase	20210114	-
9606	197258	FCSK	-	1110046B12Rik|CDGF2|FUK	MIM:608675|HGNC:HGNC:29500|Ensembl:ENSG00000157353	16	16q22.1	fucose kinase	protein-coding	FCSK	fucose kinase	O	L-fucose kinase|fucokinase	20201213	-
9606	197259	MLKL	-	hMLKL	MIM:615153|HGNC:HGNC:26617|Ensembl:ENSG00000168404	16	16q23.1	mixed lineage kinase domain like pseudokinase	protein-coding	MLKL	mixed lineage kinase domain like pseudokinase	O	mixed lineage kinase domain-like protein	20201220	-
9606	197320	ZNF778	-	-	HGNC:HGNC:26479|Ensembl:ENSG00000170100	16	16q24.3	zinc finger protein 778	protein-coding	ZNF778	zinc finger protein 778	O	zinc finger protein 778	20210123	-
9606	197322	ACSF3	-	-	MIM:614245|HGNC:HGNC:27288|Ensembl:ENSG00000176715	16	16q24.3	acyl-CoA synthetase family member 3	protein-coding	ACSF3	acyl-CoA synthetase family member 3	O	malonate--CoA ligase ACSF3, mitochondrial|acyl-CoA synthetase family member 3, mitochondrial|malonyl-CoA synthetase	20201124	-
9606	197331	TUBB8P7	-	-	HGNC:HGNC:42345|Ensembl:ENSG00000261812	16	16q24.3	tubulin beta 8 class VIII pseudogene 7	pseudo	TUBB8P7	tubulin beta 8 class VIII pseudogene 7	O	HSA16q24 beta-tubulin 4Q pseudogene	20201124	-
9606	197335	WDR90	-	C16orf15|C16orf16|C16orf17|C16orf18|C16orf19|POC16	MIM:618290|HGNC:HGNC:26960|Ensembl:ENSG00000161996	16	16p13.3	WD repeat domain 90	protein-coding	WDR90	WD repeat domain 90	O	WD repeat-containing protein 90	20201124	-
9606	197342	EME2	-	SLX2B|gs125	MIM:610886|HGNC:HGNC:27289|Ensembl:ENSG00000197774	16	16p13.3	essential meiotic structure-specific endonuclease subunit 2	protein-coding	EME2	essential meiotic structure-specific endonuclease subunit 2	O	probable crossover junction endonuclease EME2|SLX2 structure-specific endonuclease subunit homolog B|essential meiotic endonuclease 1 homolog 2|homolog of yeast EME1 endonuclease 2	20201213	-
9606	197350	CASP16P	-	CASP16	HGNC:HGNC:27290|Ensembl:ENSG00000228146	16	16p13.3	caspase 16, pseudogene	pseudo	CASP16P	caspase 16, pseudogene	O	caspase 16, apoptosis-related cysteine peptidase (putative)|caspase 16, apoptosis-related cysteine peptidase pseudogene|putative caspase-14-like pseudogene	20201124	-
9606	197358	NLRC3	-	CLR16.2|NOD3	MIM:615648|HGNC:HGNC:29889|Ensembl:ENSG00000167984	16	16p13.3	NLR family CARD domain containing 3	protein-coding	NLRC3	NLR family CARD domain containing 3	O	NLR family CARD domain-containing protein 3|CARD15-like protein|NACHT, LRR and CARD domains-containing protein 3|NOD-like receptor C3|caterpiller protein 16.2|nucleotide-binding oligomerization domain, leucine rich repeat and CARD domain containing 3	20201124	-
9606	197370	NSMCE1	-	NSE1	MIM:617263|HGNC:HGNC:29897|Ensembl:ENSG00000169189	16	16p12.1	NSE1 homolog, SMC5-SMC6 complex component	protein-coding	NSMCE1	NSE1 homolog, SMC5-SMC6 complex component	O	non-structural maintenance of chromosomes element 1 homolog|non-SMC element 1 homolog	20210103	-
9606	197407	ZNF48	-	ZNF553	HGNC:HGNC:13114|Ensembl:ENSG00000180035	16	16p11.2	zinc finger protein 48	protein-coding	ZNF48	zinc finger protein 48	O	zinc finger protein 48|zinc finger protein 553	20201124	-
9606	198437	LKAAEAR1	-	C20orf201	HGNC:HGNC:33718|Ensembl:ENSG00000171695	20	20q13.33	LKAAEAR motif containing 1	protein-coding	LKAAEAR1	LKAAEAR motif containing 1	O	protein LKAAEAR1|LKAAEAR motif-containing protein 1	20201124	-
9606	199221	DZIP1L	-	DZIP2|PKD5	MIM:617570|HGNC:HGNC:26551|Ensembl:ENSG00000158163	3	3q22.3	DAZ interacting zinc finger protein 1 like	protein-coding	DZIP1L	DAZ interacting zinc finger protein 1 like	O	zinc finger protein DZIP1L|DAZ interacting protein 1-like|DAZ-interacting protein 1-like protein	20210123	-
9606	199223	TTC21A	-	IFT139A|SPGF37|STI2	MIM:611430|HGNC:HGNC:30761|Ensembl:ENSG00000168026	3	3p22.2	tetratricopeptide repeat domain 21A	protein-coding	TTC21A	tetratricopeptide repeat domain 21A	O	tetratricopeptide repeat protein 21A|TPR domain containing STI2|TPR repeat protein 21A|stress-inducible protein 2|testicular tissue protein Li 212	20210123	-
9606	199675	MCEMP1	-	C19orf59	MIM:609565|HGNC:HGNC:27291|Ensembl:ENSG00000183019	19	19p13.2	mast cell expressed membrane protein 1	protein-coding	MCEMP1	mast cell expressed membrane protein 1	O	mast cell-expressed membrane protein 1|epididymis secretory sperm binding protein	20201124	-
9606	199692	ZNF627	-	-	MIM:612248|HGNC:HGNC:30570|Ensembl:ENSG00000198551	19	19p13.2	zinc finger protein 627	protein-coding	ZNF627	zinc finger protein 627	O	zinc finger protein 627	20201124	-
9606	199699	DAND5	-	CER2|CERL2|CKTSF1B3|COCO|CRL2|DANTE|GREM3|SP1	MIM:609068|HGNC:HGNC:26780|Ensembl:ENSG00000179284	19	19p13.13	DAN domain BMP antagonist family member 5	protein-coding	DAND5	DAN domain BMP antagonist family member 5	O	DAN domain family member 5|DAN domain family member 5, BMP antagonist|DAN domain family, member 5|cerberus 2|cerberus-like 2|cerberus-like protein 2|cerl-2|cysteine knot superfamily 1, BMP antagonist 3|gremlin-3	20201206	-
9606	199704	ZNF585A	-	Zfp27	HGNC:HGNC:26305|Ensembl:ENSG00000196967	19	19q13.12	zinc finger protein 585A	protein-coding	ZNF585A	zinc finger protein 585A	O	zinc finger protein 585A	20201124	-
9606	199713	NLRP7	-	CLR19.4|HYDM|NALP7|NOD12|PAN7|PYPAF3	MIM:609661|HGNC:HGNC:22947|Ensembl:ENSG00000167634	19	19q13.42	NLR family pyrin domain containing 7	protein-coding	NLRP7	NLR family pyrin domain containing 7	O	NACHT, LRR and PYD domains-containing protein 7|NACHT, LRR and PYD containing protein 7|NACHT, leucine rich repeat and PYD containing 7|PYRIN-containing Apaf1-like protein 3|nucleotide-binding oligomerization domain protein 12|nucleotide-binding oligomerization domain, leucine rich repeat and pyrin domain containing 7	20201124	-
9606	199720	GGN	-	-	MIM:609966|HGNC:HGNC:18869|Ensembl:ENSG00000179168	19	19q13.2	gametogenetin	protein-coding	GGN	gametogenetin	O	gametogenetin	20201124	-
9606	199731	CADM4	-	IGSF4C|NECL4|Necl-4|TSLL2|synCAM4	MIM:609744|HGNC:HGNC:30825|Ensembl:ENSG00000105767	19	19q13.31	cell adhesion molecule 4	protein-coding	CADM4	cell adhesion molecule 4	O	cell adhesion molecule 4|TSLC1-like 2|TSLC1-like protein 2|immunoglobulin superfamily member 4C|nectin-like 4|nectin-like protein 4	20210103	-
9606	199745	THAP8	-	-	MIM:612536|HGNC:HGNC:23191|Ensembl:ENSG00000161277	19	19q13.12	THAP domain containing 8	protein-coding	THAP8	THAP domain containing 8	O	THAP domain-containing protein 8	20201124	-
9606	199746	U2AF1L4	-	U2AF1-RS3|U2AF1L3|U2AF1L3V1|U2AF1RS3|U2af26	MIM:601080|HGNC:HGNC:23020|Ensembl:ENSG00000161265	19	19q13.12	U2 small nuclear RNA auxiliary factor 1 like 4	protein-coding	U2AF1L4	U2 small nuclear RNA auxiliary factor 1 like 4	O	splicing factor U2AF 26 kDa subunit|U2 auxiliary factor 26|U2 small nuclear RNA auxiliary factor 1-like 3|U2 small nuclear RNA auxiliary factor 1-like protein 3|U2 small nuclear RNA auxiliary factor 1-like protein 4|U2(RNU2) small nuclear RNA auxiliary factor 1-like 3|U2(RNU2) small nuclear RNA auxiliary factor 1-like protein 3|U2AF1-like 4|U2AF1-like protein 3	20201124	-
9606	199777	ZNF626	-	-	HGNC:HGNC:30461|Ensembl:ENSG00000188171	19	19p12	zinc finger protein 626	protein-coding	ZNF626	zinc finger protein 626	O	zinc finger protein 626|CTC-513N18.7	20201213	-
9606	199786	NIBAN3	-	BCNP1|FAM129C	MIM:609967|HGNC:HGNC:24130|Ensembl:ENSG00000167483	19	19p13.11	niban apoptosis regulator 3	protein-coding	NIBAN3	niban apoptosis regulator 3	O	protein Niban 3|B-cell novel protein 1|family with sequence similarity 129 member C|niban-like protein 2	20201124	-
9606	199800	ADM5	-	AM5|C19orf76	HGNC:HGNC:27293|Ensembl:ENSG00000224420	19	19q13.33	adrenomedullin 5 (putative)	protein-coding	ADM5	adrenomedullin 5 (putative)	O	putative adrenomedullin-5-like protein|adrenomedullin 5 homolog (pig)	20201124	-
9606	199827	RNASEH1P3	-	-	HGNC:HGNC:18716	1	1q32.2	ribonuclease H1 pseudogene 3	pseudo	RNASEH1P3	ribonuclease H1 pseudogene 3	O	-	20201124	-
9606	199834	LCE4A	-	LEP8|SPRL4A	MIM:612618|HGNC:HGNC:16613|Ensembl:ENSG00000187170	1	1q21.3	late cornified envelope 4A	protein-coding	LCE4A	late cornified envelope 4A	O	late cornified envelope protein 4A|late envelope protein 8|small proline rich-like (epidermal differentiation complex) 4A|small proline-rich-like epidermal differentiation complex protein 4A	20201208	-
9606	199857	ALG14	-	CMS15|IDDEBF|MEPCA	MIM:612866|HGNC:HGNC:28287|Ensembl:ENSG00000172339	1	1p21.3	ALG14 UDP-N-acetylglucosaminyltransferase subunit	protein-coding	ALG14	ALG14 UDP-N-acetylglucosaminyltransferase subunit	O	UDP-N-acetylglucosamine transferase subunit ALG14 homolog	20210123	-
9606	199870	FAM76A	-	-	HGNC:HGNC:28530|Ensembl:ENSG00000009780	1	1p35.3	family with sequence similarity 76 member A	protein-coding	FAM76A	family with sequence similarity 76 member A	O	protein FAM76A	20201124	-
9606	199882	PDE4DIPP3	-	-	HGNC:HGNC:55082	1	1q21.1	PDE4DIP pseudogene 3	pseudo	PDE4DIPP3	PDE4DIP pseudogene 3	O	phosphodiesterase 4D interacting protein pseudogene	20201124	-
9606	199899	LINC00466	-	-	HGNC:HGNC:27294|Ensembl:ENSG00000224209	1	1p31.3	long intergenic non-protein coding RNA 466	ncRNA	LINC00466	long intergenic non-protein coding RNA 466	O	-	20201124	-
9606	199900	MRPS21P1	-	-	HGNC:HGNC:29748	1	1p31.3	mitochondrial ribosomal protein S21 pseudogene 1	pseudo	MRPS21P1	mitochondrial ribosomal protein S21 pseudogene 1	O	-	20201124	-
9606	199920	FYB2	-	ARAP|C1orf168	MIM:618478|HGNC:HGNC:27295|Ensembl:ENSG00000187889	1	1p32.2	FYN binding protein 2	protein-coding	FYB2	FYN binding protein 2	O	FYN-binding protein 2|RP4-758N20.2|activation-dependent, raft-recruited ADAP-like phosphoprotein|uncharacterized protein C1orf168	20201124	-
9606	199953	TMEM201	-	Ima1|NET5|SAMP1	HGNC:HGNC:33719|Ensembl:ENSG00000188807	1	1p36.22	transmembrane protein 201	protein-coding	TMEM201	transmembrane protein 201	O	transmembrane protein 201|RP13-15M17.2|spindle-associated membrane protein 1	20201124	-
9606	199964	TMEM61	-	-	HGNC:HGNC:27296|Ensembl:ENSG00000143001	1	1p32.3	transmembrane protein 61	protein-coding	TMEM61	transmembrane protein 61	O	transmembrane protein 61	20201124	-
9606	199974	CYP4Z1	-	CYP4A20	MIM:618953|HGNC:HGNC:20583|Ensembl:ENSG00000186160	1	1p33	cytochrome P450 family 4 subfamily Z member 1	protein-coding	CYP4Z1	cytochrome P450 family 4 subfamily Z member 1	O	cytochrome P450 4Z1|CYPIVZ1|cytochrome P450, family 4, subfamily Z, polypeptide 1	20210114	-
9606	199990	FAAP20	-	C1orf86|FP7162	MIM:615183|HGNC:HGNC:26428|Ensembl:ENSG00000162585	1	1p36.33	FA core complex associated protein 20	protein-coding	FAAP20	FA core complex associated protein 20	O	Fanconi anemia core complex-associated protein 20|FANCA-associated protein of 20 kDa|Fanconi anemia core complex associated protein 20|Fanconi anemia-associated protein of 20 kDa	20201124	-
9606	200008	CDCP2	-	-	MIM:612320|HGNC:HGNC:27297|Ensembl:ENSG00000157211	1	1p32.3	CUB domain containing protein 2	protein-coding	CDCP2	CUB domain containing protein 2	O	CUB domain-containing protein 2	20201124	-
9606	200010	SLC5A9	-	SGLT4	HGNC:HGNC:22146|Ensembl:ENSG00000117834	1	1p33	solute carrier family 5 member 9	protein-coding	SLC5A9	solute carrier family 5 member 9	O	sodium/glucose cotransporter 4|Na(+)/glucose cotransporter 4|hSGLT4|solute carrier family 5 (sodium/glucose cotransporter), member 9|solute carrier family 5 (sodium/sugar cotransporter), member 9	20201124	-
9606	200014	CC2D1B	-	-	HGNC:HGNC:29386|Ensembl:ENSG00000154222	1	1p32.3	coiled-coil and C2 domain containing 1B	protein-coding	CC2D1B	coiled-coil and C2 domain containing 1B	O	coiled-coil and C2 domain-containing protein 1B|FRE under dual repression-binding protein 2|five prime repressor element under dual repression-binding protein 2|freud-2	20201213	-
9606	200025	PFN1P3	-	COAS-3|COAS3	HGNC:HGNC:42987	1	1q21.1	profilin 1 pseudogene 3	pseudo	PFN1P3	profilin 1 pseudogene 3	O	Putative chromosome 1-amplified sequence 3	20201124	-
9606	200030	NBPF11	-	NBPF24	MIM:614001|HGNC:HGNC:31993|Ensembl:ENSG00000263956	1	1q21.2	NBPF member 11	protein-coding	NBPF11	NBPF member 11	O	neuroblastoma breakpoint family member 11|neuroblastoma breakpoint family, member 24	20201124	-
9606	200035	NUDT17	-	-	HGNC:HGNC:26618|Ensembl:ENSG00000186364	1	1q21.1	nudix hydrolase 17	protein-coding	NUDT17	nudix hydrolase 17	O	nucleoside diphosphate-linked moiety X motif 17|nudix (nucleoside diphosphate linked moiety X)-type motif 17|nudix motif 17	20201128	-
9606	200081	TXLNA	-	IL14|TXLN	MIM:608676|HGNC:HGNC:30685|Ensembl:ENSG00000084652	1	1p35.2	taxilin alpha	protein-coding	TXLNA	taxilin alpha	O	alpha-taxilin|interleukin 14	20210110	-
9606	200132	DYNLT5	-	TCTEX1D1	HGNC:HGNC:26882|Ensembl:ENSG00000152760	1	1p31.3	dynein light chain Tctex-type family member 5	protein-coding	DYNLT5	dynein light chain Tctex-type family member 5	O	tctex1 domain-containing protein 1|Tctex1 domain containing 1|dynein light chain Tctex-type 5	20201124	-
9606	200149	TUBB8P6	-	-	HGNC:HGNC:42343|Ensembl:ENSG00000224625	1	1q43	tubulin beta 8 class VIII pseudogene 6	pseudo	TUBB8P6	tubulin beta 8 class VIII pseudogene 6	O	HSA1q43-44 beta-tubulin 4Q (TUBB4Q) pseudogene|tubulin, beta 8 pseudogene	20201124	-
9606	200150	PLD5	-	PLDC	HGNC:HGNC:26879|Ensembl:ENSG00000180287	1	1q43	phospholipase D family member 5	protein-coding	PLD5	phospholipase D family member 5	O	inactive phospholipase D5|inactive PLD 5|inactive choline phosphatase 5|inactive phosphatidylcholine-hydrolyzing phospholipase D5	20201124	-
9606	200159	C1orf100	-	-	HGNC:HGNC:30435|Ensembl:ENSG00000173728	1	1q44	chromosome 1 open reading frame 100	protein-coding	C1orf100	chromosome 1 open reading frame 100	O	uncharacterized protein C1orf100	20201124	-
9606	200162	SPAG17	-	CT143|PF6	MIM:616554|HGNC:HGNC:26620|Ensembl:ENSG00000155761	1	1p12	sperm associated antigen 17	protein-coding	SPAG17	sperm associated antigen 17	O	sperm-associated antigen 17|projection protein PF6 homolog	20201124	-
9606	200172	SLFNL1	-	-	HGNC:HGNC:26313|Ensembl:ENSG00000171790	1	1p34.2	schlafen like 1	protein-coding	SLFNL1	schlafen like 1	O	schlafen-like protein 1|testicular tissue protein Li 173	20201124	-
9606	200185	KRTCAP2	-	KCP2	MIM:619029|HGNC:HGNC:28942|Ensembl:ENSG00000163463	1	1q22	keratinocyte associated protein 2	protein-coding	KRTCAP2	keratinocyte associated protein 2	O	keratinocyte-associated protein 2|KCP-2|dolichyl-diphosphooligosaccharide--protein glycosyltransferase subunit KCP2|keratinocytes associated protein 2|oligosaccharyl transferase subunit KCP2	20201217	-
9606	200186	CRTC2	-	TORC-2|TORC2	MIM:608972|HGNC:HGNC:27301|Ensembl:ENSG00000160741	1	1q21.3	CREB regulated transcription coactivator 2	protein-coding	CRTC2	CREB regulated transcription coactivator 2	O	CREB-regulated transcription coactivator 2|transducer of regulated cAMP response element-binding protein (CREB) 2	20201206	-
9606	200197	TMEM51-AS1	-	C1orf126	HGNC:HGNC:26301|Ensembl:ENSG00000175147	1	1p36.21	TMEM51 antisense RNA 1	ncRNA	TMEM51-AS1	TMEM51 antisense RNA 1	O	-	20201124	-
9606	200205	IBA57	-	C1orf69|MMDS3|SPG74	MIM:615316|HGNC:HGNC:27302|Ensembl:ENSG00000181873	1	1q42.13	iron-sulfur cluster assembly factor IBA57	protein-coding	IBA57	iron-sulfur cluster assembly factor IBA57	O	putative transferase CAF17, mitochondrial|IBA57 homolog, iron-sulfur cluster assembly|IBA57, iron-sulfur cluster assembly homolog|iron-sulfur cluster assembly factor for biotin synthase- and aconitase-like mitochondrial proteins, with a mass of 57kDa|putative transferase C1orf69, mitochondrial	20201206	-
9606	200232	FAM209A	-	C20orf106|dJ1153D9.3	HGNC:HGNC:16100|Ensembl:ENSG00000124103	20	20q13.31	family with sequence similarity 209 member A	protein-coding	FAM209A	family with sequence similarity 209 member A	O	protein FAM209A|uncharacterized protein C20orf106	20201124	-
9606	200261	LINC00656	-	-	HGNC:HGNC:27304|Ensembl:ENSG00000233746	20	20p11.21	long intergenic non-protein coding RNA 656	ncRNA	LINC00656	long intergenic non-protein coding RNA 656	O	-	20201124	-
9606	200298	LINC00528	-	C22orf37	HGNC:HGNC:26875|Ensembl:ENSG00000269220	22	22q11.21	long intergenic non-protein coding RNA 528	ncRNA	LINC00528	long intergenic non-protein coding RNA 528	O	-	20201124	-
9606	200312	RNF215	-	-	HGNC:HGNC:33434|Ensembl:ENSG00000099999	22	22q12.2	ring finger protein 215	protein-coding	RNF215	ring finger protein 215	O	RING finger protein 215	20201124	-
9606	200315	APOBEC3A	-	A3A|ARP3|PHRBN|bK150C2.1	MIM:607109|HGNC:HGNC:17343|Ensembl:ENSG00000128383	22	22q13.1	apolipoprotein B mRNA editing enzyme catalytic subunit 3A	protein-coding	APOBEC3A	apolipoprotein B mRNA editing enzyme catalytic subunit 3A	O	DNA dC->dU-editing enzyme APOBEC-3A|apolipoprotein B mRNA editing enzyme, catalytic polypeptide-like 3A|phorbolin-1|probable DNA dC->dU-editing enzyme APOBEC-3A	20201124	-
9606	200316	APOBEC3F	-	A3F|ARP8|BK150C2.4.MRNA|KA6	MIM:608993|HGNC:HGNC:17356|Ensembl:ENSG00000128394	22	22q13.1	apolipoprotein B mRNA editing enzyme catalytic subunit 3F	protein-coding	APOBEC3F	apolipoprotein B mRNA editing enzyme catalytic subunit 3F	O	DNA dC->dU-editing enzyme APOBEC-3F|apolipoprotein B editing enzyme catalytic polypeptide-like 3F|apolipoprotein B mRNA editing enzyme cytidine deaminase|apolipoprotein B mRNA-editing enzyme catalytic polypeptide-like 3F|induced upon T-cell activation	20201124	-
9606	200350	FOXD4L1	-	FOXD5|bA395L14.1	MIM:611084|HGNC:HGNC:18521|Ensembl:ENSG00000184492	2	2q14.1	forkhead box D4 like 1	protein-coding	FOXD4L1	forkhead box D4 like 1	O	forkhead box protein D4-like 1|FOXD4-like 1	20201213	-
9606	200373	CFAP221	-	FAP221|PCDP1	MIM:618704|HGNC:HGNC:33720|Ensembl:ENSG00000163075	2	2q14.2	cilia and flagella associated protein 221	protein-coding	CFAP221	cilia and flagella associated protein 221	O	cilia- and flagella-associated protein 221|flagellar associated protein 221 homolog|primary ciliary dyskinesia 1 homolog|primary ciliary dyskinesia protein 1	20201124	-
9606	200403	VWA3B	-	SCAR22	MIM:614884|HGNC:HGNC:28385|Ensembl:ENSG00000168658	2	2q11.2	von Willebrand factor A domain containing 3B	protein-coding	VWA3B	von Willebrand factor A domain containing 3B	O	von Willebrand factor A domain-containing protein 3B|VWA domain-containing protein 3B	20201124	-
9606	200407	CREG2	-	-	MIM:618540|HGNC:HGNC:14272|Ensembl:ENSG00000175874	2	2q11.2	cellular repressor of E1A stimulated genes 2	protein-coding	CREG2	cellular repressor of E1A stimulated genes 2	O	protein CREG2	20201124	-
9606	200420	ALMS1P1	-	ALMS1L|ALMS1P	HGNC:HGNC:29586|Ensembl:ENSG00000163016	2	2p13.1	ALMS1 pseudogene 1	pseudo	ALMS1P1	ALMS1 pseudogene 1	O	ALMS1, centrosome and basal body associated protein pseudogene 1|Alstrom syndrome 1 pseudogene	20201124	-
9606	200424	TET3	-	BEFAHRS|hCG_40738	MIM:613555|HGNC:HGNC:28313|Ensembl:ENSG00000187605	2	2p13.1	tet methylcytosine dioxygenase 3	protein-coding	TET3	tet methylcytosine dioxygenase 3	O	methylcytosine dioxygenase TET3|probable methylcytosine dioxygenase TET3|putative methylcytosine dioxygenase|tet oncogene family member 3	20210123	-
9606	200504	GKN2	-	BRICD1B|GDDR|PRO813|TFIZ1|VLTI465	MIM:618589|HGNC:HGNC:24588|Ensembl:ENSG00000183607	2	2p13.3	gastrokine 2	protein-coding	GKN2	gastrokine 2	O	gastrokine-2|BRICHOS domain containing 1B|blottin|down-regulated in gastric cancer GDDR|trefoil factor interactions(z) 1	20201124	-
9606	200523	TEX37	-	C2orf51|TSC21	HGNC:HGNC:26341|Ensembl:ENSG00000172073	2	2p11.2	testis expressed 37	protein-coding	TEX37	testis expressed 37	O	testis-expressed sequence 37 protein|Testis-Specific Conserved gene 21kDa|protein TSC21|testis tissue sperm-binding protein Li 93mP|testis-specific conserved protein of 21 kDa	20201213	-
9606	200539	ANKRD23	-	DARP|MARP3	MIM:610736|HGNC:HGNC:24470|Ensembl:ENSG00000163126	2	2q11.2	ankyrin repeat domain 23	protein-coding	ANKRD23	ankyrin repeat domain 23	O	ankyrin repeat domain-containing protein 23|diabetes related ankyrin repeat protein|muscle ankyrin repeat protein 3	20201124	-
9606	200558	APLF	-	APFL|C2orf13|PALF|Xip1|ZCCHH1	MIM:611035|HGNC:HGNC:28724|Ensembl:ENSG00000169621	2	2p13.3	aprataxin and PNKP like factor	protein-coding	APLF	aprataxin and PNKP like factor	O	aprataxin and PNK-like factor|PNK and APTX-like FHA domain-containing protein|PNK and APTX-like FHA protein|XRCC1-interacting protein 1|aprataxin- and PNK-like factor|apurinic-apyrimidinic endonuclease APLF|zinc finger, CX5CX6HX5H motif containing 1	20201213	-
9606	200575	CRYGEP	-	CCL|CRYG5|CRYGEP1|D2S1472|G2	HGNC:HGNC:2412|Ensembl:ENSG00000229150	2	2q33.3	crystallin gamma E, pseudogene	pseudo	CRYGEP	crystallin gamma E, pseudogene	O	crystallin, gamma D pseudogene|crystallin, gamma E pseudogene 1	20201124	-
9606	200576	PIKFYVE	-	CFD|FAB1|HEL37|PIP5K|PIP5K3|ZFYVE29	MIM:609414|HGNC:HGNC:23785|Ensembl:ENSG00000115020	2	2q34	phosphoinositide kinase, FYVE-type zinc finger containing	protein-coding	PIKFYVE	phosphoinositide kinase, FYVE-type zinc finger containing	O	1-phosphatidylinositol 3-phosphate 5-kinase|PIPkin-III|epididymis luminal protein 37|phosphatidylinositol 3-phosphate 5-kinase type III|phosphatidylinositol-3-phosphate/phosphatidylinositol 5-kinase, type III|phosphoinositide kinase, FYVE finger containing|serine-protein kinase PIKFYVE|type III PIP kinase|zinc finger, FYVE domain containing 29	20201213	-
9606	200634	KRTCAP3	-	KCP3	HGNC:HGNC:28943|Ensembl:ENSG00000157992	2	2p23.3	keratinocyte associated protein 3	protein-coding	KRTCAP3	keratinocyte associated protein 3	O	keratinocyte-associated protein 3|keratinocytes associated protein 3	20201124	-
9606	200726	FAM237A	-	-	HGNC:HGNC:52388|Ensembl:ENSG00000235118	2	2q33.3	family with sequence similarity 237 member A	protein-coding	FAM237A	family with sequence similarity 237 member A	O	protein FAM237A	20201124	-
9606	200728	TMEM17	-	-	MIM:614950|HGNC:HGNC:26623|Ensembl:ENSG00000186889	2	2p15	transmembrane protein 17	protein-coding	TMEM17	transmembrane protein 17	O	transmembrane protein 17	20201124	-
9606	200734	SPRED2	-	Spred-2	MIM:609292|HGNC:HGNC:17722|Ensembl:ENSG00000198369	2	2p14	sprouty related EVH1 domain containing 2	protein-coding	SPRED2	sprouty related EVH1 domain containing 2	O	sprouty-related, EVH1 domain-containing protein 2|sprouty protein with EVH-1 domain 2, related sequence	20201206	-
9606	200765	TIGD1	-	EEYORE	MIM:612972|HGNC:HGNC:14523|Ensembl:ENSG00000221944	2	2q37.1	tigger transposable element derived 1	protein-coding	TIGD1	tigger transposable element derived 1	O	tigger transposable element-derived protein 1	20201124	-
9606	200772	UICLM	-	CROCC2-AS1	HGNC:HGNC:54869|Ensembl:ENSG00000233392	2	2q37.3	up-regulated in colorectal cancer liver metastasis	ncRNA	UICLM	up-regulated in colorectal cancer liver metastasis	O	CROCC2 antisense RNA 1	20201124	-
9606	200810	ALG1L	-	ALG1L1	HGNC:HGNC:33721|Ensembl:ENSG00000189366	3	3q21.2	ALG1 chitobiosyldiphosphodolichol beta-mannosyltransferase like	pseudo	ALG1L	ALG1 chitobiosyldiphosphodolichol beta-mannosyltransferase like	O	putative glycosyltransferase ALG1-like|asparagine-linked glycosylation 1-like 1|beta-1,4-mannosyltransferase-like	20201127	-
9606	200844	CFAP20DC	-	C3orf67	HGNC:HGNC:24763|Ensembl:ENSG00000163689	3	3p14.2	CFAP20 domain containing	protein-coding	CFAP20DC	CFAP20 domain containing	O	protein CFAP20DC|uncharacterized protein C3orf67	20201124	-
9606	200845	KCTD6	-	KCASH3	MIM:618791|HGNC:HGNC:22235|Ensembl:ENSG00000168301	3	3p14.3	potassium channel tetramerization domain containing 6	protein-coding	KCTD6	potassium channel tetramerization domain containing 6	O	BTB/POZ domain-containing protein KCTD6|potassium channel tetramerisation domain containing 6|potassium channel tetramerization domain-containing protein 6	20201213	-
9606	200879	LIPH	-	AH|ARWH2|HYPT7|LAH2|LPDLR|PLA1B|mPA-PLA1	MIM:607365|HGNC:HGNC:18483|Ensembl:ENSG00000163898	3	3q27.2	lipase H	protein-coding	LIPH	lipase H	O	lipase member H|LPD lipase-related protein|lipase, member H|mPA-PLA1 alpha|membrane-associated phosphatidic acid-selective phospholipase A1-alpha|membrane-bound phosphatidic acid-selective phospholipase A1|phospholipase A(1)|phospholipase A1 member B	20201124	-
9606	200894	ARL13B	-	ARL2L1|JBTS8	MIM:608922|HGNC:HGNC:25419|Ensembl:ENSG00000169379	3	3q11.1-q11.2	ADP ribosylation factor like GTPase 13B	protein-coding	ARL13B	ADP ribosylation factor like GTPase 13B	O	ADP-ribosylation factor-like protein 13B|ADP-ribosylation factor-like 13B|ADP-ribosylation factor-like 2-like 1|ARL2-like protein 1	20201213	-
9606	200895	DHFR2	-	DHFRL1|DHFRP4	MIM:616588|HGNC:HGNC:27309|Ensembl:ENSG00000178700	3	3q11.2	dihydrofolate reductase 2	protein-coding	DHFR2	dihydrofolate reductase 2	O	dihydrofolate reductase 2, mitochondrial|dihydrofolate reductase like 1|dihydrofolate reductase pseudogene 4|dihydrofolate reductase, mitochondrial|dihydrofolate reductase-like protein 1	20210114	-
9606	200909	HTR3D	-	5HT3D	MIM:610122|HGNC:HGNC:24004|Ensembl:ENSG00000186090	3	3q27.1	5-hydroxytryptamine receptor 3D	protein-coding	HTR3D	5-hydroxytryptamine receptor 3D	O	5-hydroxytryptamine receptor 3D|5-hydroxytryptamine (serotonin) receptor 3 family member D|5-hydroxytryptamine (serotonin) receptor 3D, ionotropic|5-hydroxytryptamine receptor 3 subunit D|serotonin 5-HT-3D receptor|serotonin receptor 3D	20201124	-
9606	200916	RPL22L1	-	-	HGNC:HGNC:27610|Ensembl:ENSG00000163584	3	3q26.2	ribosomal protein L22 like 1	protein-coding	RPL22L1	ribosomal protein L22 like 1	O	60S ribosomal protein L22-like 1|large ribosomal subunit protein eL22-like 1	20210103	-
9606	200931	SLC51A	-	OSTA|OSTalpha	MIM:612084|HGNC:HGNC:29955|Ensembl:ENSG00000163959	3	3q29	solute carrier family 51 subunit alpha	protein-coding	SLC51A	solute carrier family 51 subunit alpha	O	organic solute transporter subunit alpha|OST-alpha|organic solute transporter alpha|organic solute transporter, alpha subunit|solute carrier family 51 alpha subunit	20201213	-
9606	200933	FBXO45	-	Fbx45	MIM:609112|HGNC:HGNC:29148|Ensembl:ENSG00000174013	3	3q29	F-box protein 45	protein-coding	FBXO45	F-box protein 45	O	F-box/SPRY domain-containing protein 1|F-box only protein 45|hFbxo45	20201213	-
9606	200942	KLHDC8B	-	CHL	MIM:613169|HGNC:HGNC:28557|Ensembl:ENSG00000185909	3	3p21.31	kelch domain containing 8B	protein-coding	KLHDC8B	kelch domain containing 8B	O	kelch domain-containing protein 8B	20210123	-
9606	200958	MUC20	-	MUC-20	MIM:610360|HGNC:HGNC:23282|Ensembl:ENSG00000176945	3	3q29	mucin 20, cell surface associated	protein-coding	MUC20	mucin 20, cell surface associated	O	mucin-20|transmembrane mucin MUC20S	20201124	-
9606	200959	GABRR3	-	-	MIM:618668|HGNC:HGNC:17969|Ensembl:ENSG00000183185	3	3q11.2	gamma-aminobutyric acid type A receptor subunit rho3	protein-coding	GABRR3	gamma-aminobutyric acid type A receptor subunit rho3	O	gamma-aminobutyric acid receptor subunit rho-3|GABA(A) receptor subunit rho-3|GABA(C) receptor|gamma-aminobutyric acid (GABA) A receptor, rho 3|gamma-aminobutyric acid type A receptor rho3 subunit	20201124	-
9606	201134	CEP112	-	CCDC46|MACOCO|SPGF44	MIM:618980|HGNC:HGNC:28514|Ensembl:ENSG00000154240	17	17q24.1	centrosomal protein 112	protein-coding	CEP112	centrosomal protein 112	O	centrosomal protein of 112 kDa|centrosomal protein 112kDa|coiled-coil domain-containing protein 46	20210123	-
9606	201140	DHRS7C	-	SDR32C2	MIM:616161|HGNC:HGNC:32423|Ensembl:ENSG00000184544	17	17p13.1	dehydrogenase/reductase 7C	protein-coding	DHRS7C	dehydrogenase/reductase 7C	O	dehydrogenase/reductase SDR family member 7C|dehydrogenase/reductase (SDR family) member 7C|short-chain dehydrogenase/reductase family 32C member 2	20210114	-
9606	201158	TVP23C	-	FAM18B2	HGNC:HGNC:30453|Ensembl:ENSG00000175106	17	17p12	trans-golgi network vesicle protein 23 homolog C	protein-coding	TVP23C	trans-golgi network vesicle protein 23 homolog C	O	Golgi apparatus membrane protein TVP23 homolog C|family with sequence similarity 18, member B2|protein FAM18B2	20201124	-
9606	201161	CENPV	-	3110013H01Rik|CENP-V|PRR6|p30	MIM:608139|HGNC:HGNC:29920|Ensembl:ENSG00000166582	17	17p11.2	centromere protein V	protein-coding	CENPV	centromere protein V	O	centromere protein V|nuclear protein p30|proline rich 6|proline-rich protein 6	20201213	-
9606	201163	FLCN	-	BHD|DENND8B|FLCL	MIM:607273|HGNC:HGNC:27310|Ensembl:ENSG00000154803	17	17p11.2	folliculin	protein-coding	FLCN	folliculin	O	folliculin|BHD skin lesion fibrofolliculoma protein|birt-Hogg-Dube syndrome protein	20210123	-
9606	201164	PLD6	-	ZUC	MIM:614960|HGNC:HGNC:30447|Ensembl:ENSG00000179598	17	17p11.2	phospholipase D family member 6	protein-coding	PLD6	phospholipase D family member 6	O	mitochondrial cardiolipin hydrolase|PLD 6|choline phosphatase 6|mitoPLD|mitochondrial phospholipase|phosphatidylcholine-hydrolyzing phospholipase D6|phospholipase D6|protein zucchini homolog	20201124	-
9606	201176	ARHGAP27	-	CAMGAP1|PP905|SH3D20|SH3P20	MIM:610591|HGNC:HGNC:31813|Ensembl:ENSG00000159314	17	17q21.31	Rho GTPase activating protein 27	protein-coding	ARHGAP27	Rho GTPase activating protein 27	O	rho GTPase-activating protein 27|CIN85-associated multi-domain-containing Rho GTPase-activating protein 1|SH3 domain containing 20|SH3 domain-containing protein 20|rho-type GTPase-activating protein 27	20201124	-
9606	201181	ZNF385C	-	-	HGNC:HGNC:33722|Ensembl:ENSG00000187595	17	17q21.2	zinc finger protein 385C	protein-coding	ZNF385C	zinc finger protein 385C	O	zinc finger protein 385C|CTD-2132N18.2|CTD-2132N18.4	20201213	-
9606	201191	SAMD14	-	-	HGNC:HGNC:27312|Ensembl:ENSG00000167100	17	17q21.33	sterile alpha motif domain containing 14	protein-coding	SAMD14	sterile alpha motif domain containing 14	O	sterile alpha motif domain-containing protein 14|SAM domain-containing protein 14	20201124	-
9606	201229	LYRM9	-	C17orf108|HSD24	HGNC:HGNC:27314|Ensembl:ENSG00000232859	17	17q11.2	LYR motif containing 9	protein-coding	LYRM9	LYR motif containing 9	O	LYR motif-containing protein 9|UPF0631 protein C17orf108	20201124	-
9606	201232	SLC16A13	-	MCT13	HGNC:HGNC:31037|Ensembl:ENSG00000174327	17	17p13.1	solute carrier family 16 member 13	protein-coding	SLC16A13	solute carrier family 16 member 13	O	monocarboxylate transporter 13|MCT 13|monocarboxylic acid transporter 13|solute carrier family 16 (monocarboxylic acid transporters), member 13	20201124	-
9606	201243	SPEM2	-	C17orf74	HGNC:HGNC:27315|Ensembl:ENSG00000184560	17	17p13.1	SPEM family member 2	protein-coding	SPEM2	SPEM family member 2	O	uncharacterized protein SPEM2|uncharacterized protein C17orf74	20201124	-
9606	201254	CENPX	-	CENP-X|D9|FAAP10|MHF2|STRA13	MIM:615128|HGNC:HGNC:11422|Ensembl:ENSG00000169689	17	17q25.3	centromere protein X	protein-coding	CENPX	centromere protein X	O	centromere protein X|FANCM associated histone fold protein 2|FANCM-interacting histone fold protein 2|Fanconi anemia-associated polypeptide of 10 kDa|retinoic acid-inducible gene D9 protein homolog|stimulated by retinoic acid 13 homolog|stimulated by retinoic acid gene 13 protein homolog	20201124	-
9606	201255	LRRC45	-	-	HGNC:HGNC:28302|Ensembl:ENSG00000169683	17	17q25.3	leucine rich repeat containing 45	protein-coding	LRRC45	leucine rich repeat containing 45	O	leucine-rich repeat-containing protein 45	20201124	-
9606	201259	RPL32P31	-	RPL32_21_1577	HGNC:HGNC:37035	17	17q25.3	ribosomal protein L32 pseudogene 31	pseudo	RPL32P31	ribosomal protein L32 pseudogene 31	O	-	20201124	-
9606	201266	SLC39A11	-	C17orf26|ZIP-11|ZIP11	MIM:616508|HGNC:HGNC:14463|Ensembl:ENSG00000133195	17	17q24.3-q25.1	solute carrier family 39 member 11	protein-coding	SLC39A11	solute carrier family 39 member 11	O	zinc transporter ZIP11|Zrt- and Irt-like protein 11|solute carrier family 39 (metal ion transporter), member 11	20201124	-
9606	201283	AMZ2P1	-	-	HGNC:HGNC:26491|Ensembl:ENSG00000214174	17	17q24.1	archaelysin family metallopeptidase 2 pseudogene 1	pseudo	AMZ2P1	archaelysin family metallopeptidase 2 pseudogene 1	O	putative archaemetzincin-2-like protein	20201124	-
9606	201288	NOS2P2	-	NOS2B	MIM:600719|HGNC:HGNC:7874	17	17p11.2	nitric oxide synthase 2 pseudogene 2	pseudo	NOS2P2	nitric oxide synthase 2 pseudogene 2	O	nitric oxide synthase 2A (inducible, hepatocytes) pseudogene|nitric oxide synthase 2B (pseudogene)	20201124	-
9606	201292	TRIM65	-	4732463G12Rik	HGNC:HGNC:27316|Ensembl:ENSG00000141569	17	17q25.1	tripartite motif containing 65	protein-coding	TRIM65	tripartite motif containing 65	O	tripartite motif-containing protein 65	20201124	-
9606	201294	UNC13D	-	FHL3|HLH3|HPLH3|Munc13-4	MIM:608897|HGNC:HGNC:23147|Ensembl:ENSG00000092929	17	17q25.1	unc-13 homolog D	protein-coding	UNC13D	unc-13 homolog D	O	protein unc-13 homolog D	20210103	-
9606	201299	RDM1	-	RAD52B	MIM:612896|HGNC:HGNC:19950|Ensembl:ENSG00000278023	17	17q12	RAD52 motif containing 1	protein-coding	RDM1	RAD52 motif containing 1	O	RAD52 motif-containing protein 1|RAD52 homolog B|RAD52 motif 1	20201124	-
9606	201305	SPNS3	-	SLC62A3|SLC63A3	MIM:611701|HGNC:HGNC:28433|Ensembl:ENSG00000182557	17	17p13.2	sphingolipid transporter 3 (putative)	protein-coding	SPNS3	sphingolipid transporter 3 (putative)	O	protein spinster homolog 3|SPNS sphingolipid transporter 3 (putative)|spinster homolog 3	20201124	-
9606	201456	FBXO15	-	FBX15	MIM:609093|HGNC:HGNC:13617|Ensembl:ENSG00000141665	18	18q22.3	F-box protein 15	protein-coding	FBXO15	F-box protein 15	O	F-box only protein 15	20201124	-
9606	201475	RAB12	-	-	MIM:616448|HGNC:HGNC:31332|Ensembl:ENSG00000206418	18	18p11.22	RAB12, member RAS oncogene family	protein-coding	RAB12	RAB12, member RAS oncogene family	O	ras-related protein Rab-12|putative Ras-related protein Rab-12	20210103	-
9606	201477	DLGAP1-AS3	-	-	HGNC:HGNC:27317|Ensembl:ENSG00000263724	18	18p11.31	DLGAP1 antisense RNA 3	ncRNA	DLGAP1-AS3	DLGAP1 antisense RNA 3	O	DLGAP1 antisense RNA 3 (non-protein coding)	20201124	-
9606	201501	ZBTB7C	-	APM-1|APM1|ZBTB36|ZNF857C	MIM:616591|HGNC:HGNC:31700|Ensembl:ENSG00000184828	18	18q21.1	zinc finger and BTB domain containing 7C	protein-coding	ZBTB7C	zinc finger and BTB domain containing 7C	O	zinc finger and BTB domain-containing protein 7C|B230208J24Rik|affected by papillomavirus DNA integration in ME180 cells protein 1|zinc finger and BTB domain containing 36|zinc finger and BTB domain-containing protein 36|zinc finger protein 857C	20201213	-
9606	201514	ZNF584	-	-	HGNC:HGNC:27318|Ensembl:ENSG00000171574	19	19q13.43	zinc finger protein 584	protein-coding	ZNF584	zinc finger protein 584	O	zinc finger protein 584	20201124	-
9606	201516	ZSCAN4	-	ZNF494	MIM:613419|HGNC:HGNC:23709|Ensembl:ENSG00000180532	19	19q13.43	zinc finger and SCAN domain containing 4	protein-coding	ZSCAN4	zinc finger and SCAN domain containing 4	O	zinc finger and SCAN domain-containing protein 4|zinc finger protein 494	20201213	-
9606	201562	HACD2	-	PTPLB	MIM:615939|HGNC:HGNC:9640|Ensembl:ENSG00000206527	3	3q21.1	3-hydroxyacyl-CoA dehydratase 2	protein-coding	HACD2	3-hydroxyacyl-CoA dehydratase 2	O	very-long-chain (3R)-3-hydroxyacyl-CoA dehydratase 2|protein tyrosine phosphatase-like (proline instead of catalytic arginine), member b|protein-tyrosine phosphatase-like member B|very-long-chain (3R)-3-hydroxyacyl-[acyl-carrier protein] dehydratase 2	20201124	-
9606	201595	STT3B	-	CDG1X|SIMP|STT3-B	MIM:608605|HGNC:HGNC:30611|Ensembl:ENSG00000163527	3	3p23	STT3 oligosaccharyltransferase complex catalytic subunit B	protein-coding	STT3B	STT3 oligosaccharyltransferase complex catalytic subunit B	O	dolichyl-diphosphooligosaccharide--protein glycosyltransferase subunit STT3B|STT3, subunit of the oligosaccharyltransferase complex, homolog B|STT3B, catalytic subunit of the oligosaccharyltransferase complex|STT3B, subunit of the oligosaccharyltransferase complex (catalytic)|dolichyl-diphosphooligosaccharide protein glycotransferase|homolog of yeast STT3|oligosaccharyl transferase subunit STT3B|source of immunodominant MHC-associated peptides homolog	20210103	-
9606	201617	LINC00870	-	-	HGNC:HGNC:27319|Ensembl:ENSG00000243083	3	3p13	long intergenic non-protein coding RNA 870	ncRNA	LINC00870	long intergenic non-protein coding RNA 870	O	-	20201124	-
9606	201625	DNAH12	-	DHC3|DLP12|DLP3|DNAH12L|DNAH7L|DNAHC12|DNAHC3|DNHD2|HDHC3|HL-19|HL19	MIM:603340|HGNC:HGNC:2943|Ensembl:ENSG00000174844	3	3p14.3	dynein axonemal heavy chain 12	protein-coding	DNAH12	dynein axonemal heavy chain 12	O	dynein heavy chain 12, axonemal|axonemal beta dynein heavy chain 12|axonemal dynein heavy chain isotype3|ciliary dynein heavy chain 12|dynein heavy chain domain-containing protein 2|dynein, axonemal, heavy polypeptide 12|dynein, heavy chain-5	20201124	-
9606	201626	PDE12	-	2'-PDE|2-PDE	MIM:616519|HGNC:HGNC:25386|Ensembl:ENSG00000174840	3	3p14.3	phosphodiesterase 12	protein-coding	PDE12	phosphodiesterase 12	O	2',5'-phosphodiesterase 12|2'-phosphodiesterase|mitochondrial deadenylase	20201206	-
9606	201627	DENND6A	-	AFI1A|FAM116A	HGNC:HGNC:26635|Ensembl:ENSG00000174839	3	3p14.3	DENN domain containing 6A	protein-coding	DENND6A	DENN domain containing 6A	O	protein DENND6A|DENN domain-containing protein 6A|DENN/MADD domain containing 6A|family with sequence similarity 116, member A|protein FAM116A	20201213	-
9606	201633	TIGIT	-	VSIG9|VSTM3|WUCAM	MIM:612859|HGNC:HGNC:26838|Ensembl:ENSG00000181847	3	3q13.31	T cell immunoreceptor with Ig and ITIM domains	protein-coding	TIGIT	T cell immunoreceptor with Ig and ITIM domains	O	T-cell immunoreceptor with Ig and ITIM domains|V-set and immunoglobulin domain containing 9|V-set and immunoglobulin domain-containing protein 9|V-set and transmembrane domain containing 3|V-set and transmembrane domain-containing protein 3|VSIG9, VSTM3|Washington University cell adhesion molecule	20210110	-
9606	201651	AADACP1	-	-	HGNC:HGNC:50305|Ensembl:ENSG00000240602	3	3q25.1	arylacetamide deacetylase pseudogene 1	pseudo	AADACP1	arylacetamide deacetylase pseudogene 1	O	arylacetamide deacetylase (esterase) pseudogene	20201124	-
9606	201725	C4orf46	-	RCDG1	MIM:616210|HGNC:HGNC:27320|Ensembl:ENSG00000205208	4	4q32.1	chromosome 4 open reading frame 46	protein-coding	C4orf46	chromosome 4 open reading frame 46	O	renal cancer differentiation gene 1 protein	20201124	-
9606	201780	SLC10A4	-	P4	MIM:618563|HGNC:HGNC:22980|Ensembl:ENSG00000145248	4	4p11	solute carrier family 10 member 4	protein-coding	SLC10A4	solute carrier family 10 member 4	O	sodium/bile acid cotransporter 4|Na(+)/bile acid cotransporter 4|bile acid transporter SLC10A4|solute carrier family 10 (sodium/bile acid cotransporter family), member 4	20201124	-
9606	201798	TIGD4	-	-	HGNC:HGNC:18335|Ensembl:ENSG00000169989	4	4q31.3	tigger transposable element derived 4	protein-coding	TIGD4	tigger transposable element derived 4	O	tigger transposable element-derived protein 4	20201124	-
9606	201799	TMEM154	-	-	HGNC:HGNC:26489|Ensembl:ENSG00000170006	4	4q31.3	transmembrane protein 154	protein-coding	TMEM154	transmembrane protein 154	O	transmembrane protein 154	20201124	-
9606	201853	LINC00504	-	-	HGNC:HGNC:43555|Ensembl:ENSG00000248360	4	4p15.33	long intergenic non-protein coding RNA 504	ncRNA	LINC00504	long intergenic non-protein coding RNA 504	O	-	20201124	-
9606	201895	SMIM14	-	C4orf34	HGNC:HGNC:27321|Ensembl:ENSG00000163683	4	4p14	small integral membrane protein 14	protein-coding	SMIM14	small integral membrane protein 14	O	small integral membrane protein 14	20201124	-
9606	201931	TMEM192	-	-	HGNC:HGNC:26775|Ensembl:ENSG00000170088	4	4q32.3	transmembrane protein 192	protein-coding	TMEM192	transmembrane protein 192	O	transmembrane protein 192	20210103	-
9606	201965	RWDD4	-	FAM28A|RWDD4A	HGNC:HGNC:23750|Ensembl:ENSG00000182552	4	4q35.1	RWD domain containing 4	protein-coding	RWDD4	RWD domain containing 4	O	RWD domain-containing protein 4|RWD domain containing 4A|RWD domain-containing protein 4A|family with sequence similarity 28, member A	20201124	-
9606	201973	PRIMPOL	-	CCDC111|MYP22|Primpol1	MIM:615421|HGNC:HGNC:26575|Ensembl:ENSG00000164306	4	4q35.1	primase and DNA directed polymerase	protein-coding	PRIMPOL	primase and DNA directed polymerase	O	DNA-directed primase/polymerase protein|coiled-coil domain-containing protein 111|hPrimpol1	20210123	-
9606	201989	GK6P	-	GK7P|GKP1	HGNC:HGNC:23263	4	4q26	glycerol kinase 6 pseudogene	pseudo	GK6P	glycerol kinase 6 pseudogene	O	glycerol kinase 7 pseudogene|glycerol kinase pseudogene 1	20201124	-
9606	202018	TAPT1	-	CMVFR|OCLSBG	MIM:612758|HGNC:HGNC:26887|Ensembl:ENSG00000169762	4	4p15.32	transmembrane anterior posterior transformation 1	protein-coding	TAPT1	transmembrane anterior posterior transformation 1	O	transmembrane anterior posterior transformation protein 1 homolog|cytomegalovirus partial fusion receptor	20201206	-
9606	202020	TAPT1-AS1	-	-	HGNC:HGNC:26832|Ensembl:ENSG00000263327	4	4p15.32	TAPT1 antisense RNA 1 (head to head)	ncRNA	TAPT1-AS1	TAPT1 antisense RNA 1 (head to head)	O	-	20201124	-
9606	202051	SPATA24	-	CCDC161|T6441	HGNC:HGNC:27322|Ensembl:ENSG00000170469	5	5q31.2	spermatogenesis associated 24	protein-coding	SPATA24	spermatogenesis associated 24	O	spermatogenesis-associated protein 24|coiled-coil domain containing 161|testis protein T6441 homolog	20201213	-
9606	202052	DNAJC18	-	-	HGNC:HGNC:28429|Ensembl:ENSG00000170464	5	5q31.2	DnaJ heat shock protein family (Hsp40) member C18	protein-coding	DNAJC18	DnaJ heat shock protein family (Hsp40) member C18	O	dnaJ homolog subfamily C member 18|DnaJ (Hsp40) homolog, subfamily C, member 18	20201124	-
9606	202122	RPL27P10	-	RPL27_5_551	HGNC:HGNC:35494|Ensembl:ENSG00000230829	5	5p13.3	ribosomal protein L27 pseudogene 10	pseudo	RPL27P10	ribosomal protein L27 pseudogene 10	O	-	20201124	-
9606	202134	FAM153B	-	-	HGNC:HGNC:27323|Ensembl:ENSG00000182230|Ensembl:ENSG00000251623	5	5q35.2	family with sequence similarity 153 member B	protein-coding	FAM153B	family with sequence similarity 153 member B	O	protein FAM153B	20201124	-
9606	202151	RANBP3L	-	-	MIM:616391|HGNC:HGNC:26353|Ensembl:ENSG00000164188	5	5p13.2	RAN binding protein 3 like	protein-coding	RANBP3L	RAN binding protein 3 like	O	ran-binding protein 3-like	20201213	-
9606	202181	LOC202181	-	-	-	5	5q35.3	SUMO interacting motifs containing 1 pseudogene	pseudo	-	-	-	-	20201124	-
9606	202227	PPIAP78	-	-	HGNC:HGNC:53702	5	5q12.3	peptidylprolyl isomerase A pseudogene 78	pseudo	PPIAP78	peptidylprolyl isomerase A pseudogene 78	O	peptidylprolyl isomerase A (cyclophilin A) pseudogene	20201124	-
9606	202243	CCDC125	-	KENAE	MIM:613781|HGNC:HGNC:28924|Ensembl:ENSG00000183323	5	5q13.2	coiled-coil domain containing 125	protein-coding	CCDC125	coiled-coil domain containing 125	O	coiled-coil domain-containing protein 125	20201124	-
9606	202299	LINC01554	-	C5orf27|FIS	HGNC:HGNC:24687|Ensembl:ENSG00000236882	5	5q15	long intergenic non-protein coding RNA 1554	ncRNA	LINC01554	long intergenic non-protein coding RNA 1554	O	-	20201124	-
9606	202309	GAPT	-	C5orf29	HGNC:HGNC:26588|Ensembl:ENSG00000175857	5	5q11.2	GRB2 binding adaptor protein, transmembrane	protein-coding	GAPT	GRB2 binding adaptor protein, transmembrane	O	protein GAPT|GRB2-binding transmembrane adaptor|growth factor receptor-bound protein 2-binding adapter protein, transmembrane	20201213	-
9606	202319	LOC202319	-	-	-	5	5q11.1	peptidylprolyl isomerase A like 4G pseudogene	pseudo	-	-	-	peptidylprolyl isomerase A (cyclophilin A)-like 4G pseudogene	20201124	-
9606	202333	CMYA5	-	C5orf10|SPRYD2|TRIM76	MIM:612193|HGNC:HGNC:14305|Ensembl:ENSG00000164309	5	5q14.1	cardiomyopathy associated 5	protein-coding	CMYA5	cardiomyopathy associated 5	O	cardiomyopathy-associated protein 5|2310076E16Rik|SPRY domain-containing protein 2|dystrobrevin-binding protein 2|genethonin-3|myospryn|tripartite motif-containing 76|tripartite motif-containing protein 76	20201213	-
9606	202374	STK32A	-	YANK1	HGNC:HGNC:28317|Ensembl:ENSG00000169302	5	5q32	serine/threonine kinase 32A	protein-coding	STK32A	serine/threonine kinase 32A	O	serine/threonine-protein kinase 32A|A930015B13Rik|CTB-108O6.2|yet another novel kinase 1	20201124	-
9606	202459	OSTCP1	-	DC2L|OSTCL	HGNC:HGNC:30530|Ensembl:ENSG00000243775	6	6q25.3	oligosaccharyltransferase complex subunit pseudogene 1	pseudo	OSTCP1	oligosaccharyltransferase complex subunit pseudogene 1	O	-	20201124	-
9606	202500	TCTE1	-	D6S46|DRC5|FAP155	MIM:186975|HGNC:HGNC:11693|Ensembl:ENSG00000146221	6	6p21.1	t-complex-associated-testis-expressed 1	protein-coding	TCTE1	t-complex-associated-testis-expressed 1	O	dynein regulatory complex subunit 5|T-complex-associated testis-expressed protein 1|tcte-1	20201124	-
9606	202559	KHDRBS2	-	SLM-1|SLM1	MIM:610487|HGNC:HGNC:18114|Ensembl:ENSG00000112232	6	6q11.1	KH RNA binding domain containing, signal transduction associated 2	protein-coding	KHDRBS2	KH RNA binding domain containing, signal transduction associated 2	O	KH domain-containing, RNA-binding, signal transduction-associated protein 2|KH domain containing, RNA binding, signal transduction associated 2|Sam68-like mammalian protein 1	20201213	-
9606	202658	TRIM39-RPP21	-	TRIM39R	HGNC:HGNC:38845|Ensembl:ENSG00000248167	6	6p22.1	TRIM39-RPP21 readthrough	protein-coding	TRIM39-RPP21	TRIM39-RPP21 readthrough	O	TRIM39-RPP21 protein|Rpp21 domain-containing TRIM protein|TRIM39-RPP21 read-through transcript	20201124	-
9606	202781	PAXIP1-DT	-	PAXIP1-AS1	HGNC:HGNC:27328|Ensembl:ENSG00000273344	7	7q36.2	PAXIP1 divergent transcript	ncRNA	PAXIP1-DT	PAXIP1 divergent transcript	O	PAXIP1 antisense RNA 1 (head to head)	20201124	-
9606	202789	RPL17P27	-	RPL17_17_857	HGNC:HGNC:36038|Ensembl:ENSG00000243099	7	7q34	ribosomal protein L17 pseudogene 27	pseudo	RPL17P27	ribosomal protein L17 pseudogene 27	O	-	20201124	-
9606	202861	OR2A3P	-	OR2A18P	HGNC:HGNC:8231	7	7q35	olfactory receptor family 2 subfamily A member 3 pseudogene	pseudo	OR2A3P	olfactory receptor family 2 subfamily A member 3 pseudogene	O	olfactory receptor, family 2, subfamily A, member 18 pseudogene	20201124	-
9606	202865	C7orf33	-	-	HGNC:HGNC:21724|Ensembl:ENSG00000170279	7	7q36.1	chromosome 7 open reading frame 33	protein-coding	C7orf33	chromosome 7 open reading frame 33	O	uncharacterized protein C7orf33	20201206	-
9606	202915	TMEM184A	-	SDMG1	HGNC:HGNC:28797|Ensembl:ENSG00000164855	7	7p22.3	transmembrane protein 184A	protein-coding	TMEM184A	transmembrane protein 184A	O	transmembrane protein 184A|sexually dimorphic, expressed in male gonads 1	20201124	-
9606	203054	ADCK5	-	-	HGNC:HGNC:21738|Ensembl:ENSG00000173137	8	8q24.3	aarF domain containing kinase 5	protein-coding	ADCK5	aarF domain containing kinase 5	O	uncharacterized aarF domain-containing protein kinase 5	20210103	-
9606	203062	TSNARE1	-	-	HGNC:HGNC:26437|Ensembl:ENSG00000171045	8	8q24.3	t-SNARE domain containing 1	protein-coding	TSNARE1	t-SNARE domain containing 1	O	t-SNARE domain-containing protein 1	20201124	-
9606	203068	TUBB	-	CDCBM6|CSCSC1|M40|OK/SW-cl.56|TUBB1|TUBB5	MIM:191130|HGNC:HGNC:20778|Ensembl:ENSG00000196230	6	6p21.33	tubulin beta class I	protein-coding	TUBB	tubulin beta class I	O	tubulin beta chain|beta Ib tubulin|epididymis secretory sperm binding protein|tubulin beta-1 chain|tubulin beta-5 chain|tubulin, beta polypeptide	20210103	-
9606	203069	R3HCC1	-	-	HGNC:HGNC:27329|Ensembl:ENSG00000104679	8	8p21.3	R3H domain and coiled-coil containing 1	protein-coding	R3HCC1	R3H domain and coiled-coil containing 1	O	R3H and coiled-coil domain-containing protein 1	20201124	-
9606	203074	PRSS55	-	CT153|T-SP1|TSP1|UNQ9391	MIM:615144|HGNC:HGNC:30824|Ensembl:ENSG00000184647	8	8p23.1	serine protease 55	protein-coding	PRSS55	serine protease 55	O	serine protease 55|probable serine protease UNQ9391/PRO34284|protease, serine 55|testis serine protease 1|tryptophan/serine protease	20201124	-
9606	203076	C8orf74	-	-	HGNC:HGNC:32296|Ensembl:ENSG00000171060	8	8p23.1	chromosome 8 open reading frame 74	protein-coding	C8orf74	chromosome 8 open reading frame 74	O	uncharacterized protein C8orf74	20201124	-
9606	203100	HTRA4	-	-	MIM:610700|HGNC:HGNC:26909|Ensembl:ENSG00000169495	8	8p11.22	HtrA serine peptidase 4	protein-coding	HTRA4	HtrA serine peptidase 4	O	serine protease HTRA4|high-temperature requirement factor A4|probable serine protease HTRA4	20201124	-
9606	203102	ADAM32	-	-	MIM:618602|HGNC:HGNC:15479|Ensembl:ENSG00000197140	8	8p11.22	ADAM metallopeptidase domain 32	protein-coding	ADAM32	ADAM metallopeptidase domain 32	O	disintegrin and metalloproteinase domain-containing protein 32|a disintegrin and metalloprotease domain 32|a disintegrin and metalloproteinase domain 32|metalloproteinase 12-like protein|testicular tissue protein Li 13	20201124	-
9606	203111	ERICH5	-	C8orf47	HGNC:HGNC:26823|Ensembl:ENSG00000177459	8	8q22.2	glutamate rich 5	protein-coding	ERICH5	glutamate rich 5	O	glutamate-rich protein 5	20201124	-
9606	203190	LGI3	-	LGIL4	MIM:608302|HGNC:HGNC:18711|Ensembl:ENSG00000168481	8	8p21.3	leucine rich repeat LGI family member 3	protein-coding	LGI3	leucine rich repeat LGI family member 3	O	leucine-rich repeat LGI family member 3|LGI1-like protein 4|leucine-rich glioma-inactivated protein 3	20201124	-
9606	203197	TMEM268	-	C9orf91	HGNC:HGNC:24513|Ensembl:ENSG00000157693	9	9q32	transmembrane protein 268	protein-coding	TMEM268	transmembrane protein 268	O	transmembrane protein 268|transmembrane protein C9orf91	20201124	-
9606	203228	C9orf72	-	ALSFTD|DENND9|DENNL72|FTDALS|FTDALS1	MIM:614260|HGNC:HGNC:28337|Ensembl:ENSG00000147894	9	9p21.2	C9orf72-SMCR8 complex subunit	protein-coding	C9orf72	C9orf72-SMCR8 complex subunit	O	guanine nucleotide exchange C9orf72|protein C9orf72	20210110	-
9606	203238	CCDC171	-	C9orf93|bA536D16.1|bA778P13.1	HGNC:HGNC:29828|Ensembl:ENSG00000164989	9	9p22.3	coiled-coil domain containing 171	protein-coding	CCDC171	coiled-coil domain containing 171	O	coiled-coil domain-containing protein 171|myosin tail domain containing protein	20201124	-
9606	203245	NAIF1	-	C9orf90|bA379C10.2	MIM:610673|HGNC:HGNC:25446|Ensembl:ENSG00000171169	9	9q34.11	nuclear apoptosis inducing factor 1	protein-coding	NAIF1	nuclear apoptosis inducing factor 1	O	nuclear apoptosis-inducing factor 1	20201124	-
9606	203259	FAM219A	-	C9orf25	HGNC:HGNC:19920|Ensembl:ENSG00000164970	9	9p13.3	family with sequence similarity 219 member A	protein-coding	FAM219A	family with sequence similarity 219 member A	O	protein FAM219A|uncharacterized protein C9orf25	20201124	-
9606	203260	CCDC107	-	PSEC0222	HGNC:HGNC:28465|Ensembl:ENSG00000159884	9	9p13.3	coiled-coil domain containing 107	protein-coding	CCDC107	coiled-coil domain containing 107	O	coiled-coil domain-containing protein 107	20201124	-
9606	203274	LINC00537	-	-	HGNC:HGNC:43654	9	9q13	long intergenic non-protein coding RNA 537	ncRNA	LINC00537	long intergenic non-protein coding RNA 537	O	-	20201124	-
9606	203286	ANKS6	-	ANKRD14|NPHP16|PKDR1|SAMD6	MIM:615370|HGNC:HGNC:26724|Ensembl:ENSG00000165138	9	9q22.33	ankyrin repeat and sterile alpha motif domain containing 6	protein-coding	ANKS6	ankyrin repeat and sterile alpha motif domain containing 6	O	ankyrin repeat and SAM domain-containing protein 6|SAM domain-containing protein 6|ankyrin repeat domain 14|samCystin	20201213	-
9606	203328	SUSD3	-	-	MIM:616429|HGNC:HGNC:28391|Ensembl:ENSG00000157303	9	9q22.31	sushi domain containing 3	protein-coding	SUSD3	sushi domain containing 3	O	sushi domain-containing protein 3	20201124	-
9606	203413	CT83	-	CXorf61|KK-LC-1|KKLC1	MIM:300625|HGNC:HGNC:33494|Ensembl:ENSG00000204019	X	Xq23	cancer/testis antigen 83	protein-coding	CT83	cancer/testis antigen 83	O	kita-kyushu lung cancer antigen 1	20201124	-
9606	203414	LINC01560	-	CXorf24	HGNC:HGNC:27333	X	Xp11.3	long intergenic non-protein coding RNA 1560	ncRNA	LINC01560	long intergenic non-protein coding RNA 1560	O	-	20201124	-
9606	203427	SLC25A43	-	-	MIM:300641|HGNC:HGNC:30557|Ensembl:ENSG00000077713	X	Xq24	solute carrier family 25 member 43	protein-coding	SLC25A43	solute carrier family 25 member 43	O	solute carrier family 25 member 43	20201213	-
9606	203429	FAM226A	-	CXorf50|LINC00246A|NCRNA00246|NCRNA00246A	HGNC:HGNC:28544	X	Xq13.1	family with sequence similarity 226 member A	ncRNA	FAM226A	family with sequence similarity 226 member A	O	family with sequence similarity 226 member A (non-protein coding)|long intergenic non-protein coding RNA 246A	20201124	-
9606	203430	RTL3	-	Mar3|Mart3|SIRH9|ZCCHC5|ZHC5	HGNC:HGNC:22997|Ensembl:ENSG00000179300	X	Xq21.1	retrotransposon Gag like 3	protein-coding	RTL3	retrotransposon Gag like 3	O	retrotransposon Gag-like protein 3|Sushi-Ichi retrotransposon homolog 9|mammalian retrotransposon-derived 3|zinc finger CCHC domain-containing protein 5|zinc finger CCHC-type containing 5|zinc finger, CCHC domain containing 5	20210101	-
9606	203447	NRK	-	NESK	MIM:300791|HGNC:HGNC:25391|Ensembl:ENSG00000123572	X	Xq22.3	Nik related kinase	protein-coding	NRK	Nik related kinase	O	nik-related protein kinase	20201213	-
9606	203477	HMGA1P1	-	HMGA1L1|HMGIYL1	HGNC:HGNC:13321	X	Xp21.3	high mobility group AT-hook 1 pseudogene 1	pseudo	HMGA1P1	high mobility group AT-hook 1 pseudogene 1	O	HMGIY-related retropseudogene|high mobility group AT-hook 1-like 1	20201124	-
9606	203510	HMGB3P30	-	-	HGNC:HGNC:39333|Ensembl:ENSG00000213652	X	Xq23	high mobility group box 3 pseudogene 30	pseudo	HMGB3P30	high mobility group box 3 pseudogene 30	O	-	20201124	-
9606	203522	INTS6L	-	DDX26B	HGNC:HGNC:27334|Ensembl:ENSG00000165359	X	Xq26.3	integrator complex subunit 6 like	protein-coding	INTS6L	integrator complex subunit 6 like	O	integrator complex subunit 6-like|DEAD/H (Asp-Glu-Ala-Asp/His) box polypeptide 26B|protein DDX26B	20201124	-
9606	203523	ZNF449	-	ZSCAN19	MIM:300627|HGNC:HGNC:21039|Ensembl:ENSG00000173275	X	Xq26.3	zinc finger protein 449	protein-coding	ZNF449	zinc finger protein 449	O	zinc finger protein 449|zinc finger and SCAN domain-containing protein 19	20201213	-
9606	203547	VMA21	-	MEAX|XMEA	MIM:300913|HGNC:HGNC:22082|Ensembl:ENSG00000160131	X	Xq28	vacuolar ATPase assembly factor VMA21	protein-coding	VMA21	vacuolar ATPase assembly factor VMA21	O	vacuolar ATPase assembly integral membrane protein VMA21|VMA21 vacuolar H+-ATPase homolog|VMA21, vacuolar ATPase assembly factor|myopathy with excessive autophagy protein	20201124	-
9606	203562	TMEM31	-	-	HGNC:HGNC:28601|Ensembl:ENSG00000179363	X	Xq22.2	transmembrane protein 31	protein-coding	TMEM31	transmembrane protein 31	O	transmembrane protein 31|testicular secretory protein Li 58	20201124	-
9606	203569	PAGE2	-	CT16.4|GAGEC2|GAGEE2|PAGE-2	MIM:300738|HGNC:HGNC:31804|Ensembl:ENSG00000234068	X	Xp11.21	PAGE family member 2	protein-coding	PAGE2	PAGE family member 2	O	P antigen family member 2|G antigen family C 2|G antigen, family E, 2|P antigen family, member 2 (prostate associated)|g antigen family E member 2|prostate-associated gene 2 protein	20201124	-
9606	203611	CDY2B	-	CDY	HGNC:HGNC:23921|Ensembl:ENSG00000129873	Y	Yq11.222	chromodomain Y-linked 2B	protein-coding	CDY2B	chromodomain Y-linked 2B	O	testis-specific chromodomain protein Y 2|Y chromosome chromodomain protein 2B|chromodomain protein, Y chromosome, 2 related|chromodomain protein, Y-linked, 2B|testis-specific chromodomain protein Y protein 2 related	20201213	-
9606	203859	ANO5	-	GDD1|LGMD2L|LGMDR12|TMEM16E	MIM:608662|HGNC:HGNC:27337|Ensembl:ENSG00000171714	11	11p14.3	anoctamin 5	protein-coding	ANO5	anoctamin 5	O	anoctamin-5|gnathodiaphyseal dysplasia 1 protein|integral membrane protein GDD1|transmembrane protein 16E	20201124	-
9606	203930	LOC203930	-	-	-	11	11q22.3	sorting nexin 7 pseudogene	pseudo	-	-	-	-	20201124	-
9606	204010	RPSAP52	-	RPSA_17_1251	HGNC:HGNC:35752|Ensembl:ENSG00000241749	12	12q14.3	ribosomal protein SA pseudogene 52	pseudo	RPSAP52	ribosomal protein SA pseudogene 52	O	-	20201124	-
9606	204219	CERS3	-	ARCI9|LASS3	MIM:615276|HGNC:HGNC:23752|Ensembl:ENSG00000154227	15	15q26.3	ceramide synthase 3	protein-coding	CERS3	ceramide synthase 3	O	ceramide synthase 3|LAG1 homolog, ceramide synthase 3|LAG1 longevity assurance homolog 3|dihydroceramide synthase 3|sphingosine N-acyltransferase CERS3	20201124	-
9606	204474	PDILT	-	PDIA7	MIM:618588|HGNC:HGNC:27338|Ensembl:ENSG00000169340	16	16p12.3	protein disulfide isomerase like, testis expressed	protein-coding	PDILT	protein disulfide isomerase like, testis expressed	O	protein disulfide-isomerase-like protein of the testis|protein disulfide isomerase family A, member 7	20201213	-
9606	204777	IGLJCOR18	-	IGLJ-C/OR18|IGLJ-COR18	HGNC:HGNC:28614|Ensembl:ENSG00000265243|IMGT/GENE-DB:IGLJ-C/OR18	18	18p11.31	immunoglobulin lambda joining-constant/OR18 (pseudogene)	pseudo	IGLJCOR18	immunoglobulin lambda joining-constant/OR18 (pseudogene)	O	-	20201124	-
9606	204800	LOC204800	-	-	-	19	19q13.41	actin related protein 2/3 complex subunit 1A pseudogene	pseudo	-	-	-	actin related protein 2/3 complex, subunit 1A, 41kDa pseudogene	20201124	-
9606	204801	NLRP11	-	CLR19.6|NALP11|NOD17|PAN10|PYPAF6|PYPAF7	MIM:609664|HGNC:HGNC:22945|Ensembl:ENSG00000179873	19	19q13.42-q13.43	NLR family pyrin domain containing 11	protein-coding	NLRP11	NLR family pyrin domain containing 11	O	NACHT, LRR and PYD domains-containing protein 11|NACHT, leucine rich repeat and PYD containing 11|PAAD- and NACHT-containing protein 10B|PAAD-and NACHT domain-containing protein 10|PYRIN-containing APAF1-like protein 6|nucleotide-binding oligomerization domain protein 17|nucleotide-binding oligomerization domain, leucine rich repeat and pyrin domain containing 11	20210114	-
9606	204851	HIPK1	-	Myak|Nbak2	MIM:608003|HGNC:HGNC:19006|Ensembl:ENSG00000163349	1	1p13.2	homeodomain interacting protein kinase 1	protein-coding	HIPK1	homeodomain interacting protein kinase 1	O	homeodomain-interacting protein kinase 1|homeodomain interacting protein kinase 1-like protein|nuclear body associated kinase 2b|nuclear body-associated kinase 2	20201124	-
9606	204962	SLC44A5	-	CTL5	HGNC:HGNC:28524|Ensembl:ENSG00000137968	1	1p31.1	solute carrier family 44 member 5	protein-coding	SLC44A5	solute carrier family 44 member 5	O	choline transporter-like protein 5	20201124	-
9606	205147	AMER3	-	FAM123C	HGNC:HGNC:26771|Ensembl:ENSG00000178171	2	2q21.1	APC membrane recruitment protein 3	protein-coding	AMER3	APC membrane recruitment protein 3	O	APC membrane recruitment protein 3|family with sequence similarity 123C|protein FAM123C	20201124	-
9606	205251	MTLN	-	LEMP|LINC00116|MOXI|MPM|NCRNA00116|SMIM37	HGNC:HGNC:27339|Ensembl:ENSG00000175701	2	2q13	mitoregulin	protein-coding	MTLN	mitoregulin	O	mitoregulin|lncRNA encoded micropeptide|long intergenic non-protein coding RNA 116|micropeptide in mitochondria|micropeptide regulator of beta-oxidation|small integral membrane protein 37	20201124	-
9606	205272	CNN2P8	-	-	HGNC:HGNC:39533	2	2q11.1	calponin 2 pseudogene 8	pseudo	CNN2P8	calponin 2 pseudogene 8	O	-	20201124	-
9606	205327	C2orf69	-	-	HGNC:HGNC:26799|Ensembl:ENSG00000178074	2	2q33.1	chromosome 2 open reading frame 69	protein-coding	C2orf69	chromosome 2 open reading frame 69	O	UPF0565 protein C2orf69	20201124	-
9606	205428	DIPK2A	-	C3orf58|DIA1|GoPro49|HASF	MIM:612200|HGNC:HGNC:28490|Ensembl:ENSG00000181744	3	3q24	divergent protein kinase domain 2A	protein-coding	DIPK2A	divergent protein kinase domain 2A	O	divergent protein kinase domain 2A|Golgi Protein of 49 kDa|Golgi protein GoPro49|UPF0672 protein C3orf58|deleted in autism 1|deleted in autism protein 1|hypoxia and AKT-induced stem cell factor|hypoxia and Akt induced stem cell factor	20201124	-
9606	205564	SENP5	-	-	MIM:612845|HGNC:HGNC:28407|Ensembl:ENSG00000119231	3	3q29	SUMO specific peptidase 5	protein-coding	SENP5	SUMO specific peptidase 5	O	sentrin-specific protease 5|SUMO1/sentrin specific peptidase 5|SUMO1/sentrin specific protease 5|sentrin/SUMO-specific protease SENP5	20210110	-
9606	205655	NBPF21P	-	-	HGNC:HGNC:32001|Ensembl:ENSG00000231382	3	3p22.2	NBPF member 21, pseudogene	pseudo	NBPF21P	NBPF member 21, pseudogene	O	neuroblastoma breakpoint family member 21, pseudogene	20201124	-
9606	205717	USF3	-	KIAA2018	MIM:617568|HGNC:HGNC:30494|Ensembl:ENSG00000176542	3	3q13.2	upstream transcription factor family member 3	protein-coding	USF3	upstream transcription factor family member 3	O	basic helix-loop-helix domain-containing protein USF3	20201124	-
9606	205860	TRIML2	-	SPRYD6	HGNC:HGNC:26378|Ensembl:ENSG00000179046	4	4q35.2	tripartite motif family like 2	protein-coding	TRIML2	tripartite motif family like 2	O	probable E3 ubiquitin-protein ligase TRIML2|RING-type E3 ubiquitin transferase TRIML2|SPRY domain-containing protein 6|tripartite motif family-like protein 2	20201124	-
9606	206338	LVRN	-	APQ|AQPEP|TAQPEP	MIM:610046|HGNC:HGNC:26904|Ensembl:ENSG00000172901	5	5q23.1	laeverin	protein-coding	LVRN	laeverin	O	aminopeptidase Q|AP-Q|CHL2 antigen	20201124	-
9606	206358	SLC36A1	-	Dct1|LYAAT1|PAT1|TRAMD3	MIM:606561|HGNC:HGNC:18761|Ensembl:ENSG00000123643	5	5q33.1	solute carrier family 36 member 1	protein-coding	SLC36A1	solute carrier family 36 member 1	O	proton-coupled amino acid transporter 1|lysosomal amino acid transporter 1|proton/amino acid transporter 1|solute carrier family 36 (proton/amino acid symporter), member 1	20201213	-
9606	206412	C6orf163	-	-	HGNC:HGNC:21403|Ensembl:ENSG00000203872	6	6q15	chromosome 6 open reading frame 163	protein-coding	C6orf163	chromosome 6 open reading frame 163	O	uncharacterized protein C6orf163	20201124	-
9606	206426	PIP5K1P1	-	-	HGNC:HGNC:28372	6	6p24.3	phosphatidylinositol-4-phosphate 5-kinase type 1 pseudogene 1	pseudo	PIP5K1P1	phosphatidylinositol-4-phosphate 5-kinase type 1 pseudogene 1	O	PIP5K1A pseudogene|phosphatidylinositol-4-phosphate 5-kinase, type I, pseudogene 1	20201124	-
9606	207032	RPL36AP52	-	dJ507I15.1	HGNC:HGNC:55144|Ensembl:ENSG00000214925	X	Xq27.1	RPL36A pseudogene 52	pseudo	RPL36AP52	RPL36A pseudogene 52	O	60S ribosomal protein L44 (L41, L36) like|ribosomal protein L36a pseudogene	20201124	-
9606	207063	DHRSX	-	CXorf11|DHRS5X|DHRS5Y|DHRSXY|DHRSY|SDR46C1|SDR7C6	MIM:301034|HGNC:HGNC:18399|Ensembl:ENSG00000169084	X|Y	Xp22.33 and Yp11.2	dehydrogenase/reductase X-linked	protein-coding	DHRSX	dehydrogenase/reductase X-linked	O	dehydrogenase/reductase SDR family member on chromosome X|dehydrogenase/reductase (SDR family) X chromosome|dehydrogenase/reductase (SDR family) X-linked|dehydrogenase/reductase (SDR family) Y-linked|short chain dehydrogenase/reductase family 46C member 1|short chain dehydrogenase/reductase family 7C member 6	20210114	-
9606	207107	SFTA1P	-	SFTPF	HGNC:HGNC:18383|Ensembl:ENSG00000225383	10	10p14	surfactant associated 1, lncRNA	pseudo	SFTA1P	surfactant associated 1, lncRNA	O	surfactant associated 1, pseudogene|surfactant associated protein F	20201124	-
9606	207115	LATD	-	-	MIM:601086	6	6p21	Laterality defects, autosomal dominant	unknown	-	-	-	-	20190816	-
9606	207147	TRY2P	-	-	Ensembl:ENSG00000186163	7	7q34	trypsinogen-like pseudogene	pseudo	-	-	-	trypsin X3 pseudogene	20201124	-
9606	207148	TRY7	-	-	-	7	7q34	trypsinogen D	pseudo	-	-	-	-	20201124	-
9606	219285	SAMD9L	-	ATXPC|C7orf6|DRIF2|M7MLS1|UEF1	MIM:611170|HGNC:HGNC:1349|Ensembl:ENSG00000177409	7	7q21.2	sterile alpha motif domain containing 9 like	protein-coding	SAMD9L	sterile alpha motif domain containing 9 like	O	sterile alpha motif domain-containing protein 9-like|SAM domain-containing protein 9-like	20210110	-
9606	219287	AMER2	-	FAM123A	MIM:614659|HGNC:HGNC:26360|Ensembl:ENSG00000165566	13	13q12.13	APC membrane recruitment protein 2	protein-coding	AMER2	APC membrane recruitment protein 2	O	APC membrane recruitment protein 2|family with sequence similarity 123A|protein FAM123A	20201124	-
9606	219293	ATAD3C	-	-	MIM:617227|HGNC:HGNC:32151|Ensembl:ENSG00000215915	1	1p36.33	ATPase family AAA domain containing 3C	protein-coding	ATAD3C	ATPase family AAA domain containing 3C	O	ATPase family AAA domain-containing protein 3C|ATPase family, AAA domain containing 3A	20201124	-
9606	219333	USP12	-	UBH1|USP12L1	MIM:603091|HGNC:HGNC:20485|Ensembl:ENSG00000152484	13	13q12.13	ubiquitin specific peptidase 12	protein-coding	USP12	ubiquitin specific peptidase 12	O	ubiquitin carboxyl-terminal hydrolase 12|deubiquitinating enzyme 12|ubiquitin specific protease 12 like 1|ubiquitin thioesterase 12|ubiquitin thiolesterase 12|ubiquitin-hydrolyzing enzyme 1|ubiquitin-specific-processing protease 12	20201213	-
9606	219347	TMEM254-AS1	-	-	HGNC:HGNC:27340	10	10q22.3	TMEM254 antisense RNA 1	ncRNA	TMEM254-AS1	TMEM254 antisense RNA 1	O	-	20201124	-
9606	219348	PLAC9	-	-	MIM:612857|HGNC:HGNC:19255|Ensembl:ENSG00000189129	10	10q22.3	placenta associated 9	protein-coding	PLAC9	placenta associated 9	O	placenta-specific protein 9|placenta specific 9	20201124	-
9606	219402	MTIF3	-	IF3mt	HGNC:HGNC:29788|Ensembl:ENSG00000122033	13	13q12.2	mitochondrial translational initiation factor 3	protein-coding	MTIF3	mitochondrial translational initiation factor 3	O	translation initiation factor IF-3, mitochondrial|IF-3(Mt)	20201206	-
9606	219409	GSX1	-	GSH1|Gsh-1	MIM:616542|HGNC:HGNC:20374|Ensembl:ENSG00000169840	13	13q12.2	GS homeobox 1	protein-coding	GSX1	GS homeobox 1	O	GS homeobox 1|GS homeo box protein 1|genomic screened homeo box 1|homeobox protein Gsh-1	20201213	-
9606	219417	OR8U1	-	-	HGNC:HGNC:19611|Ensembl:ENSG00000172199	11	11q12.1	olfactory receptor family 8 subfamily U member 1	protein-coding	OR8U1	olfactory receptor family 8 subfamily U member 1	O	olfactory receptor 8U1	20201124	-
9606	219428	OR4C16	-	OR11-135	HGNC:HGNC:15172|Ensembl:ENSG00000279514	11	11q11	olfactory receptor family 4 subfamily C member 16	protein-coding	OR4C16	olfactory receptor family 4 subfamily C member 16	O	olfactory receptor 4C16|olfactory receptor OR11-135	20201124	-
9606	219429	OR4C11	-	OR11-136|OR4C11P	HGNC:HGNC:15167|Ensembl:ENSG00000172188	11	11q11	olfactory receptor family 4 subfamily C member 11	protein-coding	OR4C11	olfactory receptor family 4 subfamily C member 11	O	olfactory receptor 4C11|olfactory receptor OR11-136|olfactory receptor, family 4, subfamily C, member 11 pseudogene	20201208	-
9606	219431	OR4S2	-	OR11-137|OR4S2P|OST725	HGNC:HGNC:15183|Ensembl:ENSG00000174982	11	11q11	olfactory receptor family 4 subfamily S member 2	protein-coding	OR4S2	olfactory receptor family 4 subfamily S member 2	O	olfactory receptor 4S2|olfactory receptor OR11-137|olfactory receptor, family 4, subfamily S, member 2 pseudogene	20201124	-
9606	219432	OR4C6	-	OR11-138	HGNC:HGNC:14743|Ensembl:ENSG00000181903	11	11q11	olfactory receptor family 4 subfamily C member 6	protein-coding	OR4C6	olfactory receptor family 4 subfamily C member 6	O	olfactory receptor 4C6|olfactory receptor OR11-138	20201124	-
9606	219436	OR5D14	-	OR11-141|OR11-150	HGNC:HGNC:15281|Ensembl:ENSG00000186113	11	11q11	olfactory receptor family 5 subfamily D member 14	protein-coding	OR5D14	olfactory receptor family 5 subfamily D member 14	O	olfactory receptor 5D14|olfactory receptor OR11-141|olfactory receptor OR11-150	20201124	-
9606	219437	OR5L1	-	OR11-151|OST262	HGNC:HGNC:8350|Ensembl:ENSG00000279395	11	11q12.1	olfactory receptor family 5 subfamily L member 1	protein-coding	OR5L1	olfactory receptor family 5 subfamily L member 1	O	olfactory receptor 5L1|olfactory receptor OR11-151	20201124	-
9606	219438	OR5D18	-	OR11-143	HGNC:HGNC:15285|Ensembl:ENSG00000186119	11	11q12.1	olfactory receptor family 5 subfamily D member 18	protein-coding	OR5D18	olfactory receptor family 5 subfamily D member 18	O	olfactory receptor 5D18|olfactory receptor OR11-143|olfactory receptor OR11-152	20201124	-
9606	219445	OR7E5P	-	OR11-12|OR11-156|OR7F5P	HGNC:HGNC:8435	11	11q12.1	olfactory receptor family 7 subfamily E member 5 pseudogene	pseudo	OR7E5P	olfactory receptor family 7 subfamily E member 5 pseudogene	O	olfactory receptor OR11-156 pseudogene|olfactory receptor, family 7, subfamily F, member 5 pseudogene	20201124	-
9606	219447	OR5AS1	-	OR11-168	HGNC:HGNC:15261|Ensembl:ENSG00000181785	11	11q12.1	olfactory receptor family 5 subfamily AS member 1	protein-coding	OR5AS1	olfactory receptor family 5 subfamily AS member 1	O	olfactory receptor 5AS1|olfactory receptor OR11-168	20201208	-
9606	219453	OR8K5	-	OR11-174	HGNC:HGNC:15315|Ensembl:ENSG00000181752	11	11q12.1	olfactory receptor family 8 subfamily K member 5	protein-coding	OR8K5	olfactory receptor family 8 subfamily K member 5	O	olfactory receptor 8K5|olfactory receptor OR11-174	20201124	-
9606	219464	OR5T2	-	OR11-177	HGNC:HGNC:15296|Ensembl:ENSG00000181718	11	11q12.1	olfactory receptor family 5 subfamily T member 2	protein-coding	OR5T2	olfactory receptor family 5 subfamily T member 2	O	olfactory receptor 5T2|olfactory receptor OR11-177	20201125	-
9606	219469	OR8H1	-	OR11-180	HGNC:HGNC:14824|Ensembl:ENSG00000181693	11	11q12.1	olfactory receptor family 8 subfamily H member 1	protein-coding	OR8H1	olfactory receptor family 8 subfamily H member 1	O	olfactory receptor 8H1|olfactory receptor OR11-180	20201124	-
9606	219473	OR8K3	-	OR11-181	HGNC:HGNC:15313|Ensembl:ENSG00000280314	11	11q12.1	olfactory receptor family 8 subfamily K member 3 (gene/pseudogene)	protein-coding	OR8K3	olfactory receptor family 8 subfamily K member 3 (gene/pseudogene)	O	olfactory receptor 8K3|olfactory receptor OR11-181|olfactory receptor, family 8, subfamily K, member 3	20210114	-
9606	219477	OR8J1	-	OR11-183	HGNC:HGNC:14855|Ensembl:ENSG00000172487	11	11q12.1	olfactory receptor family 8 subfamily J member 1	protein-coding	OR8J1	olfactory receptor family 8 subfamily J member 1	O	olfactory receptor 8J1|olfactory receptor OR11-183	20201124	-
9606	219479	OR8U3	-	OR11-185|OR5R1|OR5R1P	HGNC:HGNC:14841|Ensembl:ENSG00000279961	11	11q12.1	olfactory receptor family 8 subfamily U member 3	protein-coding	OR8U3	olfactory receptor family 8 subfamily U member 3	O	olfactory receptor 8U3|olfactory receptor 5R1|olfactory receptor OR11-185|olfactory receptor family 5 subfamily R member 1|olfactory receptor, family 5, subfamily R, member 1 pseudogene	20201213	-
9606	219482	OR5M3	-	OR11-191	HGNC:HGNC:14806|Ensembl:ENSG00000174937	11	11q12.1	olfactory receptor family 5 subfamily M member 3	protein-coding	OR5M3	olfactory receptor family 5 subfamily M member 3	O	olfactory receptor 5M3|olfactory receptor OR11-191	20201124	-
9606	219484	OR5M8	-	OR11-194	HGNC:HGNC:14846|Ensembl:ENSG00000181371	11	11q12.1	olfactory receptor family 5 subfamily M member 8	protein-coding	OR5M8	olfactory receptor family 5 subfamily M member 8	O	olfactory receptor 5M8|olfactory receptor OR11-194	20201124	-
9606	219487	OR5M11	-	OR11-199	HGNC:HGNC:15291|Ensembl:ENSG00000255223	11	11q12.1	olfactory receptor family 5 subfamily M member 11	protein-coding	OR5M11	olfactory receptor family 5 subfamily M member 11	O	olfactory receptor 5M11|olfactory receptor OR11-199 pseudogene	20201124	-
9606	219493	OR5AR1	-	OR11-209	HGNC:HGNC:15260|Ensembl:ENSG00000172459	11	11q12.1	olfactory receptor family 5 subfamily AR member 1	protein-coding	OR5AR1	olfactory receptor family 5 subfamily AR member 1	O	olfactory receptor 5AR1|olfactory receptor OR11-209	20201124	-
9606	219525	OR5AK4P	-	PJCG3	HGNC:HGNC:15253|Ensembl:ENSG00000283307	11	11q12.1	olfactory receptor family 5 subfamily AK member 4 pseudogene	pseudo	OR5AK4P	olfactory receptor family 5 subfamily AK member 4 pseudogene	O	olfactory-like receptor pseudogene PJCG3	20201124	-
9606	219527	LRRC55	-	-	MIM:615213|HGNC:HGNC:32324|Ensembl:ENSG00000183908	11	11q12.1	leucine rich repeat containing 55	protein-coding	LRRC55	leucine rich repeat containing 55	O	leucine-rich repeat-containing protein 55|BK channel auxiliary gamma subunit LRRC55|BK channel auxilliary gamma snit LRRC55	20201124	-
9606	219537	SMTNL1	-	CHASM	MIM:613664|HGNC:HGNC:32394|Ensembl:ENSG00000214872	11	11q12.1	smoothelin like 1	protein-coding	SMTNL1	smoothelin like 1	O	smoothelin-like protein 1|calponin homology-associated smooth muscle protein	20201213	-
9606	219539	YPEL4	-	-	MIM:609725|HGNC:HGNC:18328|Ensembl:ENSG00000166793	11	11q12.1	yippee like 4	protein-coding	YPEL4	yippee like 4	O	protein yippee-like 4	20201124	-
9606	219541	MED19	-	DT2P1G7|LCMR1|MED19AS	MIM:612385|HGNC:HGNC:29600|Ensembl:ENSG00000156603	11	11q12.1	mediator complex subunit 19	protein-coding	MED19	mediator complex subunit 19	O	mediator of RNA polymerase II transcription subunit 19|lung cancer metastasis-related protein 1|mediator of RNA polymerase II transcription, subunit 19 homolog|putative mediator subunit MED19AS protein	20201124	-
9606	219557	TEX47	-	C7orf62	HGNC:HGNC:22402|Ensembl:ENSG00000164645	7	7q21.13	testis expressed 47	protein-coding	TEX47	testis expressed 47	O	testis-expressed protein 47|uncharacterized protein C7orf62	20201124	-
9606	219578	ZNF804B	-	-	HGNC:HGNC:21958|Ensembl:ENSG00000182348	7	7q21.13	zinc finger protein 804B	protein-coding	ZNF804B	zinc finger protein 804B	O	zinc finger protein 804B|zinc finger 804B	20201124	-
9606	219595	FOLH1B	-	FOLH2|FOLHP|GCP3|GCPIII|PSM|PSMA-LIKE|PSMAL	MIM:609020|HGNC:HGNC:13636|Ensembl:ENSG00000134612	11	11q14.3	folate hydrolase 1B	protein-coding	FOLH1B	folate hydrolase 1B	O	putative N-acetylated-alpha-linked acidic dipeptidase|N-acetylated-alpha-linked-acidic dipeptidase|NAALADase|cell growth-inhibiting gene 26 protein|folate hydrolase 2|folate hydrolase pseudogene|glutamate carboxypeptidase III|prostate-specific membrane antigen-like protein|putative folate hydrolase 1B	20201124	-
9606	219621	CABCOCO1	-	C10orf107	HGNC:HGNC:28678|Ensembl:ENSG00000183346	10	10q21.2	ciliary associated calcium binding coiled-coil 1	protein-coding	CABCOCO1	ciliary associated calcium binding coiled-coil 1	O	ciliary-associated calcium-binding coiled-coil protein 1|uncharacterized protein C10orf107	20201124	-
9606	219623	TMEM26	-	-	MIM:617803|HGNC:HGNC:28550|Ensembl:ENSG00000196932	10	10q21.2	transmembrane protein 26	protein-coding	TMEM26	transmembrane protein 26	O	transmembrane protein 26	20201124	-
9606	219654	ZCCHC24	-	C10orf56|Z3CXXC8	HGNC:HGNC:26911|Ensembl:ENSG00000165424	10	10q22.3	zinc finger CCHC-type containing 24	protein-coding	ZCCHC24	zinc finger CCHC-type containing 24	O	zinc finger CCHC domain-containing protein 24|zinc finger, 3CxxC-type 8|zinc finger, CCHC domain containing 24	20201124	-
9606	219670	ENKUR	-	C10orf63|CFAP106	MIM:611025|HGNC:HGNC:28388|Ensembl:ENSG00000151023	10	10p12.1	enkurin, TRPC channel interacting protein	protein-coding	ENKUR	enkurin, TRPC channel interacting protein	O	enkurin	20201124	-
9606	219681	ARMC3	-	CT81|KU-CT-1	MIM:611226|HGNC:HGNC:30964|Ensembl:ENSG00000165309	10	10p12.2	armadillo repeat containing 3	protein-coding	ARMC3	armadillo repeat containing 3	O	armadillo repeat-containing protein 3|beta-catenin-like protein|cancer/testis antigen 81	20201124	-
9606	219699	UNC5B	-	UNC5H2|p53RDL1	MIM:607870|HGNC:HGNC:12568|Ensembl:ENSG00000107731	10	10q22.1	unc-5 netrin receptor B	protein-coding	UNC5B	unc-5 netrin receptor B	O	netrin receptor UNC5B|p53-regulated receptor for death and life protein 1|protein unc-5 homolog 2|protein unc-5 homolog B|transmembrane receptor Unc5H2|unc-5 homolog 2|unc-5 homolog B	20201129	-
9606	219731	PROSER2-AS1	-	-	HGNC:HGNC:27343|Ensembl:ENSG00000225778	10	10p14	PROSER2 antisense RNA 1	ncRNA	PROSER2-AS1	PROSER2 antisense RNA 1	O	-	20201124	-
9606	219736	STOX1	-	C10orf24	MIM:609397|HGNC:HGNC:23508|Ensembl:ENSG00000165730	10	10q22.1	storkhead box 1	protein-coding	STOX1	storkhead box 1	O	storkhead-box protein 1|winged-helix domain-containing protein	20201213	-
9606	219738	FAM241B	-	C10orf35	HGNC:HGNC:23519|Ensembl:ENSG00000171224	10	10q22.1	family with sequence similarity 241 member B	protein-coding	FAM241B	family with sequence similarity 241 member B	O	protein FAM241B|uncharacterized protein C10orf35	20201124	-
9606	219743	TYSND1	-	NET41	MIM:611017|HGNC:HGNC:28531|Ensembl:ENSG00000156521	10	10q22.1	trypsin like peroxisomal matrix peptidase 1	protein-coding	TYSND1	trypsin like peroxisomal matrix peptidase 1	O	peroxisomal leader peptide-processing protease|peroxisomal cysteine endopeptidase|peroxisomal matrix protein-processing protease|peroxisome leader peptide-processing protease|trypsin domain containing 1|trypsin domain-containing protein 1	20201128	-
9606	219749	ZNF25	-	KOX19|Zfp9	MIM:194528|HGNC:HGNC:13043|Ensembl:ENSG00000175395	10	10p11.21	zinc finger protein 25	protein-coding	ZNF25	zinc finger protein 25	O	zinc finger protein 25|zinc finger protein 25 (KOX 19)|zinc finger protein KOX19	20201213	-
9606	219752	TACC1P1	-	-	HGNC:HGNC:44974	10	10p11.21	transforming acidic coiled-coil containing protein 1 pseudogene 1	pseudo	TACC1P1	transforming acidic coiled-coil containing protein 1 pseudogene 1	O	-	20201124	-
9606	219770	GJD4	-	CX40.1	MIM:611922|HGNC:HGNC:23296|Ensembl:ENSG00000177291	10	10p11.21	gap junction protein delta 4	protein-coding	GJD4	gap junction protein delta 4	O	gap junction delta-4 protein|connexin-40.1|connexin40.1|gap junction protein, delta 4, 40.1kDa	20201213	-
9606	219771	CCNY	-	C10orf9|CBCP1|CCNX|CFP1	MIM:612786|HGNC:HGNC:23354|Ensembl:ENSG00000108100	10	10p11.21	cyclin Y	protein-coding	CCNY	cyclin Y	O	cyclin-Y|cyc-Y|cyclin box protein 1|cyclin fold protein 1|cyclin-X|cyclin-box carrying protein 1	20210103	-
9606	219790	RTKN2	-	PLEKHK1|bA531F24.1	MIM:618450|HGNC:HGNC:19364|Ensembl:ENSG00000182010	10	10q21.2	rhotekin 2	protein-coding	RTKN2	rhotekin 2	O	rhotekin-2|PH domain-containing family K member 1|pleckstrin homology domain-containing family K member 1	20201124	-
9606	219793	TBATA	-	C10orf27|SPATIAL	MIM:612640|HGNC:HGNC:23511|Ensembl:ENSG00000166220	10	10q22.1	thymus, brain and testes associated	protein-coding	TBATA	thymus, brain and testes associated	O	protein TBATA|stromal protein associated with thymii and lymph node homolog|thymus, brain and testes-associated protein	20201124	-
9606	219833	C11orf45	-	-	HGNC:HGNC:28584|Ensembl:ENSG00000174370	11	11q24.3	chromosome 11 open reading frame 45	ncRNA	C11orf45	chromosome 11 open reading frame 45	O	-	20201124	-
9606	219844	HYLS1	-	HLS	MIM:610693|HGNC:HGNC:26558|Ensembl:ENSG00000198331	11	11q24.2	HYLS1 centriolar and ciliogenesis associated	protein-coding	HYLS1	HYLS1 centriolar and ciliogenesis associated	O	hydrolethalus syndrome protein 1|hydrolethalus syndrome 1	20201124	-
9606	219854	TMEM218	-	-	HGNC:HGNC:27344|Ensembl:ENSG00000150433	11	11q24.2	transmembrane protein 218	protein-coding	TMEM218	transmembrane protein 218	O	transmembrane protein 218	20201208	-
9606	219855	SLC37A2	-	SPX2|pp11662	MIM:619136|HGNC:HGNC:20644|Ensembl:ENSG00000134955	11	11q24.2	solute carrier family 37 member 2	protein-coding	SLC37A2	solute carrier family 37 member 2	O	glucose-6-phosphate exchanger SLC37A2|solute carrier family 37 (glucose-6-phosphate transporter), member 2|solute carrier family 37 (glycerol-3-phosphate transporter), member 2|sugar phosphate exchanger 2	20201225	-
9606	219858	OR8B12	-	OR11-317	HGNC:HGNC:15307|Ensembl:ENSG00000170953	11	11q24.2	olfactory receptor family 8 subfamily B member 12	protein-coding	OR8B12	olfactory receptor family 8 subfamily B member 12	O	olfactory receptor 8B12|olfactory receptor OR11-317	20201124	-
9606	219865	OR8G5	-	OR11-298|OR8G5P|OR8G6	HGNC:HGNC:19622|Ensembl:ENSG00000255298	11	11q24.2	olfactory receptor family 8 subfamily G member 5	protein-coding	OR8G5	olfactory receptor family 8 subfamily G member 5	O	olfactory receptor 8G5|olfactory receptor 8G6|olfactory receptor OR11-298|olfactory receptor, family 8, subfamily G, member 5 pseudogene|olfactory receptor, family 8, subfamily G, member 6	20201124	-
9606	219869	OR10G8	-	OR11-274|OR11-282	HGNC:HGNC:14845|Ensembl:ENSG00000234560	11	11q24.2	olfactory receptor family 10 subfamily G member 8	protein-coding	OR10G8	olfactory receptor family 10 subfamily G member 8	O	olfactory receptor 10G8|olfactory receptor OR11-274 pseudogene|olfactory receptor OR11-282	20201124	-
9606	219870	OR10G9	-	OR10G10P	HGNC:HGNC:15129|Ensembl:ENSG00000236981	11	11q24.2	olfactory receptor family 10 subfamily G member 9	protein-coding	OR10G9	olfactory receptor family 10 subfamily G member 9	O	olfactory receptor 10G9|olfactory receptor 10G10|olfactory receptor OR11-272	20201124	-
9606	219873	OR10S1	-	OR11-279	HGNC:HGNC:14807|Ensembl:ENSG00000196248	11	11q24.1	olfactory receptor family 10 subfamily S member 1	protein-coding	OR10S1	olfactory receptor family 10 subfamily S member 1	O	olfactory receptor 10S1|olfactory receptor OR11-279	20201124	-
9606	219874	OR6T1	-	OR11-277	HGNC:HGNC:14848|Ensembl:ENSG00000181499	11	11q24.1	olfactory receptor family 6 subfamily T member 1	protein-coding	OR6T1	olfactory receptor family 6 subfamily T member 1	O	olfactory receptor 6T1|olfactory receptor OR11-277	20201124	-
9606	219875	OR4D5	-	OR11-276	HGNC:HGNC:14852|Ensembl:ENSG00000171014	11	11q24.1	olfactory receptor family 4 subfamily D member 5	protein-coding	OR4D5	olfactory receptor family 4 subfamily D member 5	O	olfactory receptor 4D5|olfactory receptor OR11-276	20201124	-
9606	219899	TBCEL	-	El|LRRC35	MIM:610451|HGNC:HGNC:28115|Ensembl:ENSG00000154114	11	11q23.3	tubulin folding cofactor E like	protein-coding	TBCEL	tubulin folding cofactor E like	O	tubulin-specific chaperone cofactor E-like protein|E-like|catastrophin|leucine rich repeat containing 35|leucine-rich repeat-containing protein 35|tubulin-specific chaperone e-like	20201217	-
9606	219902	TLCD5	-	TMEM136	HGNC:HGNC:28280|Ensembl:ENSG00000181264	11	11q23.3	TLC domain containing 5	protein-coding	TLCD5	TLC domain containing 5	O	TLC domain-containing protein 5|transmembrane protein 136	20201124	-
9606	219927	MRPL21	-	L21mt|MRP-L21	MIM:611834|HGNC:HGNC:14479|Ensembl:ENSG00000197345	11	11q13.3	mitochondrial ribosomal protein L21	protein-coding	MRPL21	mitochondrial ribosomal protein L21	O	39S ribosomal protein L21, mitochondrial|mitochondrial large ribosomal subunit protein bL21m	20201206	-
9606	219931	TPCN2	-	SHEP10|TPC2	MIM:612163|HGNC:HGNC:20820|Ensembl:ENSG00000162341	11	11q13.3	two pore segment channel 2	protein-coding	TPCN2	two pore segment channel 2	O	two pore calcium channel protein 2|voltage-dependent calcium channel protein TPC2	20210103	-
9606	219938	SPATA19	-	CT132|SPAS1|spergen1	MIM:609805|HGNC:HGNC:30614|Ensembl:ENSG00000166118	11	11q25	spermatogenesis associated 19	protein-coding	SPATA19	spermatogenesis associated 19	O	spermatogenesis-associated protein 19, mitochondrial|cancer/testis antigen 132|spergen-1|spermatogenic cell-specific gene 1 protein|spermatogenic specific-gene1|testis secretory sperm-binding protein Li 243mP	20201124	-
9606	219952	OR6Q1	-	OR11-226	HGNC:HGNC:15302|Ensembl:ENSG00000279051	11	11q12.1	olfactory receptor family 6 subfamily Q member 1	protein-coding	OR6Q1	olfactory receptor family 6 subfamily Q member 1	O	olfactory receptor 6Q1|olfactory receptor OR11-226	20201124	-
9606	219954	OR9I1	-	OR11-228	HGNC:HGNC:14718|Ensembl:ENSG00000172377	11	11q12.1	olfactory receptor family 9 subfamily I member 1	protein-coding	OR9I1	olfactory receptor family 9 subfamily I member 1	O	olfactory receptor 9I1|olfactory receptor OR11-228	20201208	-
9606	219956	OR9Q1	-	-	HGNC:HGNC:14724|Ensembl:ENSG00000186509	11	11q12.1	olfactory receptor family 9 subfamily Q member 1	protein-coding	OR9Q1	olfactory receptor family 9 subfamily Q member 1	O	olfactory receptor 9Q1	20201124	-
9606	219957	OR9Q2	-	OR9Q2P	HGNC:HGNC:15328|Ensembl:ENSG00000186513	11	11q12.1	olfactory receptor family 9 subfamily Q member 2	protein-coding	OR9Q2	olfactory receptor family 9 subfamily Q member 2	O	olfactory receptor 9Q2|olfactory receptor, family 9, subfamily Q, member 2 pseudogene	20201208	-
9606	219958	OR1S2	-	OR11-231	HGNC:HGNC:15141|Ensembl:ENSG00000197887	11	11q12.1	olfactory receptor family 1 subfamily S member 2	protein-coding	OR1S2	olfactory receptor family 1 subfamily S member 2	O	olfactory receptor 1S2|olfactory receptor OR11-231	20201124	-
9606	219959	OR1S1	-	OR11-232|OST034	HGNC:HGNC:8227|Ensembl:ENSG00000280204	11	11q12.1	olfactory receptor family 1 subfamily S member 1	protein-coding	OR1S1	olfactory receptor family 1 subfamily S member 1	O	olfactory receptor 1S1|olfactory receptor OR11-232	20201124	-
9606	219960	OR10Q1	-	OR11-233	HGNC:HGNC:15134|Ensembl:ENSG00000180475	11	11q12.1	olfactory receptor family 10 subfamily Q member 1	protein-coding	OR10Q1	olfactory receptor family 10 subfamily Q member 1	O	olfactory receptor 10Q1|olfactory receptor OR11-233	20201124	-
9606	219965	OR5B17	-	OR11-237|OR5B20P	HGNC:HGNC:15267|Ensembl:ENSG00000197786	11	11q12.1	olfactory receptor family 5 subfamily B member 17	protein-coding	OR5B17	olfactory receptor family 5 subfamily B member 17	O	olfactory receptor 5B17|olfactory receptor 5B20|olfactory receptor OR11-237|olfactory receptor, family 5, subfamily B, member 20 pseudogene	20201124	-
9606	219968	OR5B21	-	-	HGNC:HGNC:19616|Ensembl:ENSG00000198283	11	11q12.1	olfactory receptor family 5 subfamily B member 21	protein-coding	OR5B21	olfactory receptor family 5 subfamily B member 21	O	olfactory receptor 5B21	20201124	-
9606	219970	GLYATL2	-	BXMAS2-10|GATF-B	MIM:614762|HGNC:HGNC:24178|Ensembl:ENSG00000156689	11	11q12.1	glycine-N-acyltransferase like 2	protein-coding	GLYATL2	glycine-N-acyltransferase like 2	O	glycine N-acyltransferase-like protein 2|acyl-CoA:glycine N-acyltransferase-like protein 2|glycine acyltransferase family-B	20201124	-
9606	219972	MPEG1	-	MPG1|MPS1|Mpg-1|P-2	MIM:610390|HGNC:HGNC:29619|Ensembl:ENSG00000197629	11	11q12.1	macrophage expressed 1	protein-coding	MPEG1	macrophage expressed 1	O	macrophage-expressed gene 1 protein|macrophage expressed gene 1|macrophage gene 1 protein|perforin 2	20201124	-
9606	219981	OR5A2	-	-	HGNC:HGNC:15249|Ensembl:ENSG00000172324	11	11q12.1	olfactory receptor family 5 subfamily A member 2	protein-coding	OR5A2	olfactory receptor family 5 subfamily A member 2	O	olfactory receptor 5A2|olfactory receptor OR11-248	20201124	-
9606	219982	OR5A1	-	OR11-249|OR5A1P|OST181	HGNC:HGNC:8319|Ensembl:ENSG00000172320	11	11q12.1	olfactory receptor family 5 subfamily A member 1	protein-coding	OR5A1	olfactory receptor family 5 subfamily A member 1	O	olfactory receptor 5A1|olfactory receptor OR11-249|olfactory receptor, family 5, subfamily A, member 1 pseudogene	20201124	-
9606	219983	OR4D6	-	OR11-250	HGNC:HGNC:15175|Ensembl:ENSG00000166884	11	11q12.1	olfactory receptor family 4 subfamily D member 6	protein-coding	OR4D6	olfactory receptor family 4 subfamily D member 6	O	olfactory receptor 4D6|olfactory receptor OR11-250	20201124	-
9606	219986	OR4D11	-	OR4D11P	HGNC:HGNC:15174|Ensembl:ENSG00000176200	11	11q12.1	olfactory receptor family 4 subfamily D member 11	protein-coding	OR4D11	olfactory receptor family 4 subfamily D member 11	O	olfactory receptor 4D11|olfactory receptor OR11-252 pseudogene|olfactory receptor, family 4, subfamily D, member 11 pseudogene	20201124	-
9606	219988	PATL1	-	Pat1b|hPat1b	MIM:614660|HGNC:HGNC:26721|Ensembl:ENSG00000166889	11	11q12.1	PAT1 homolog 1, processing body mRNA decay factor	protein-coding	PATL1	PAT1 homolog 1, processing body mRNA decay factor	O	protein PAT1 homolog 1|PAT1-like protein 1|protein PAT1 homolog b|protein associated with topoisomerase II homolog 1	20201213	-
9606	219990	OOSP2	-	OOSP2A|PLAC1L|TMEM122	HGNC:HGNC:26699|Ensembl:ENSG00000149507	11	11q12.1	oocyte secreted protein 2	protein-coding	OOSP2	oocyte secreted protein 2	O	oocyte-secreted protein 2|placenta-specific 1-like protein|testicular tissue protein Li 142|transmembrane protein 122	20201124	-
9606	219995	MS4A15	-	-	HGNC:HGNC:28573|Ensembl:ENSG00000166961	11	11q12.2	membrane spanning 4-domains A15	protein-coding	MS4A15	membrane spanning 4-domains A15	O	membrane-spanning 4-domains subfamily A member 15	20201124	-
9606	220001	VWCE	-	URG11|VWC1	MIM:611115|HGNC:HGNC:26487|Ensembl:ENSG00000167992	11	11q12.2	von Willebrand factor C and EGF domains	protein-coding	VWCE	von Willebrand factor C and EGF domains	O	von Willebrand factor C and EGF domain-containing protein|HBV X protein up-regulated gene 11 protein|HBxAg up-regulated gene 11 protein	20201124	-
9606	220002	CYB561A3	-	CYBASC3|LCYTB	MIM:618757|HGNC:HGNC:23014|Ensembl:ENSG00000162144	11	11q12.2	cytochrome b561 family member A3	protein-coding	CYB561A3	cytochrome b561 family member A3	O	cytochrome b ascorbate-dependent protein 3|cytochrome b, ascorbate dependent 3|lysosomal cytochrome b	20210114	-
9606	220004	PPP1R32	-	C11orf66|IIIG9	MIM:619047|HGNC:HGNC:28869|Ensembl:ENSG00000162148	11	11q12.2	protein phosphatase 1 regulatory subunit 32	protein-coding	PPP1R32	protein phosphatase 1 regulatory subunit 32	O	protein phosphatase 1 regulatory subunit 32	20201124	-
9606	220032	GDPD4	-	GDE6	HGNC:HGNC:24849|Ensembl:ENSG00000178795	11	11q13.5	glycerophosphodiester phosphodiesterase domain containing 4	protein-coding	GDPD4	glycerophosphodiester phosphodiesterase domain containing 4	O	glycerophosphodiester phosphodiesterase domain-containing protein 4|GDPD domain containing protein|glycerophosphodiester phosphodiesterase 6|ugpQ	20201124	-
9606	220042	DDIAS	-	C11orf82|noxin	MIM:618045|HGNC:HGNC:26351|Ensembl:ENSG00000165490	11	11q14.1	DNA damage induced apoptosis suppressor	protein-coding	DDIAS	DNA damage induced apoptosis suppressor	O	DNA damage-induced apoptosis suppressor protein|nitric oxide-inducible gene protein	20201124	-
9606	220047	CCDC83	-	CT148|HSD9|KP-CoT-23	HGNC:HGNC:28535|Ensembl:ENSG00000150676	11	11q14.1-q14.2	coiled-coil domain containing 83	protein-coding	CCDC83	coiled-coil domain containing 83	O	coiled-coil domain-containing protein 83	20201124	-
9606	220064	LTO1	-	CIAB1|ORAOV1|TAOS1	MIM:607224|HGNC:HGNC:17589|Ensembl:ENSG00000149716	11	11q13.3	LTO1 maturation factor of ABCE1	protein-coding	LTO1	LTO1 maturation factor of ABCE1	O	protein LTO1 homolog|LTO1, ABCE1 maturation factor|oral cancer overexpressed 1|oral cancer overexpressed protein 1-A|oral cancer-overexpressed protein 1|tumor-amplified and overexpressed sequence 1	20201124	-
9606	220070	SHANK2-AS3	-	C11orf76	HGNC:HGNC:25098|Ensembl:ENSG00000171671	11	11q13.4	SHANK2 antisense RNA 3	ncRNA	SHANK2-AS3	SHANK2 antisense RNA 3	O	SHANK2 antisense RNA 3 (non-protein coding)	20201124	-
9606	220074	LRTOMT	-	CFAP111|DFNB63|LRRC51	MIM:612414|HGNC:HGNC:25033|Ensembl:ENSG00000184154|Ensembl:ENSG00000284922	11	11q13.4	leucine rich transmembrane and O-methyltransferase domain containing	protein-coding	LRTOMT	leucine rich transmembrane and O-methyltransferase domain containing	O	transmembrane O-methyltransferase|leucine-rich repeat-containing protein 51|leucine rich transmembrane and 0-methyltransferase domain containing	20201124	-
9606	220077	LOC220077	-	-	-	11	11q13.4	dedicator of cytokinesis 1 pseudogene	pseudo	-	-	-	docking protein 1 pseudogene	20201124	-
9606	220081	ERICH6B	-	FAM194B	HGNC:HGNC:26523|Ensembl:ENSG00000165837	13	13q14.13	glutamate rich 6B	protein-coding	ERICH6B	glutamate rich 6B	O	glutamate-rich protein 6B|family with sequence similarity 194, member B|protein FAM194B	20201124	-
9606	220082	CBY2	-	NURIT|SPERT	MIM:618614|HGNC:HGNC:30720|Ensembl:ENSG00000174015	13	13q14.13	chibby family member 2	protein-coding	CBY2	chibby family member 2	O	protein chibby homolog 2|novel leucine zipper testicular protein|spermatid associated|spermatid flower-like structure protein|spermatid-associated protein|testicular tissue protein Li 182|testis-specific leucine zipper protein nurit	20201124	-
9606	220107	DLEU7	-	-	MIM:618634|HGNC:HGNC:17567|Ensembl:ENSG00000186047	13	13q14.3	deleted in lymphocytic leukemia 7	protein-coding	DLEU7	deleted in lymphocytic leukemia 7	O	leukemia-associated protein 7	20201124	-
9606	220108	FAM124A	-	-	HGNC:HGNC:26413|Ensembl:ENSG00000150510	13	13q14.3	family with sequence similarity 124 member A	protein-coding	FAM124A	family with sequence similarity 124 member A	O	protein FAM124A|family with sequence similarity 124A	20201124	-
9606	220112	CTAGE3P	-	CTAGE-3|CTAGE3	MIM:608857|HGNC:HGNC:24348|Ensembl:ENSG00000232872	13	13q14.3	CTAGE family member 3, pseudogene	pseudo	CTAGE3P	CTAGE family member 3, pseudogene	O	cutaneous T-cell lymphoma-associated antigen 3	20201124	-
9606	220115	TPTE2P3	-	TPTEps1	HGNC:HGNC:27345	13	13q14.3	transmembrane phosphoinositide 3-phosphatase and tensin homolog 2 pseudogene 3	pseudo	TPTE2P3	transmembrane phosphoinositide 3-phosphatase and tensin homolog 2 pseudogene 3	O	TPTE and PTEN homologous inositol lipid phosphatase pseudogene	20201124	-
9606	220134	SKA1	-	C18orf24	MIM:616673|HGNC:HGNC:28109|Ensembl:ENSG00000154839	18	18q21.1	spindle and kinetochore associated complex subunit 1	protein-coding	SKA1	spindle and kinetochore associated complex subunit 1	O	spindle and kinetochore-associated protein 1|spindle and KT (kinetochore) associated 1	20201206	-
9606	220136	CFAP53	-	CCDC11|HTX6	MIM:614759|HGNC:HGNC:26530|Ensembl:ENSG00000172361	18	18q21.1	cilia and flagella associated protein 53	protein-coding	CFAP53	cilia and flagella associated protein 53	O	cilia- and flagella-associated protein 53|coiled-coil domain containing 11	20201124	-
9606	220147	CTBP2P3	-	-	HGNC:HGNC:45195	18	18q21.32	CTBP2 pseudogene 3	pseudo	CTBP2P3	CTBP2 pseudogene 3	O	C-terminal binding protein 2 pseudogene 3	20201124	-
9606	220158	GTSCR1	-	-	HGNC:HGNC:18406	18	18q22.2	Gilles de la Tourette syndrome chromosome region, candidate 1	ncRNA	GTSCR1	Gilles de la Tourette syndrome chromosome region, candidate 1	O	Gilles de la Tourette syndrome chromosomal region candidate gene 1 protein|Gilles de la Tourette syndrome chromosome region, candidate 1 (non-protein coding)	20201124	-
9606	220164	DOK6	-	DOK5L|HsT3226	MIM:611402|HGNC:HGNC:28301|Ensembl:ENSG00000206052	18	18q22.2	docking protein 6	protein-coding	DOK6	docking protein 6	O	docking protein 6|downstream of tyrosine kinase 6	20201124	-
9606	220202	ATOH7	-	Math5|NCRNA|PHPVAR|RNANC|bHLHa13	MIM:609875|HGNC:HGNC:13907|Ensembl:ENSG00000179774	10	10q21.3|10q21.3-q22.1	atonal bHLH transcription factor 7	protein-coding	ATOH7	atonal bHLH transcription factor 7	O	protein atonal homolog 7|atonal homolog 7|atonal homolog bHLH transcription factor 7|class A basic helix-loop-helix protein 13|helix-loop-helix protein hATH-5	20201227	-
9606	220213	OTUD1	-	DUBA7|OTDC1	MIM:612022|HGNC:HGNC:27346|Ensembl:ENSG00000165312	10	10p12.2	OTU deubiquitinase 1	protein-coding	OTUD1	OTU deubiquitinase 1	O	OTU domain-containing protein 1|DUBA-7|OTU domain containing 1	20201213	-
9606	220296	HEPACAM	-	GlialCAM|HEPN1|MLC2A|MLC2B	MIM:611642|HGNC:HGNC:26361|Ensembl:ENSG00000165478	11	11q24.2	hepatic and glial cell adhesion molecule	protein-coding	HEPACAM	hepatic and glial cell adhesion molecule	O	hepatocyte cell adhesion molecule|Putative cancer susceptibility gene HEPN1 protein|protein hepaCAM	20201124	-
9606	220323	OAF	-	NS5ATP13TP2	HGNC:HGNC:28752|Ensembl:ENSG00000184232	11	11q23.3	out at first homolog	protein-coding	OAF	out at first homolog	O	out at first protein homolog|HCV NS5A-transactivated protein 13 target protein 2|OAF homolog	20201124	-
9606	220359	TIGD3	-	-	MIM:619084|HGNC:HGNC:18334|Ensembl:ENSG00000173825	11	11q13.1	tigger transposable element derived 3	protein-coding	TIGD3	tigger transposable element derived 3	O	tigger transposable element-derived protein 3	20201124	-
9606	220382	FAM181B	-	-	HGNC:HGNC:28512|Ensembl:ENSG00000182103	11	11q14.1	family with sequence similarity 181 member B	protein-coding	FAM181B	family with sequence similarity 181 member B	O	protein FAM181B	20201124	-
9606	220388	CCDC89	-	-	HGNC:HGNC:26762|Ensembl:ENSG00000179071	11	11q14.1	coiled-coil domain containing 89	protein-coding	CCDC89	coiled-coil domain containing 89	O	coiled-coil domain-containing protein 89|bc8 orange-interacting protein	20201124	-
9606	220416	LRRC63	-	-	HGNC:HGNC:34296|Ensembl:ENSG00000173988	13	13q14.13	leucine rich repeat containing 63	protein-coding	LRRC63	leucine rich repeat containing 63	O	leucine-rich repeat-containing protein 63	20201124	-
9606	220429	CTAGE10P	-	-	HGNC:HGNC:37288|Ensembl:ENSG00000181358	13	13q14.2	CTAGE family member 10, pseudogene	pseudo	CTAGE10P	CTAGE family member 10, pseudogene	O	CTAGE family, member 5 pseudogene	20201124	-
9606	220433	RPS4XP16	-	RPS4P16|RPS4X_8_1313	HGNC:HGNC:36365|Ensembl:ENSG00000224892	13	13q14.3	ribosomal protein S4X pseudogene 16	pseudo	RPS4XP16	ribosomal protein S4X pseudogene 16	O	ribosomal protein S4, X-linked pseudogene	20201124	-
9606	220441	RNF152	-	-	MIM:616512|HGNC:HGNC:26811|Ensembl:ENSG00000176641	18	18q21.33	ring finger protein 152	protein-coding	RNF152	ring finger protein 152	O	E3 ubiquitin-protein ligase RNF152|RING-type E3 ubiquitin transferase RNF152	20201124	-
9606	220594	USP32P2	-	TL132	HGNC:HGNC:30751|Ensembl:ENSG00000233327	17	17p11.2	ubiquitin specific peptidase 32 pseudogene 2	pseudo	USP32P2	ubiquitin specific peptidase 32 pseudogene 2	O	ubiquitin specific peptidase 6 (Tre-2 oncogene) pseudogene	20201124	-
9606	220717	RPLP0P6	-	RPLP0_2_209	HGNC:HGNC:36404|Ensembl:ENSG00000213553	2	2p22.1	ribosomal protein lateral stalk subunit P0 pseudogene 6	pseudo	RPLP0P6	ribosomal protein lateral stalk subunit P0 pseudogene 6	O	ribosomal protein, large, P0 pseudogene 6	20201124	-
9606	220729	LOC220729	-	-	Ensembl:ENSG00000214135	3	3q29	succinate dehydrogenase complex flavoprotein subunit A pseudogene	pseudo	-	-	-	succinate dehydrogenase complex, subunit A, flavoprotein (Fp) pseudogene	20201124	-
9606	220786	CDK7P1	-	CDK7PS	HGNC:HGNC:18614	2	2q24.1	cyclin dependent kinase 7 pseudogene 1	pseudo	CDK7P1	cyclin dependent kinase 7 pseudogene 1	O	cyclin-dependent kinase 7 pseudogene	20201124	-
9606	220793	FUNDC2P1	-	FUNDC2P	HGNC:HGNC:17253	5	5q13.2	FUN14 domain containing 2 pseudogene 1	pseudo	FUNDC2P1	FUN14 domain containing 2 pseudogene 1	O	-	20201124	-
9606	220832	FABP5P3	-	FABP5L3	HGNC:HGNC:22573|Ensembl:ENSG00000241735	7	7q36.1	fatty acid binding protein 5 pseudogene 3	pseudo	FABP5P3	fatty acid binding protein 5 pseudogene 3	O	Putative fatty acid-binding protein 5-like protein 3|TCAG_1781704|fatty acid binding protein 5-like 3 (pseudogene)	20201124	-
9606	220869	CBWD5	-	CBWD3|DC36	HGNC:HGNC:24584|Ensembl:ENSG00000147996	9	9q21.11	COBW domain containing 5	protein-coding	CBWD5	COBW domain containing 5	O	COBW domain-containing protein 5|COBW domain-containing protein 3|COBW-like placental protein|Cobalamin synthase W domain-containing protein 3|cobalamin synthase W domain-containing protein 5|cobalamin synthetase W domain-containing protein 5|dopamine responsive protein	20201124	-
9606	220885	RPSAP15	-	LAMR1P15|LAMRL5|RPSA_25_1791	HGNC:HGNC:31464|Ensembl:ENSG00000237506	X	Xq21.31	ribosomal protein SA pseudogene 15	pseudo	RPSAP15	ribosomal protein SA pseudogene 15	O	laminin receptor 1 pseudogene 15|laminin receptor-like protein LAMRL5 pseudogene	20201124	-
9606	220906	WAC-AS1	-	-	HGNC:HGNC:27347	10	10p12.1	WAC antisense RNA 1 (head to head)	ncRNA	WAC-AS1	WAC antisense RNA 1 (head to head)	O	-	20201124	-
9606	220929	ZNF438	-	bA330O11.1	HGNC:HGNC:21029|Ensembl:ENSG00000183621	10	10p11.23	zinc finger protein 438	protein-coding	ZNF438	zinc finger protein 438	O	zinc finger protein 438	20201125	-
9606	220930	ZEB1-AS1	-	-	MIM:616915|HGNC:HGNC:42354|Ensembl:ENSG00000237036	10	10p11.22	ZEB1 antisense RNA 1	ncRNA	ZEB1-AS1	ZEB1 antisense RNA 1	O	ZEB1 antisense RNA 1 (non-protein coding)	20201124	-
9606	220959	KRT8P16	-	-	HGNC:HGNC:33368	10	10p14	keratin 8 pseudogene 16	pseudo	KRT8P16	keratin 8 pseudogene 16	O	-	20201124	-
9606	220963	SLC16A9	-	C10orf36|MCT9	MIM:614242|HGNC:HGNC:23520|Ensembl:ENSG00000165449	10	10q21.2	solute carrier family 16 member 9	protein-coding	SLC16A9	solute carrier family 16 member 9	O	monocarboxylate transporter 9|MCT 9|monocarboxylic acid transporter 9|solute carrier family 16 (monocarboxylic acid transporters), member 9	20201124	-
9606	220965	FAM13C	-	FAM13C1	HGNC:HGNC:19371|Ensembl:ENSG00000148541	10	10q21.1	family with sequence similarity 13 member C	protein-coding	FAM13C	family with sequence similarity 13 member C	O	protein FAM13C|family with sequence similarity 13, member C1	20201124	-
9606	220972	MARCHF8	-	CMIR|MARCH-VIII|MARCH8|MIR|RNF178|c-MIR	MIM:613335|HGNC:HGNC:23356|Ensembl:ENSG00000165406	10	10q11.21-q11.22	membrane associated ring-CH-type finger 8	protein-coding	MARCHF8	membrane associated ring-CH-type finger 8	O	E3 ubiquitin-protein ligase MARCHF8|E3 ubiquitin-protein ligase MARCH8|RING finger protein 178|RING-type E3 ubiquitin transferase MARCH8|RING-type E3 ubiquitin transferase MARCHF8|c-mir, cellular modulator of immune recognition|cellular modulator of immune recognition (c-MIR)|membrane associated ring finger 8|membrane-associated RING finger protein 8|membrane-associated RING-CH protein VIII|membrane-associated ring finger (C3HC4) 8, E3 ubiquitin protein ligase	20201124	-
9606	220974	OR6D1P	-	OR6D2P	HGNC:HGNC:14849	10	10q11.21	olfactory receptor family 6 subfamily D member 1 pseudogene	pseudo	OR6D1P	olfactory receptor family 6 subfamily D member 1 pseudogene	O	olfactory receptor, family 6, subfamily D, member 2 pseudogene	20201124	-
9606	220979	ZNF22-AS1	-	C10orf25	HGNC:HGNC:23509|Ensembl:ENSG00000165511	10	10q11.21	ZNF22 antisense RNA 1	ncRNA	ZNF22-AS1	ZNF22 antisense RNA 1	O	uncharacterized protein C10orf25	20201124	-
9606	220980	TMEM72-AS1	-	-	HGNC:HGNC:27349|Ensembl:ENSG00000224812	10	10q11.21	TMEM72 antisense RNA 1	ncRNA	TMEM72-AS1	TMEM72 antisense RNA 1	O	TMEM72 antisense RNA 1 (non-protein coding)	20201124	-
9606	220988	HNRNPA3	-	2610510D13Rik|D10S102|FBRNP|HNRPA3	MIM:605372|HGNC:HGNC:24941|Ensembl:ENSG00000170144	2	2q31.2	heterogeneous nuclear ribonucleoprotein A3	protein-coding	HNRNPA3	heterogeneous nuclear ribonucleoprotein A3	O	heterogeneous nuclear ribonucleoprotein A3|epididymis secretory sperm binding protein	20210103	-
9606	220992	ZNF485	-	-	HGNC:HGNC:23440|Ensembl:ENSG00000198298	10	10q11.21	zinc finger protein 485	protein-coding	ZNF485	zinc finger protein 485	O	zinc finger protein 485|Zinc finger protein 93 (Zinc finger protein HTF34)	20201124	-
9606	221002	RASGEF1A	-	CG4853	MIM:614531|HGNC:HGNC:24246|Ensembl:ENSG00000198915	10	10q11.21	RasGEF domain family member 1A	protein-coding	RASGEF1A	RasGEF domain family member 1A	O	ras-GEF domain-containing family member 1A|CG4853 gene product	20201213	-
9606	221017	CEP57L1P1	-	C10orf37|C6orf182P	HGNC:HGNC:23521	10	10q22.1	centrosomal protein 57 like 1 pseudogene 1	pseudo	CEP57L1P1	centrosomal protein 57 like 1 pseudogene 1	O	centrosomal protein 57kDa-like 1 pseudogene 1	20201124	-
9606	221035	REEP3	-	C10orf74|Yip2b	MIM:609348|HGNC:HGNC:23711|Ensembl:ENSG00000165476	10	10q21.3	receptor accessory protein 3	protein-coding	REEP3	receptor accessory protein 3	O	receptor expression-enhancing protein 3	20201124	-
9606	221037	JMJD1C	-	KDM3C|TRIP-8|TRIP8	MIM:604503|HGNC:HGNC:12313|Ensembl:ENSG00000171988	10	10q21.3	jumonji domain containing 1C	protein-coding	JMJD1C	jumonji domain containing 1C	O	probable JmjC domain-containing histone demethylation protein 2C|TR-interacting protein 8|thyroid hormone receptor interactor 8|thyroid receptor-interacting protein 8	20210114	-
9606	221044	UCMA	-	C10orf49|GRP|GRP/UCMA	HGNC:HGNC:25205|Ensembl:ENSG00000165623	10	10p13	upper zone of growth plate and cartilage matrix associated	protein-coding	UCMA	upper zone of growth plate and cartilage matrix associated	O	unique cartilage matrix-associated protein|Gla-rich protein	20201124	-
9606	221060	RPP38-DT	-	C10orf111	HGNC:HGNC:28582|Ensembl:ENSG00000176236	10	10p13	RPP38 divergent transcript	ncRNA	RPP38-DT	RPP38 divergent transcript	O	uncharacterized protein C10orf111	20201124	-
9606	221061	FAM171A1	-	APCN|C10orf38	HGNC:HGNC:23522|Ensembl:ENSG00000148468	10	10p13	family with sequence similarity 171 member A1	protein-coding	FAM171A1	family with sequence similarity 171 member A1	O	protein FAM171A1|astroprincin	20201124	-
9606	221074	SLC39A12	-	LZT-Hs8|ZIP-12|bA570F3.1	MIM:608734|HGNC:HGNC:20860|Ensembl:ENSG00000148482	10	10p12.33	solute carrier family 39 member 12	protein-coding	SLC39A12	solute carrier family 39 member 12	O	zinc transporter ZIP12|LIV-1 subfamily of ZIP zinc transporter 8|solute carrier family 39 (metal ion transporter), member 12|solute carrier family 39 (zinc transporter), member 12|zrt- and Irt-like protein 12	20201124	-
9606	221078	NSUN6	-	4933414E04Rik|ARL5B-AS1|NOPD1	MIM:617199|HGNC:HGNC:23529|Ensembl:ENSG00000241058	10	10p12.31	NOP2/Sun RNA methyltransferase 6	protein-coding	NSUN6	NOP2/Sun RNA methyltransferase 6	O	tRNA (cytosine(72)-C(5))-methyltransferase NSUN6|ARL5B antisense RNA 1|NOL1/NOP2/Sun and PUA domain-containing protein 1|NOL1/NOP2/Sun domain family, member 6|NOP2/Sun RNA methyltransferase family member 6|NOP2/Sun domain family, member 6|nucleolar protein (NOL1/NOP2/sun) and PUA domains 1|putative methyltransferase NSUN6	20201124	-
9606	221079	ARL5B	-	ARL8	MIM:608909|HGNC:HGNC:23052|Ensembl:ENSG00000165997	10	10p12.31	ADP ribosylation factor like GTPase 5B	protein-coding	ARL5B	ADP ribosylation factor like GTPase 5B	O	ADP-ribosylation factor-like protein 5B|ADP-ribosylation factor-like 5B|ADP-ribosylation factor-like 8|ADP-ribosylation factor-like protein 8|ADP-ribosylation-like factor 8	20201220	-
9606	221091	LRRN4CL	-	-	HGNC:HGNC:33724|Ensembl:ENSG00000177363	11	11q12.3	LRRN4 C-terminal like	protein-coding	LRRN4CL	LRRN4 C-terminal like	O	LRRN4 C-terminal-like protein	20201124	-
9606	221092	HNRNPUL2	-	HNRPUL2|SAF-A2	HGNC:HGNC:25451|Ensembl:ENSG00000214753	11	11q12.3	heterogeneous nuclear ribonucleoprotein U like 2	protein-coding	HNRNPUL2	heterogeneous nuclear ribonucleoprotein U like 2	O	heterogeneous nuclear ribonucleoprotein U-like protein 2|scaffold-attachment factor A2	20210103	-
9606	221120	ALKBH3	-	ABH3|DEPC-1|DEPC1|PCA1|hABH3	MIM:610603|HGNC:HGNC:30141|Ensembl:ENSG00000166199	11	11p11.2	alkB homolog 3, alpha-ketoglutarate dependent dioxygenase	protein-coding	ALKBH3	alkB homolog 3, alpha-ketoglutarate dependent dioxygenase	O	alpha-ketoglutarate-dependent dioxygenase alkB homolog 3|alkB homolog 3, alpha-ketoglutaratedependent dioxygenase|alkB, alkylation repair homolog 3|alkylated DNA repair protein alkB homolog 3|prostate cancer antigen-1	20201124	-
9606	221122	LINC02685	-	-	HGNC:HGNC:27350|Ensembl:ENSG00000254654	11	11p11.2	long intergenic non-protein coding RNA 2685	ncRNA	LINC02685	long intergenic non-protein coding RNA 2685	O	-	20201124	-
9606	221143	EEF1AKMT1	-	ESP13|N6AMT2	MIM:617793|HGNC:HGNC:27351|Ensembl:ENSG00000150456	13	13q12.11	EEF1A lysine methyltransferase 1	protein-coding	EEF1AKMT1	EEF1A lysine methyltransferase 1	O	EEF1A lysine methyltransferase 1|N-6 adenine-specific DNA methyltransferase 2 (putative)|eukaryotic translation elongation factor 1 alpha lysine methyltransferase 1|n(6)-adenine-specific DNA methyltransferase 2|protein-lysine N-methyltransferase N6AMT2	20201128	-
9606	221150	SKA3	-	C13orf3|RAMA1	HGNC:HGNC:20262|Ensembl:ENSG00000165480	13	13q12.11	spindle and kinetochore associated complex subunit 3	protein-coding	SKA3	spindle and kinetochore associated complex subunit 3	O	spindle and kinetochore-associated protein 3	20201213	-
9606	221154	MICU2	-	1110008L20Rik|EFHA1	MIM:610632|HGNC:HGNC:31830|Ensembl:ENSG00000165487	13	13q12.11	mitochondrial calcium uptake 2	protein-coding	MICU2	mitochondrial calcium uptake 2	O	calcium uptake protein 2, mitochondrial|EF hand domain family A1|EF hand domain family, member A1|EF-hand domain-containing family member A1|Smhs2 homolog	20201213	-
9606	221178	SPATA13	-	ARHGEF29|ASEF2	MIM:613324|HGNC:HGNC:23222|Ensembl:ENSG00000182957|Ensembl:ENSG00000228741|Ensembl:ENSG00000273167	13	13q12.12	spermatogenesis associated 13	protein-coding	SPATA13	spermatogenesis associated 13	O	spermatogenesis-associated protein 13|APC-stimulated guanine nucleotide exchange factor 2|adenomatous polyposis coli stimulated exchange factor 2	20201213	-
9606	221180	CYCSP33	-	HCP33	HGNC:HGNC:24407	13	13q12.12	CYCS pseudogene 33	pseudo	CYCSP33	CYCS pseudogene 33	O	cytochrome c, somatic pseudogene 33	20201124	-
9606	221184	CPNE2	-	COPN2|CPN2	MIM:604206|HGNC:HGNC:2315|Ensembl:ENSG00000140848	16	16q13	copine 2	protein-coding	CPNE2	copine 2	O	copine-2|copine II	20201124	-
9606	221188	ADGRG5	-	GPR114|PGR27	MIM:616965|HGNC:HGNC:19010|Ensembl:ENSG00000159618	16	16q21	adhesion G protein-coupled receptor G5	protein-coding	ADGRG5	adhesion G protein-coupled receptor G5	O	adhesion G-protein coupled receptor G5|G protein-coupled receptor 114|G protein-coupled receptor PGR27|probable G-protein coupled receptor 114	20201124	-
9606	221191	PRSS54	-	CT67|KLKBL4	HGNC:HGNC:26336|Ensembl:ENSG00000103023	16	16q21	serine protease 54	protein-coding	PRSS54	serine protease 54	O	inactive serine protease 54|cancer/testis antigen 67|plasma kallikrein-like protein 4|protease, serine 54|testis tissue sperm-binding protein Li 40a	20201124	-
9606	221223	CES5A	-	CAUXIN|CES4C1|CES5|CES7|HEL126	MIM:618678|HGNC:HGNC:26459|Ensembl:ENSG00000159398	16	16q12.2	carboxylesterase 5A	protein-coding	CES5A	carboxylesterase 5A	O	carboxylesterase 5A|carboxylesterase 5|carboxylesterase 7|carboxylesterase-like urinary excreted protein homolog|epididymis luminal protein 126	20201124	-
9606	221241	LINC00305	-	C18orf20|HsT1235|NCRNA00305	MIM:617489|HGNC:HGNC:28597|Ensembl:ENSG00000179676	18	18q22.1	long intergenic non-protein coding RNA 305	ncRNA	LINC00305	long intergenic non-protein coding RNA 305	O	-	20201124	-
9606	221262	CCDC162P	-	C6orf183|C6orf184|C6orf185|CCDC162	HGNC:HGNC:21565|Ensembl:ENSG00000203799	6	6q21	coiled-coil domain containing 162, pseudogene	pseudo	CCDC162P	coiled-coil domain containing 162, pseudogene	O	-	20201124	-
9606	221264	AK9	-	AK 9|AKD1|AKD2|C6orf199|C6orf224|dJ70A9.1	MIM:615358|HGNC:HGNC:33814|Ensembl:ENSG00000155085	6	6q21	adenylate kinase 9	protein-coding	AK9	adenylate kinase 9	O	adenylate kinase 9|adenylate kinase domain containing 1|adenylate kinase domain containing 2	20201124	-
9606	221294	NT5DC1	-	C6orf200|LP2642|NT5C2L1	HGNC:HGNC:21556|Ensembl:ENSG00000178425	6	6q22.1	5'-nucleotidase domain containing 1	protein-coding	NT5DC1	5'-nucleotidase domain containing 1	O	5'-nucleotidase domain-containing protein 1|5'-nucleotidase, cytosolic II-like 1 protein	20201124	-
9606	221301	CALHM4	-	C6orf78|FAM26D	HGNC:HGNC:21094|Ensembl:ENSG00000164451	6	6q22.1	calcium homeostasis modulator family member 4	protein-coding	CALHM4	calcium homeostasis modulator family member 4	O	calcium homeostasis modulator protein 4|family with sequence similarity 26 member D|protein FAM26D	20201124	-
9606	221302	ZUP1	-	C6orf113|DUB|ZUFSP	HGNC:HGNC:21224|Ensembl:ENSG00000153975	6	6q22.1	zinc finger containing ubiquitin peptidase 1	protein-coding	ZUP1	zinc finger containing ubiquitin peptidase 1	O	zinc finger-containing ubiquitin peptidase 1|lys-63-specific deubiquitinase ZUFSP|ubiquitin carboxyl-terminal hydrolase ZUFSP|zinc finger with UFM1-specific peptidase domain protein	20201213	-
9606	221303	FAM162B	-	C6orf189|bA86F4.2	HGNC:HGNC:21549|Ensembl:ENSG00000183807	6	6q22.1	family with sequence similarity 162 member B	protein-coding	FAM162B	family with sequence similarity 162 member B	O	protein FAM162B	20201124	-
9606	221322	TBC1D32	-	BROMI|C6orf170|C6orf171	MIM:615867|HGNC:HGNC:21485|Ensembl:ENSG00000146350	6	6q22.31	TBC1 domain family member 32	protein-coding	TBC1D32	TBC1 domain family member 32	O	protein broad-minded|broad-minded homolog	20201124	-
9606	221336	BEND6	-	C6orf65	HGNC:HGNC:20871|Ensembl:ENSG00000151917	6	6p12.1	BEN domain containing 6	protein-coding	BEND6	BEN domain containing 6	O	BEN domain-containing protein 6	20201213	-
9606	221357	GSTA5	-	-	MIM:607605|HGNC:HGNC:19662|Ensembl:ENSG00000182793	6	6p12.2	glutathione S-transferase alpha 5	protein-coding	GSTA5	glutathione S-transferase alpha 5	O	glutathione S-transferase A5|GST class-alpha member 5|glutathione S-transferase A5-5	20201208	-
9606	221391	OPN5	-	GPR136|GRP136|PGR12|TMEM13	MIM:609042|HGNC:HGNC:19992|Ensembl:ENSG00000124818	6	6p12.3	opsin 5	protein-coding	OPN5	opsin 5	O	opsin-5|G-protein coupled receptor 136|neuropsin|transmembrane protein 13	20201124	-
9606	221393	ADGRF4	-	GPR115|PGR18	MIM:614268|HGNC:HGNC:19011|Ensembl:ENSG00000153294	6	6p12.3	adhesion G protein-coupled receptor F4	protein-coding	ADGRF4	adhesion G protein-coupled receptor F4	O	adhesion G protein-coupled receptor F4|G-protein coupled receptor PGR18|probable G-protein coupled receptor 115|seven transmembrane helix receptor	20201124	-
9606	221395	ADGRF5	-	GPR116|KPG_001	HGNC:HGNC:19030|Ensembl:ENSG00000069122	6	6p12.3	adhesion G protein-coupled receptor F5	protein-coding	ADGRF5	adhesion G protein-coupled receptor F5	O	adhesion G protein-coupled receptor F5|G-protein coupled receptor 116|Ig-Hepta homolog|probable G-protein coupled receptor 116	20210110	-
9606	221400	TDRD6	-	CT41.2|NY-CO-45|SPATA36|TDR2|bA446F17.4	MIM:611200|HGNC:HGNC:21339|Ensembl:ENSG00000180113	6	6p12.3	tudor domain containing 6	protein-coding	TDRD6	tudor domain containing 6	O	tudor domain-containing protein 6|antigen NY-CO-45|cancer/testis antigen 41.2|spermatogenesis associated 36	20201124	-
9606	221409	SPATS1	-	DDIP|SPATA8|SRSP1	HGNC:HGNC:22957|Ensembl:ENSG00000249481	6	6p21.1	spermatogenesis associated serine rich 1	protein-coding	SPATS1	spermatogenesis associated serine rich 1	O	spermatogenesis-associated serine-rich protein 1	20201124	-
9606	221416	C6orf223	-	-	HGNC:HGNC:28692|Ensembl:ENSG00000181577	6	6p21.1	chromosome 6 open reading frame 223	ncRNA	C6orf223	chromosome 6 open reading frame 223	O	uncharacterized protein C6orf223	20201124	-
9606	221421	RSPH9	-	C6orf206|CILD12|MRPS18AL1	MIM:612648|HGNC:HGNC:21057|Ensembl:ENSG00000172426	6	6p21.1	radial spoke head component 9	protein-coding	RSPH9	radial spoke head component 9	O	radial spoke head protein 9 homolog|radial spoke head 9 homolog	20201213	-
9606	221424	LRRC73	-	C6orf154	HGNC:HGNC:21375|Ensembl:ENSG00000204052	6	6p21.1	leucine rich repeat containing 73	protein-coding	LRRC73	leucine rich repeat containing 73	O	leucine-rich repeat-containing protein 73	20201124	-
9606	221438	TREML5P	-	TLT5|TREML2P|TREML2P1	HGNC:HGNC:30808	6	6p21.1	triggering receptor expressed on myeloid cells like 5, pseudogene	pseudo	TREML5P	triggering receptor expressed on myeloid cells like 5, pseudogene	O	TREM like transcript 5|triggering receptor expressed on myeloid cells-like 2 pseudogene 1	20201124	-
9606	221442	ADCY10P1	-	-	HGNC:HGNC:44143|Ensembl:ENSG00000161912	6	6p21.1	ADCY10 pseudogene 1	pseudo	ADCY10P1	ADCY10 pseudogene 1	O	adenylate cyclase 10, soluble pseudogene 1	20201124	-
9606	221443	OARD1	-	C6orf130|TARG1|dJ34B21.3	MIM:614393|HGNC:HGNC:21257|Ensembl:ENSG00000124596	6	6p21.1	O-acyl-ADP-ribose deacylase 1	protein-coding	OARD1	O-acyl-ADP-ribose deacylase 1	O	ADP-ribose glycohydrolase OARD1|O-acetyl-ADP-ribose deacetylase 1|O-acetyl-ADP-ribose deacetylase C6orf130|[Protein ADP-ribosylglutamate] hydrolase OARD1|terminal ADP-ribose protein glycohydrolase 1	20201206	-
9606	221458	KIF6	-	C6orf102|dJ1043E3.1|dJ137F1.4|dJ188D3.1	MIM:613919|HGNC:HGNC:21202|Ensembl:ENSG00000164627	6	6p21.2	kinesin family member 6	protein-coding	KIF6	kinesin family member 6	O	kinesin-like protein KIF6	20201124	-
9606	221468	TMEM217	-	C6orf128|dJ355M6.2	HGNC:HGNC:21238|Ensembl:ENSG00000172738|Ensembl:ENSG00000286105	6	6p21.2	transmembrane protein 217	protein-coding	TMEM217	transmembrane protein 217	O	transmembrane protein 217	20201213	-
9606	221472	FGD2	-	ZFYVE4	MIM:605091|HGNC:HGNC:3664|Ensembl:ENSG00000146192	6	6p21.2	FYVE, RhoGEF and PH domain containing 2	protein-coding	FGD2	FYVE, RhoGEF and PH domain containing 2	O	FYVE, RhoGEF and PH domain-containing protein 2|FGD1 family, member 2|FLJ00276 protein|epididymis secretory sperm binding protein|zinc finger FYVE domain-containing protein 4	20201213	-
9606	221476	PI16	-	CD364|CRISP9|MSMBBP|PSPBP	HGNC:HGNC:21245|Ensembl:ENSG00000164530	6	6p21.2	peptidase inhibitor 16	protein-coding	PI16	peptidase inhibitor 16	O	peptidase inhibitor 16|PSP94-binding protein|cysteine-rich secretory protein 9|microseminoprotein, beta-binding protein|protease inhibitor 16	20201124	-
9606	221477	C6orf89	-	BRAP|PS1TP5TP1	MIM:616642|HGNC:HGNC:21114|Ensembl:ENSG00000198663	6	6p21.2	chromosome 6 open reading frame 89	protein-coding	C6orf89	chromosome 6 open reading frame 89	O	bombesin receptor-activated protein C6orf89|amfion	20201124	-
9606	221481	ARMC12	-	C6orf81	HGNC:HGNC:21099|Ensembl:ENSG00000157343	6	6p21.31	armadillo repeat containing 12	protein-coding	ARMC12	armadillo repeat containing 12	O	armadillo repeat-containing protein 12	20201124	-
9606	221491	SMIM29	-	C6orf1|LBH	MIM:611419|HGNC:HGNC:1340|Ensembl:ENSG00000186577	6	6p21.31	small integral membrane protein 29	protein-coding	SMIM29	small integral membrane protein 29	O	small integral membrane protein 29|uncharacterized protein C6orf1	20201124	-
9606	221496	LEMD2	-	CTRCT42|LEM2|NET25|dJ482C21.1	MIM:616312|HGNC:HGNC:21244|Ensembl:ENSG00000161904	6	6p21.31	LEM domain nuclear envelope protein 2	protein-coding	LEMD2	LEM domain nuclear envelope protein 2	O	LEM domain-containing protein 2|LEM domain containing 2|hLEM2|lamina-associated polypeptide-emerin-MAN1 domain containing 2	20201124	-
9606	221504	ZBTB9	-	ZNF919	HGNC:HGNC:28323|Ensembl:ENSG00000213588	6	6p21.32	zinc finger and BTB domain containing 9	protein-coding	ZBTB9	zinc finger and BTB domain containing 9	O	zinc finger and BTB domain-containing protein 9	20201124	-
9606	221527	ZBTB12	-	Bat9|C6orf46|D6S59E|G10|NG35	HGNC:HGNC:19066|Ensembl:ENSG00000204366	6	6p21.33	zinc finger and BTB domain containing 12	protein-coding	ZBTB12	zinc finger and BTB domain containing 12	O	zinc finger and BTB domain-containing protein 12|HLA-B-associated transcript 9	20201213	-
9606	221545	C6orf136	-	-	HGNC:HGNC:21301|Ensembl:ENSG00000204564	6	6p21.33	chromosome 6 open reading frame 136	protein-coding	C6orf136	chromosome 6 open reading frame 136	O	uncharacterized protein C6orf136	20201124	-
9606	221547	RANP1	-	Ras-like|TC4	HGNC:HGNC:21631	6	6p22.1	RAN pseudogene 1	pseudo	RANP1	RAN pseudogene 1	O	RAN, member RAS oncogene family pseudogene 1	20201124	-
9606	221584	ZSCAN12P1	-	ZNF187p1|ZNF305P1|ZNF96L1|ZNF96P1|ZSCAN12L1|dJ313I6.7	HGNC:HGNC:13850	6	6p22.1	zinc finger and SCAN domain containing 12 pseudogene 1	pseudo	ZSCAN12P1	zinc finger and SCAN domain containing 12 pseudogene 1	O	zinc finger and SCAN domain containing 12-like 1|zinc finger protein 305 pseudogene 1|zinc finger protein 96 pseudogene 1|zinc finger protein 96-like 1	20201124	-
9606	221613	H2AC1	-	H2AA|H2AFR|HIST1H2AA|TH2A|bA317E16.2	MIM:613499|HGNC:HGNC:18729|Ensembl:ENSG00000164508	6	6p22.2	H2A clustered histone 1	protein-coding	H2AC1	H2A clustered histone 1	O	histone H2A type 1-A|H2A histone family, member R|histone 1, H2aa|histone H2A/r|histone cluster 1 H2A family member a|histone cluster 1, H2aa	20201213	-
9606	221656	KDM1B	-	AOF1|C6orf193|LSD2	MIM:613081|HGNC:HGNC:21577|Ensembl:ENSG00000165097	6	6p22.3	lysine demethylase 1B	protein-coding	KDM1B	lysine demethylase 1B	O	lysine-specific histone demethylase 1B|flavin-containing amine oxidase domain-containing protein 1|lysine (K)-specific demethylase 1B|lysine-specific histone demethylase 2	20210114	-
9606	221662	RBM24	-	RNPC6|dJ259A10.1	MIM:617603|HGNC:HGNC:21539|Ensembl:ENSG00000112183	6	6p22.3	RNA binding motif protein 24	protein-coding	RBM24	RNA binding motif protein 24	O	RNA-binding protein 24|RNA-binding region (RNP1, RRM) containing 6|RNA-binding region-containing protein 6	20201124	-
9606	221687	RNF182	-	-	HGNC:HGNC:28522|Ensembl:ENSG00000180537	6	6p23	ring finger protein 182	protein-coding	RNF182	ring finger protein 182	O	E3 ubiquitin-protein ligase RNF182|RING-type E3 ubiquitin transferase RNF182	20201124	-
9606	221692	PHACTR1	-	DEE70|EIEE70|RPEL|RPEL1|dJ257A7.2	MIM:608723|HGNC:HGNC:20990|Ensembl:ENSG00000112137	6	6p24.1	phosphatase and actin regulator 1	protein-coding	PHACTR1	phosphatase and actin regulator 1	O	phosphatase and actin regulator 1|RPEL repeat containing 1	20210123	-
9606	221710	SMIM13	-	C6orf228	HGNC:HGNC:27356|Ensembl:ENSG00000224531	6	6p24.2	small integral membrane protein 13	protein-coding	SMIM13	small integral membrane protein 13	O	small integral membrane protein 13|UPF0766 protein C6orf228	20201124	-
9606	221711	SYCP2L	-	C6orf177|NO145|dJ62D2.1	MIM:616799|HGNC:HGNC:21537|Ensembl:ENSG00000153157	6	6p24.2	synaptonemal complex protein 2 like	protein-coding	SYCP2L	synaptonemal complex protein 2 like	O	synaptonemal complex protein 2-like|145 kDa nucleolar protein homolog|SCP-2-like	20201213	-
9606	221717	MRPL48P1	-	MRPL48L1|dJ290I10.4	HGNC:HGNC:21379	6	6p24.3	mitochondrial ribosomal protein L48 pseudogene 1	pseudo	MRPL48P1	mitochondrial ribosomal protein L48 pseudogene 1	O	mitochondrial ribosomal protein L48-like 1	20201124	-
9606	221718	LINC00518	-	C6orf218	HGNC:HGNC:28626	6	6p24.3	long intergenic non-protein coding RNA 518	ncRNA	LINC00518	long intergenic non-protein coding RNA 518	O	-	20201124	-
9606	221749	PXDC1	-	C6orf145	HGNC:HGNC:21361|Ensembl:ENSG00000168994	6	6p25.2	PX domain containing 1	protein-coding	PXDC1	PX domain containing 1	O	PX domain-containing protein 1|PX domain-containing protein C6orf145	20201124	-
9606	221756	SERPINB9P1	-	SERPINB9P	HGNC:HGNC:28590	6	6p25.2	serpin family B member 9 pseudogene 1	pseudo	SERPINB9P1	serpin family B member 9 pseudogene 1	O	serpin peptidase inhibitor, clade B (ovalbumin), member 9 pseudogene|serpin peptidase inhibitor, clade B (ovalbumin), member 9, pseudogene 1	20201124	-
9606	221785	ZSCAN25	-	ZNF498	HGNC:HGNC:21961|Ensembl:ENSG00000197037	7	7q22.1	zinc finger and SCAN domain containing 25	protein-coding	ZSCAN25	zinc finger and SCAN domain containing 25	O	zinc finger and SCAN domain-containing protein 25|zinc finger protein 498	20201213	-
9606	221786	FAM200A	-	C7orf38	HGNC:HGNC:25401|Ensembl:ENSG00000221909	7	7q22.1	family with sequence similarity 200 member A	protein-coding	FAM200A	family with sequence similarity 200 member A	O	protein FAM200A	20210103	-
9606	221806	VWDE	-	-	HGNC:HGNC:21897|Ensembl:ENSG00000146530	7	7p21.3	von Willebrand factor D and EGF domains	protein-coding	VWDE	von Willebrand factor D and EGF domains	O	von Willebrand factor D and EGF domain-containing protein	20201124	-
9606	221823	PRPS1L1	-	PRPS1|PRPS3|PRPSL|PRS-III	MIM:611566|HGNC:HGNC:9463|Ensembl:ENSG00000229937	7	7p21.1	phosphoribosyl pyrophosphate synthetase 1 like 1	protein-coding	PRPS1L1	phosphoribosyl pyrophosphate synthetase 1 like 1	O	ribose-phosphate pyrophosphokinase 3|PRPS1-like 1|phosphoribosyl pyrophosphate synthase 1-like 1|phosphoribosyl pyrophosphate synthase III|phosphoribosylpyrophosphate synthetase subunit III|ribose-phosphate diphosphokinase catalytic chain III|ribose-phosphate pyrophosphokinase III	20201213	-
9606	221830	POLR1F	-	A43|RPA43|TWISTNB	MIM:608312|HGNC:HGNC:18027|Ensembl:ENSG00000105849	7	7p21.1	RNA polymerase I subunit F	protein-coding	POLR1F	RNA polymerase I subunit F	O	DNA-directed RNA polymerase I subunit RPA43|DNA-directed RNA polymerase I subunit F|twist neighbor protein	20210103	-
9606	221833	SP8	-	BTD	MIM:608306|HGNC:HGNC:19196|Ensembl:ENSG00000164651	7	7p21.1	Sp8 transcription factor	protein-coding	SP8	Sp8 transcription factor	O	transcription factor Sp8|specificity protein 8	20201213	-
9606	221838	EEF1A1P6	-	EEF1AL4	HGNC:HGNC:3201	7	7p15.3	eukaryotic translation elongation factor 1 alpha 1 pseudogene 6	pseudo	EEF1A1P6	eukaryotic translation elongation factor 1 alpha 1 pseudogene 6	O	eukaryotic translation elongation factor 1 alpha-like 4	20201124	-
9606	221883	HOXA11-AS	-	HOXA-AS5|HOXA11-AS1|HOXA11AS|HOXA11S|NCRNA00076	MIM:607530|HGNC:HGNC:24957|Ensembl:ENSG00000240990	7	7p15.2	HOXA11 antisense RNA	ncRNA	HOXA11-AS	HOXA11 antisense RNA	O	HOXA cluster antisense RNA 5 (non-protein coding)|HOXA11 antisense RNA 1 (non-protein coding)|homeo box A11, opposite strand transcript|homeobox A11 antisense	20210112	-
9606	221895	JAZF1	-	TIP27|ZNF802	MIM:606246|HGNC:HGNC:28917|Ensembl:ENSG00000153814	7	7p15.2-p15.1	JAZF zinc finger 1	protein-coding	JAZF1	JAZF zinc finger 1	O	juxtaposed with another zinc finger protein 1|TAK1-interacting protein 27|juxtaposed with another zinc finger gene 1|zinc finger protein 802	20201124	-
9606	221908	PPP1R35	-	C7orf47	MIM:618937|HGNC:HGNC:28320|Ensembl:ENSG00000160813	7	7q22.1	protein phosphatase 1 regulatory subunit 35	protein-coding	PPP1R35	protein phosphatase 1 regulatory subunit 35	O	protein phosphatase 1 regulatory subunit 35|UPF0683 protein C7orf47	20201124	-
9606	221914	GPC2	-	-	MIM:618446|HGNC:HGNC:4450|Ensembl:ENSG00000213420	7	7q22.1	glypican 2	protein-coding	GPC2	glypican 2	O	glypican-2|cerebroglycan proteoglycan|glypican proteoglycan 2, cerebroglycan proteoglycan	20201124	-
9606	221927	BRAT1	-	BAAT1|C7orf27|NEDCAS|RMFSL	MIM:614506|HGNC:HGNC:21701|Ensembl:ENSG00000106009	7	7p22.3	BRCA1 associated ATM activator 1	protein-coding	BRAT1	BRCA1 associated ATM activator 1	O	BRCA1-associated ATM activator 1|BRCA1-associated protein required for ATM activation protein 1|HEAT repeat-containing protein C7orf27	20210123	-
9606	221935	SDK1	-	-	MIM:607216|HGNC:HGNC:19307|Ensembl:ENSG00000146555	7	7p22.2	sidekick cell adhesion molecule 1	protein-coding	SDK1	sidekick cell adhesion molecule 1	O	protein sidekick-1|sidekick homolog 1, cell adhesion molecule	20201124	-
9606	221937	FOXK1	-	FOXK1L	MIM:616302|HGNC:HGNC:23480|Ensembl:ENSG00000164916	7	7p22.1	forkhead box K1	protein-coding	FOXK1	forkhead box K1	O	forkhead box protein K1|MNF|myocyte nuclear factor	20210110	-
9606	221938	MMD2	-	PAQR10	MIM:614581|HGNC:HGNC:30133|Ensembl:ENSG00000136297	7	7p22.1	monocyte to macrophage differentiation associated 2	protein-coding	MMD2	monocyte to macrophage differentiation associated 2	O	monocyte to macrophage differentiation factor 2|monocyte-to-macrophage differentiation-associated protein 2|progestin and adipoQ receptor family member 10|progestin and adipoQ receptor family member X	20201124	-
9606	221946	LOC221946	-	-	-	7	7p22.1	uncharacterized LOC221946	ncRNA	-	-	-	-	20201124	-
9606	221955	DAGLB	-	DAGLBETA|KCCR13L	MIM:614016|HGNC:HGNC:28923|Ensembl:ENSG00000164535	7	7p22.1	diacylglycerol lipase beta	protein-coding	DAGLB	diacylglycerol lipase beta	O	diacylglycerol lipase-beta|DAGL-beta|DGL-beta|PUFA-specific triacylglycerol lipase|sn1-specific diacylglycerol lipase beta	20210103	-
9606	221960	CCZ1B	-	C7orf28A|C7orf28B|CCZ1|H_NH0577018.2	HGNC:HGNC:21717|Ensembl:ENSG00000146574	7	7p22.1	CCZ1 homolog B, vacuolar protein trafficking and biogenesis associated	protein-coding	CCZ1B	CCZ1 homolog B, vacuolar protein trafficking and biogenesis associated	O	vacuolar fusion protein CCZ1 homolog B|CCZ1 homolog, vacuolar protein trafficking and biogenesis associated B|CCZ1 vacuolar protein trafficking and biogenesis associated B|CCZ1 vacuolar protein trafficking and biogenesis associated homolog B|H_DJ1163J12.2	20201124	-
9606	221981	THSD7A	-	-	MIM:612249|HGNC:HGNC:22207|Ensembl:ENSG00000005108	7	7p21.3	thrombospondin type 1 domain containing 7A	protein-coding	THSD7A	thrombospondin type 1 domain containing 7A	O	thrombospondin type-1 domain-containing protein 7A|thrombospondin, type I, domain containing 7A	20201124	-
9606	222005	SLC25A5P3	-	ANTP1	HGNC:HGNC:507	7	7p11.2	solute carrier family 25 member 5 pseudogene 3	pseudo	SLC25A5P3	solute carrier family 25 member 5 pseudogene 3	O	adenine nucleotide translocator pseudogene 1 (clone 29)|solute carrier family 25 (mitochondrial carrier; adenine nucleotide translocator), member 5 pseudogene 3	20201124	-
9606	222008	VSTM2A	-	VSTM2	HGNC:HGNC:28499|Ensembl:ENSG00000170419	7	7p11.2	V-set and transmembrane domain containing 2A	protein-coding	VSTM2A	V-set and transmembrane domain containing 2A	O	V-set and transmembrane domain-containing protein 2A|V-set and transmembrane domain containing 2|hypothetical protein MGC33530	20201124	-
9606	222029	DKFZp434L192	-	-	-	7	7p11.2	uncharacterized protein DKFZp434L192	ncRNA	-	-	-	-	20201124	-
9606	222052	TTC4P1	-	TTC4P	HGNC:HGNC:12395|Ensembl:ENSG00000221971	7	7p12.3	tetratricopeptide repeat domain 4 pseudogene 1	pseudo	TTC4P1	tetratricopeptide repeat domain 4 pseudogene 1	O	tetratricopeptide repeat domain 4, pseudogene	20201124	-
9606	222068	TMED4	-	ERS25|GMP25iso|HNLF|p24a3|p24alpha3	MIM:612038|HGNC:HGNC:22301|Ensembl:ENSG00000158604	7	7p13	transmembrane p24 trafficking protein 4	protein-coding	TMED4	transmembrane p24 trafficking protein 4	O	transmembrane emp24 domain-containing protein 4|endoplasmic reticulum stress-response protein 25 kDa|p24 family protein alpha-3|putative NF-kappa-B-activating protein 156|putative NFkB activating protein HNLF|transmembrane emp24 protein transport domain containing 4	20201124	-
9606	222161	DKFZP586I1420	-	-	-	7	7p14.3	uncharacterized protein DKFZp586I1420	pseudo	-	-	-	proteasome (prosome, macropain) 26S subunit, ATPase, 5 pseudogene	20201124	-
9606	222166	MTURN	-	C7orf41|Ells1	HGNC:HGNC:25457|Ensembl:ENSG00000180354	7	7p14.3	maturin, neural progenitor differentiation regulator homolog	protein-coding	MTURN	maturin, neural progenitor differentiation regulator homolog	O	maturin|UPF0452 protein C7orf41|maturin neural progenitor differentiation regulator protein homolog|protein Ells1	20201124	-
9606	222171	PRR15	-	-	MIM:618344|HGNC:HGNC:22310|Ensembl:ENSG00000176532	7	7p14.3	proline rich 15	protein-coding	PRR15	proline rich 15	O	proline-rich protein 15	20201124	-
9606	222183	SRRM3	-	-	HGNC:HGNC:26729|Ensembl:ENSG00000177679	7	7q11.23	serine/arginine repetitive matrix 3	protein-coding	SRRM3	serine/arginine repetitive matrix 3	O	serine/arginine repetitive matrix protein 3|SRRM2-like protein	20201124	-
9606	222194	RSBN1L	-	-	HGNC:HGNC:24765|Ensembl:ENSG00000187257	7	7q11.23	round spermatid basic protein 1 like	protein-coding	RSBN1L	round spermatid basic protein 1 like	O	lysine-specific demethylase RSBN1L|round spermatid basic protein 1-like protein	20210114	-
9606	222223	ELAPOR2	-	EIG121L|KIAA1324L	MIM:614048|HGNC:HGNC:21945|Ensembl:ENSG00000164659	7	7q21.12	endosome-lysosome associated apoptosis and autophagy regulator family member 2	protein-coding	ELAPOR2	endosome-lysosome associated apoptosis and autophagy regulator family member 2	O	endosome/lysosome-associated apoptosis and autophagy regulator family member 2|EIG121-like|KIAA1324 like|UPF0577 protein KIAA1324-like|estrogen-induced gene 121-like protein	20201213	-
9606	222229	LRWD1	-	CENP-33|ORCA	MIM:615167|HGNC:HGNC:21769|Ensembl:ENSG00000161036	7	7q22.1	leucine rich repeats and WD repeat domain containing 1	protein-coding	LRWD1	leucine rich repeats and WD repeat domain containing 1	O	leucine-rich repeat and WD repeat-containing protein 1|ORC-associated protein|centromere protein 33|origin recognition complex-associated protein|testicular tissue protein Li 4	20210103	-
9606	222234	FAM185A	-	-	HGNC:HGNC:22412|Ensembl:ENSG00000222011	7	7q22.1	family with sequence similarity 185 member A	protein-coding	FAM185A	family with sequence similarity 185 member A	O	protein FAM185A	20201213	-
9606	222235	FBXL13	-	CFAP169|DRC6|Fbl13	MIM:609080|HGNC:HGNC:21658|Ensembl:ENSG00000161040	7	7q22.1	F-box and leucine rich repeat protein 13	protein-coding	FBXL13	F-box and leucine rich repeat protein 13	O	dynein regulatory complex subunit 6|F-box/LRR-repeat protein 13|cilia and flagella associated protein 169	20201124	-
9606	222236	NAPEPLD	-	C7orf18|FMP30|NAPE-PLD	MIM:612334|HGNC:HGNC:21683|Ensembl:ENSG00000161048	7	7q22.1	N-acyl phosphatidylethanolamine phospholipase D	protein-coding	NAPEPLD	N-acyl phosphatidylethanolamine phospholipase D	O	N-acyl-phosphatidylethanolamine-hydrolyzing phospholipase D|NAPE-hydrolyzing phospholipase D	20201213	-
9606	222255	ATXN7L1	-	ATXN7L4	HGNC:HGNC:22210|Ensembl:ENSG00000146776	7	7q22.3	ataxin 7 like 1	protein-coding	ATXN7L1	ataxin 7 like 1	O	ataxin-7-like protein 1|ataxin 7-like 4|ataxin-7-like protein 4	20201124	-
9606	222256	CDHR3	-	CDH28	MIM:615610|HGNC:HGNC:26308|Ensembl:ENSG00000128536	7	7q22.3	cadherin related family member 3	protein-coding	CDHR3	cadherin related family member 3	O	cadherin-related family member 3|cadherin-like protein 28	20201227	-
9606	222389	BEND7	-	C10orf30	HGNC:HGNC:23514|Ensembl:ENSG00000165626	10	10p13	BEN domain containing 7	protein-coding	BEND7	BEN domain containing 7	O	BEN domain-containing protein 7	20210103	-
9606	222484	LNX2	-	PDZRN1	MIM:609733|HGNC:HGNC:20421|Ensembl:ENSG00000139517	13	13q12.2	ligand of numb-protein X 2	protein-coding	LNX2	ligand of numb-protein X 2	O	ligand of Numb protein X 2|PDZ domain containing ring finger 1|PDZ domain-containing RING finger protein 1|numb-binding protein 2	20210103	-
9606	222487	ADGRG3	-	GPR97|PB99|PGR26	MIM:618441|HGNC:HGNC:13728|Ensembl:ENSG00000182885	16	16q21	adhesion G protein-coupled receptor G3	protein-coding	ADGRG3	adhesion G protein-coupled receptor G3	O	adhesion G protein-coupled receptor G3|G protein-coupled receptor 97|G-protein coupled receptor PGR26|probable G-protein coupled receptor 97	20201124	-
9606	222537	HS3ST5	-	3-OST-5|3OST5|HS3OST5|NBLA04021	MIM:609407|HGNC:HGNC:19419|Ensembl:ENSG00000249853	6	6q21-q22.1	heparan sulfate-glucosamine 3-sulfotransferase 5	protein-coding	HS3ST5	heparan sulfate-glucosamine 3-sulfotransferase 5	O	heparan sulfate glucosamine 3-O-sulfotransferase 5|h3-OST-5|heparan sulfate (glucosamine) 3-O-sulfotransferase 5|heparan sulfate 3-O-sulfotransferase 5|heparan sulfate 3-OST-5|heparan sulfate D-glucosaminyl 3-O-sulfotransferase 5	20201208	-
9606	222545	GPRC6A	-	GPCR|bA86F4.3	MIM:613572|HGNC:HGNC:18510|Ensembl:ENSG00000173612	6	6q22.1	G protein-coupled receptor class C group 6 member A	protein-coding	GPRC6A	G protein-coupled receptor class C group 6 member A	O	G-protein coupled receptor family C group 6 member A|G protein-coupled receptor, family C, group 6, member A|G-protein coupled receptor GPCR33|predicted with SOSUI analysis|seven transmembrane helix receptor	20201213	-
9606	222546	RFX6	-	MTCHRS|MTFS|RFXDC1|dJ955L16.1	MIM:612659|HGNC:HGNC:21478|Ensembl:ENSG00000185002	6	6q22.1	regulatory factor X6	protein-coding	RFX6	regulatory factor X6	O	DNA-binding protein RFX6|regulatory factor X domain-containing protein 1|regulatory factor X, 6	20201227	-
9606	222553	SLC35F1	-	C6orf169|dJ230I3.1	HGNC:HGNC:21483|Ensembl:ENSG00000196376	6	6q22.2-q22.31	solute carrier family 35 member F1	protein-coding	SLC35F1	solute carrier family 35 member F1	O	solute carrier family 35 member F1	20201124	-
9606	222584	FAM83B	-	C6orf143	HGNC:HGNC:21357|Ensembl:ENSG00000168143	6	6p12.1	family with sequence similarity 83 member B	protein-coding	FAM83B	family with sequence similarity 83 member B	O	protein FAM83B	20201124	-
9606	222611	ADGRF2	-	GPR111|PGR20|hGPCR35	HGNC:HGNC:18991|Ensembl:ENSG00000164393	6	6p12.3	adhesion G protein-coupled receptor F2	protein-coding	ADGRF2	adhesion G protein-coupled receptor F2	O	adhesion G-protein coupled receptor F2|G protein-coupled receptor 111|probable G-protein coupled receptor 111	20201124	-
9606	222642	TSPO2	-	BZRPL1	HGNC:HGNC:21256|Ensembl:ENSG00000112212	6	6p21.1	translocator protein 2	protein-coding	TSPO2	translocator protein 2	O	translocator protein 2|benzodiazapine receptor (peripheral)-like 1|peripheral-type benzodiazepine receptor-like protein 1	20201124	-
9606	222643	UNC5CL	-	MUXA|ZUD	MIM:617464|HGNC:HGNC:21203|Ensembl:ENSG00000124602	6	6p21.1	unc-5 family C-terminal like	protein-coding	UNC5CL	unc-5 family C-terminal like	O	UNC5C-like protein|ZU5 and death domain containing|protein unc-5 homolog C-like|unc-5 homolog C-like	20201124	-
9606	222658	KCTD20	-	C6orf69|dJ108K11.3	MIM:615932|HGNC:HGNC:21052|Ensembl:ENSG00000112078	6	6p21.31	potassium channel tetramerization domain containing 20	protein-coding	KCTD20	potassium channel tetramerization domain containing 20	O	BTB/POZ domain-containing protein KCTD20|potassium channel tetramerisation domain containing 20	20201124	-
9606	222659	PXT1	-	STEPP	HGNC:HGNC:18312|Ensembl:ENSG00000179165	6	6p21.31	peroxisomal testis enriched protein 1	protein-coding	PXT1	peroxisomal testis enriched protein 1	O	peroxisomal testis-specific protein 1|peroxisomal, testis specific 1|small testis-specific peroxisomal protein	20201124	-
9606	222662	LHFPL5	-	DFNB67|TMHS|dJ510O8.8	MIM:609427|HGNC:HGNC:21253|Ensembl:ENSG00000197753	6	6p21.31	LHFPL tetraspan subfamily member 5	protein-coding	LHFPL5	LHFPL tetraspan subfamily member 5	O	LHFPL tetraspan subfamily member 5 protein|LHFP-like protein 5|lipoma HMGIC fusion partner-like 5 protein|tetraspan membrane protein of hair cell stereocilia	20210101	-
9606	222663	SCUBE3	-	CEGF3	MIM:614708|HGNC:HGNC:13655|Ensembl:ENSG00000146197	6	6p21.31	signal peptide, CUB domain and EGF like domain containing 3	protein-coding	SCUBE3	signal peptide, CUB domain and EGF like domain containing 3	O	signal peptide, CUB and EGF-like domain-containing protein 3|CUB domain and EGF-like repeat containing 3	20201213	-
9606	222696	ZSCAN23	-	ZNF390|ZNF453|dJ29K1.3|dJ29K1.3.1	HGNC:HGNC:21193|Ensembl:ENSG00000187987	6	6p22.1	zinc finger and SCAN domain containing 23	protein-coding	ZSCAN23	zinc finger and SCAN domain containing 23	O	zinc finger and SCAN domain-containing protein 23|zinc finger protein 390|zinc finger protein 453	20201213	-
9606	222698	NKAPL	-	C6orf194|bA424I5.1	HGNC:HGNC:21584|Ensembl:ENSG00000189134	6	6p22.1	NFKB activating protein like	protein-coding	NKAPL	NFKB activating protein like	O	NKAP-like protein	20201124	-
9606	222699	TOB2P1	-	TOB2P|TOB4p|p373c6.3	HGNC:HGNC:13986	6	6p22.1	transducer of ERBB2, 2 pseudogene 1	pseudo	TOB2P1	transducer of ERBB2, 2 pseudogene 1	O	CRA_a protein	20201124	-
9606	222701	ZNF192P2	-	-	HGNC:HGNC:42862|Ensembl:ENSG00000218016	6	6p22.1	zinc finger protein 192 pseudogene 2	pseudo	ZNF192P2	zinc finger protein 192 pseudogene 2	O	-	20201124	-
9606	222826	FAM217A	-	C6orf146	HGNC:HGNC:21362|Ensembl:ENSG00000145975	6	6p25.2	family with sequence similarity 217 member A	protein-coding	FAM217A	family with sequence similarity 217 member A	O	protein FAM217A|uncharacterized protein C6orf146	20201124	-
9606	222865	TMEM130	-	-	HGNC:HGNC:25429|Ensembl:ENSG00000166448	7	7q22.1	transmembrane protein 130	protein-coding	TMEM130	transmembrane protein 130	O	transmembrane protein 130	20201124	-
9606	222894	FERD3L	-	N-TWIST|NATO3|NTWIST|PTFB|bHLHa31	MIM:617578|HGNC:HGNC:16660|Ensembl:ENSG00000146618	7	7p21.1	Fer3 like bHLH transcription factor	protein-coding	FERD3L	Fer3 like bHLH transcription factor	O	fer3-like protein|basic helix-loop-helix protein N-twist|class A basic helix-loop-helix protein 31|nephew of atonal 3|neuronal twist|pancreas-specific transcription factor b	20201213	-
9606	222901	RPL23P8	-	RPL23_4_790	HGNC:HGNC:36225|Ensembl:ENSG00000219451	7	7p21.1	ribosomal protein L23 pseudogene 8	pseudo	RPL23P8	ribosomal protein L23 pseudogene 8	O	-	20201124	-
9606	222950	NYAP1	-	C7orf51	MIM:615477|HGNC:HGNC:22009|Ensembl:ENSG00000166924	7	7q22.1	neuronal tyrosine phosphorylated phosphoinositide-3-kinase adaptor 1	protein-coding	NYAP1	neuronal tyrosine phosphorylated phosphoinositide-3-kinase adaptor 1	O	neuronal tyrosine-phosphorylated phosphoinositide-3-kinase adapter 1	20201124	-
9606	222962	SLC29A4	-	ENT4|PMAT	MIM:609149|HGNC:HGNC:23097|Ensembl:ENSG00000164638	7	7p22.1	solute carrier family 29 member 4	protein-coding	SLC29A4	solute carrier family 29 member 4	O	equilibrative nucleoside transporter 4|plasma membrane monoamine transporter|solute carrier family 29 (equilibrative nucleoside transporter), member 4|solute carrier family 29 (nucleoside transporters), member 4	20201124	-
9606	222967	RSPH10B	-	-	HGNC:HGNC:27362|Ensembl:ENSG00000155026	7	7p22.1	radial spoke head 10 homolog B	protein-coding	RSPH10B	radial spoke head 10 homolog B	O	radial spoke head 10 homolog B|radial spoke head 10 homolog B2	20210124	-
9606	223075	ITPRID1	-	CCDC129	HGNC:HGNC:27363|Ensembl:ENSG00000180347	7	7p14.3	ITPR interacting domain containing 1	protein-coding	ITPRID1	ITPR interacting domain containing 1	O	protein ITPRID1|ITPR-interacting domain-containing protein 1|coiled-coil domain containing 129|coiled-coil domain-containing protein 129	20210123	-
9606	223082	ZNRF2	-	RNF202	MIM:612061|HGNC:HGNC:22316|Ensembl:ENSG00000180233	7	7p14.3	zinc and ring finger 2	protein-coding	ZNRF2	zinc and ring finger 2	O	E3 ubiquitin-protein ligase ZNRF2|RING finger protein 202|RING-type E3 ubiquitin transferase ZNRF2|protein Ells2|zinc and ring finger 2, E3 ubiquitin protein ligase|zinc finger/RING finger 2|zinc/RING finger protein 2	20201213	-
9606	223117	SEMA3D	-	Sema-Z2|coll-2	MIM:609907|HGNC:HGNC:10726|Ensembl:ENSG00000153993	7	7q21.11	semaphorin 3D	protein-coding	SEMA3D	semaphorin 3D	O	semaphorin-3D|collapsin 2|sema domain, immunoglobulin domain (Ig), short basic domain, secreted, (semaphorin) 3D	20201124	-
9606	225689	MAPK15	-	ERK7|ERK8	MIM:618616|HGNC:HGNC:24667|Ensembl:ENSG00000181085	8	8q24.3	mitogen-activated protein kinase 15	protein-coding	MAPK15	mitogen-activated protein kinase 15	O	mitogen-activated protein kinase 15|ERK-7|ERK-8|MAP kinase 15|MAPK 15|extracellular regulated kinase 8 delta|extracellular signal-regulated kinase 7|extracellular signal-regulated kinase 8	20201124	-
9606	245711	SPDYA	-	RINGO3|RINGOA|SPDY1|SPY1	MIM:614029|HGNC:HGNC:30613|Ensembl:ENSG00000163806	2	2p23.2	speedy/RINGO cell cycle regulator family member A	protein-coding	SPDYA	speedy/RINGO cell cycle regulator family member A	O	speedy protein A|RINGO A|epididymis secretory sperm binding protein|hSpy/Ringo A|rapid inducer of G2/M progression in oocytes A|speedy homolog A|speedy-1	20201124	-
9606	245802	MS4A6E	-	-	MIM:608402|HGNC:HGNC:14285|Ensembl:ENSG00000166926	11	11q12.2	membrane spanning 4-domains A6E	protein-coding	MS4A6E	membrane spanning 4-domains A6E	O	membrane-spanning 4-domains subfamily A member 6E|membrane-spanning 4-domains, subfamily A, member 6E	20201124	-
9606	245806	VGLL2	-	VGL2|VITO1	MIM:609979|HGNC:HGNC:20232|Ensembl:ENSG00000170162	6	6q22.1	vestigial like family member 2	protein-coding	VGLL2	vestigial like family member 2	O	transcription cofactor vestigial-like protein 2|Vestigial and Tondu related protein 1|vestigial like 2	20201124	-
9606	245812	CNPY4	-	PRAT4B	MIM:610047|HGNC:HGNC:28631|Ensembl:ENSG00000166997	7	7q22.1	canopy FGF signaling regulator 4	protein-coding	CNPY4	canopy FGF signaling regulator 4	O	protein canopy homolog 4|PRotein Associated with Tlr4|canopy 4 homolog	20201124	-
9606	245908	DEFB105A	-	BD-5|DEFB-5|DEFB105	HGNC:HGNC:18087|Ensembl:ENSG00000186562	8	8p23.1	defensin beta 105A	protein-coding	DEFB105A	defensin beta 105A	O	beta-defensin 105|beta defensin 5|defensin, beta 5	20201124	-
9606	245909	DEFB106A	-	BD-6|DEFB-6|DEFB106	HGNC:HGNC:18088|Ensembl:ENSG00000186579	8	8p23.1	defensin beta 106A	protein-coding	DEFB106A	defensin beta 106A	O	beta-defensin 106|beta-defensin 6|defensin, beta 6	20201124	-
9606	245910	DEFB107A	-	BD-7|DEFB-7|DEFB107	HGNC:HGNC:18086|Ensembl:ENSG00000186572	8	8p23.1	defensin beta 107A	protein-coding	DEFB107A	defensin beta 107A	O	beta-defensin 107|beta-defensin 7|defensin, beta 7	20201124	-
9606	245911	DEFB108B	-	DEFB-8|hBD-8	HGNC:HGNC:29966|Ensembl:ENSG00000184276	11	11q13.4	defensin beta 108B	protein-coding	DEFB108B	defensin beta 108B	O	beta-defensin 108B|beta-defensin 8|defensin, beta 8	20201124	-
9606	245912	DEFB109A	-	DEFB-9|DEFB109|DEFB109P1	HGNC:HGNC:18090	8	8p23.1	defensin beta 109A (pseudogene)	pseudo	DEFB109A	defensin beta 109A (pseudogene)	O	defensin beta 109 pseudogene 1|defensin, beta 9 pseudogene	20201124	-
9606	245913	DEFB110	-	DEFB-10|DEFB-11|DEFB111	HGNC:HGNC:18091|Ensembl:ENSG00000203970	6	6p12.3	defensin beta 110	protein-coding	DEFB110	defensin beta 110	O	beta-defensin 110|beta-defensin 10|beta-defensin 11|beta-defensin 111|defensin, beta 10|defensin, beta 110 locus	20201124	-
9606	245915	DEFB112	-	DEFB-12	HGNC:HGNC:18093|Ensembl:ENSG00000180872	6	6p12.3	defensin beta 112	protein-coding	DEFB112	defensin beta 112	O	beta-defensin 112|beta-defensin 12|defensin, beta 12	20201124	-
9606	245927	DEFB113	-	DEFB-13	HGNC:HGNC:18094|Ensembl:ENSG00000214642	6	6p12.3	defensin beta 113	protein-coding	DEFB113	defensin beta 113	O	beta-defensin 113|beta-defensin 13|defensin, beta 13	20201124	-
9606	245928	DEFB114	-	DEFB-14|DEFB14	MIM:615243|HGNC:HGNC:18095|Ensembl:ENSG00000177684	6	6p12.3	defensin beta 114	protein-coding	DEFB114	defensin beta 114	O	beta-defensin 114|beta-defensin 14|defensin, beta 14	20201124	-
9606	245929	DEFB115	-	DEFB-15	HGNC:HGNC:18096|Ensembl:ENSG00000215547	20	20q11.21	defensin beta 115	protein-coding	DEFB115	defensin beta 115	O	beta-defensin 115|beta-defensin 15|defensin, beta 15	20201124	-
9606	245930	DEFB116	-	DEFB-16	HGNC:HGNC:18097|Ensembl:ENSG00000215545	20	20q11.21	defensin beta 116	protein-coding	DEFB116	defensin beta 116	O	beta-defensin 116|beta-defensin 16|defensin, beta 16	20201124	-
9606	245931	DEFB117	-	DEFB-17	HGNC:HGNC:18098	20	20q11.21	defensin beta 117 (pseudogene)	pseudo	DEFB117	defensin beta 117 (pseudogene)	O	defensin, beta 117|defensin, beta 17	20201124	-
9606	245932	DEFB119	-	DEFB-19|DEFB-20|DEFB120|DEFB20|ESC42-RELA|ESC42-RELB	MIM:615997|HGNC:HGNC:18099|Ensembl:ENSG00000180483	20	20q11.21	defensin beta 119	protein-coding	DEFB119	defensin beta 119	O	beta-defensin 119|defensin, beta 120|defensin, beta 19|defensin, beta 20	20201124	-
9606	245934	DEFB121	-	DEFB21|ESC42RELC	MIM:616075|HGNC:HGNC:18101|Ensembl:ENSG00000204548	20	20q11.21	defensin beta 121	protein-coding	DEFB121	defensin beta 121	O	beta-defensin 121|beta-defensin 21|defensin, beta 21|epididymis secretory sperm binding protein	20201124	-
9606	245935	DEFB122	-	DEFB-22|DEFB122P|DEFB22	MIM:616077|HGNC:HGNC:18102|Ensembl:ENSG00000204547	20	20q11.21	defensin beta 122 (pseudogene)	pseudo	DEFB122	defensin beta 122 (pseudogene)	O	defensin, beta 122|defensin, beta 22	20201124	-
9606	245936	DEFB123	-	DEFB-23|DEFB23|ESC42-RELD	MIM:616076|HGNC:HGNC:18103|Ensembl:ENSG00000180424	20	20q11.21	defensin beta 123	protein-coding	DEFB123	defensin beta 123	O	beta-defensin 123|beta defensin 23|specific to testis and epididymis	20201124	-
9606	245937	DEFB124	-	DEFB-24	HGNC:HGNC:18104|Ensembl:ENSG00000180383	20	20q11.21	defensin beta 124	protein-coding	DEFB124	defensin beta 124	O	beta-defensin 124|beta-defensin 24|defensin, beta 24	20201124	-
9606	245938	DEFB125	-	DEFB-25	HGNC:HGNC:18105|Ensembl:ENSG00000178591	20	20p13	defensin beta 125	protein-coding	DEFB125	defensin beta 125	O	beta-defensin 125|beta defensin 25	20201124	-
9606	245939	DEFB128	-	DEFB-28|DEFB28|hBD-28	HGNC:HGNC:18106|Ensembl:ENSG00000185982	20	20p13	defensin beta 128	protein-coding	DEFB128	defensin beta 128	O	beta-defensin 128|beta-defensin 28|defensin, beta 28	20201124	-
9606	245940	DEFB130A	-	DEFB-30|DEFB130|DEFB130L|DEFB30	HGNC:HGNC:18107|Ensembl:ENSG00000232948	8	8p23.1	defensin beta 130A	protein-coding	DEFB130A	defensin beta 130A	O	beta-defensin 130A|beta-defensin 130|beta-defensin 30|defensin beta 130|defensin, beta 30	20201124	-
9606	245972	ATP6V0D2	-	ATP6D2|VMA6	MIM:618072|HGNC:HGNC:18266|Ensembl:ENSG00000147614	8	8q21.3	ATPase H+ transporting V0 subunit d2	protein-coding	ATP6V0D2	ATPase H+ transporting V0 subunit d2	O	V-type proton ATPase subunit d 2|ATPase, H+ transporting, lysosomal 38kDa, V0 subunit d2|V-ATPase subunit d 2|vacuolar proton pump subunit d 2	20201124	-
9606	245973	ATP6V1C2	-	ATP6C2|VMA5	MIM:618070|HGNC:HGNC:18264|Ensembl:ENSG00000143882	2	2p25.1	ATPase H+ transporting V1 subunit C2	protein-coding	ATP6V1C2	ATPase H+ transporting V1 subunit C2	O	V-type proton ATPase subunit C 2|ATPase, H+ transporting, lysosomal 42kDa, V1 subunit C2|V-ATPase C2 subunit|vacuolar proton pump subunit C 2	20201124	-
9606	246100	CTAG1A	-	CT6.1|ESO1|LAGE-2|LAGE2A|NY-ESO-1	MIM:300657|HGNC:HGNC:24198|Ensembl:ENSG00000268651	X	Xq28	cancer/testis antigen 1A	protein-coding	CTAG1A	cancer/testis antigen 1A	O	cancer/testis antigen 1|New York Esophageal Squamous Cell Carcinoma 1|autoimmunogenic cancer/testis antigen NY-ESO-1|cancer/testis antigen 1-A|cancer/testis antigen 6.1|l antigen family member 2	20201202	-
9606	246112	TAF13P1	-	TAF13P	HGNC:HGNC:18699	6	6q15	TATA-box binding protein associated factor 13 pseudogene 1	pseudo	TAF13P1	TATA-box binding protein associated factor 13 pseudogene 1	O	TAF13 RNA polymerase II, TATA box binding protein (TBP)-associated factor pseudogene 1|TAF13 RNA polymerase II, TATA box binding protein (TBP)-associated factor, 18kDa pseudogene|TAF13 RNA polymerase II, TATA box binding protein (TBP)-associated factor, pseudogene|TBP-associated factor 13 pseudogene	20201124	-
9606	246119	TTTY10	-	NCRNA00133|TTY10	HGNC:HGNC:18491|Ensembl:ENSG00000229236	Y	Yq11.223	testis-specific transcript, Y-linked 10	ncRNA	TTTY10	testis-specific transcript, Y-linked 10	O	testis transcript Y 10|testis-specific transcript, Y-linked 10 (non-protein coding)|transcript Y 10	20201124	-
9606	246122	TTTY7	-	CLONE795723|LINC00129|NCRNA00129|TTTY7A|TTTY7B|TTY7	HGNC:HGNC:18488|Ensembl:ENSG00000147753	Y	Yp11.2	testis-specific transcript, Y-linked 7	ncRNA	TTTY7	testis-specific transcript, Y-linked 7	O	Putative transcript Y 7 protein|long intergenic non-protein coding RNA 129|testis-specific transcript, Y-linked 7 (non-protein coding)|transcript Y 7	20201124	-
9606	246123	ZNF736P3Y	-	ZNF381P|ZNF736P3|ZNF736PY3	HGNC:HGNC:37728	Y	Yq11.223	zinc finger protein 736 pseudogene 3, Y-linked	pseudo	ZNF736P3Y	zinc finger protein 736 pseudogene 3, Y-linked	O	zinc finger protein 381, Y-linked (pseudogene)|zinc finger protein 736 pseudogene, Y-linked 3	20201124	-
9606	246126	TXLNGY	-	CYorf15A|CYorf15B|TXLNG2P	MIM:400031|HGNC:HGNC:18473|Ensembl:ENSG00000131002	Y	Yq11.222-q11.223	taxilin gamma pseudogene, Y-linked	pseudo	TXLNGY	taxilin gamma pseudogene, Y-linked	O	lipopolysaccaride-specific response 5-like protein|taxilin gamma 2, pseudogene	20201124	-
9606	246135	TAF9BP1	-	-	HGNC:HGNC:30687	3	3p24.2	TATA-box binding protein associated factor 9b pseudogene 1	pseudo	TAF9BP1	TATA-box binding protein associated factor 9b pseudogene 1	O	TAF9B RNA polymerase II, TATA box binding protein (TBP)-associated factor, 31kDa pseudogene 1|TBP-associated factor 9-like pseudogene	20201124	-
9606	246175	CNOT6L	-	CCR4b	MIM:618069|HGNC:HGNC:18042|Ensembl:ENSG00000138767	4	4q21.1	CCR4-NOT transcription complex subunit 6 like	protein-coding	CNOT6L	CCR4-NOT transcription complex subunit 6 like	O	CCR4-NOT transcription complex subunit 6-like|carbon catabolite repressor protein 4 homolog B	20201208	-
9606	246176	GAS2L2	-	CILD41|GAR17	MIM:611398|HGNC:HGNC:24846|Ensembl:ENSG00000270765	17	17q12	growth arrest specific 2 like 2	protein-coding	GAS2L2	growth arrest specific 2 like 2	O	GAS2-like protein 2|GAS2-related protein on chromosome 17	20210123	-
9606	246181	AKR7L	-	AFAR3|AFB1-AR 3|AFB1-AR3|AKR7A4	MIM:608478|HGNC:HGNC:24056|Ensembl:ENSG00000211454	1	1p36.13|1p35-p36.1	aldo-keto reductase family 7 like (gene/pseudogene)	protein-coding	AKR7L	aldo-keto reductase family 7 like (gene/pseudogene)	O	aflatoxin B1 aldehyde reductase member 4|AFB1 aldehyde reductase 3|aldo-keto reductase family 7 pseudogene|aldo-keto reductase family 7-like|aldoketoreductase 7-like	20210114	-
9606	246182	AKR7A2P1	-	AFARP1	HGNC:HGNC:24062	1	1p13.2	AKR7A2 pseudogene 1	pseudo	AKR7A2P1	AKR7A2 pseudogene 1	O	AKR7 family pseudogene|aldo-keto reductase family 7 member A2 pseudogene 1|aldo-keto reductase family 7, member A3 (aflatoxin aldehyde reductase) pseudogene	20201124	-
9606	246184	CDC26	-	ANAPC12|APC12|C9orf17	MIM:614533|HGNC:HGNC:17839|Ensembl:ENSG00000176386	9	9q32	cell division cycle 26	protein-coding	CDC26	cell division cycle 26	O	anaphase-promoting complex subunit CDC26|CDC26 subunit of anaphase promoting complex|anaphase-promoting complex subunit 12|cell division cycle 26 homolog|cell division cycle protein 26 homolog	20201124	-
9606	246210	IKBKGP1	-	IKBKGP|deltaNEMO	HGNC:HGNC:24455|Ensembl:ENSG00000275882	X	Xq28	inhibitor of nuclear factor kappa B kinase subunit gamma pseudogene 1	pseudo	IKBKGP1	inhibitor of nuclear factor kappa B kinase subunit gamma pseudogene 1	O	Delta NEMO|inhibitor of kappa light polypeptide gene enhancer in B-cells, kinase gamma pseudogene 1	20201124	-
9606	246213	SLC17A8	-	DFNA25|VGLUT3	MIM:607557|HGNC:HGNC:20151|Ensembl:ENSG00000179520	12	12q23.1	solute carrier family 17 member 8	protein-coding	SLC17A8	solute carrier family 17 member 8	O	vesicular glutamate transporter 3|solute carrier family 17 (sodium-dependent inorganic phosphate cotransporter), member 8|solute carrier family 17 (vesicular glutamate transporter), member 8	20201124	-
9606	246230	CMAL	-	-	MIM:163000	-	-	Capillary malformations, hereditary	unknown	-	-	-	-	20170408	-
9606	246243	RNASEH1	-	H1RNA|PEOB2|RNH1	MIM:604123|HGNC:HGNC:18466|Ensembl:ENSG00000171865	2	2p25.3	ribonuclease H1	protein-coding	RNASEH1	ribonuclease H1	O	ribonuclease H1|ribonuclease H type II	20210122	-
9606	246259	BMND3	-	-	MIM:606928	1	1p36	Bone mineral density variability 3	unknown	-	-	-	-	20170408	-
9606	246260	BDA1B	-	-	MIM:607004	5	5p13.3-p13.2	Brachydactyly, type A1, locus B	unknown	-	-	-	-	20190816	-
9606	246269	AFG1L	-	AFG1|LACE1|c222389	MIM:617469|HGNC:HGNC:16411|Ensembl:ENSG00000135537	6	6q21	AFG1 like ATPase	protein-coding	AFG1L	AFG1 like ATPase	O	AFG1-like ATPase|ATPase family gene 1 homolog|CG8520 gene product|lactation elevated 1|lactation elevated protein 1	20201124	-
9606	246283	TRBV22OR9-2	-	TCRBV22S2|TCRBV29S2O	HGNC:HGNC:18740|IMGT/GENE-DB:TRBV22/OR9-2	9	9p13.3	T cell receptor beta variable 22/OR9-2 (pseudogene)	pseudo	TRBV22OR9-2	T cell receptor beta variable 22/OR9-2 (pseudogene)	O	TRBV22/OR9-2	20201124	-
9606	246285	TRBV26OR9-2	-	TCRBV26S2|TCRBV28S2|TCRBV28S2O	HGNC:HGNC:15485|Ensembl:ENSG00000231165|IMGT/GENE-DB:TRBV26/OR9-2	9	9p13.3	T cell receptor beta variable 26/OR9-2 (pseudogene)	pseudo	TRBV26OR9-2	T cell receptor beta variable 26/OR9-2 (pseudogene)	O	TRBV26/OR9-2	20201124	-
9606	246286	TRBVAOR9-2	-	TCRBV33S2|TRBVA/OR9-2	HGNC:HGNC:18741|IMGT/GENE-DB:TRBVA/OR9-2	9	9p13.3	T cell receptor beta variable A/OR9-2 (pseudogene)	pseudo	TRBVAOR9-2	T cell receptor beta variable A/OR9-2 (pseudogene)	O	-	20201124	-
9606	246289	DFNA47	-	DFNB83	MIM:608652	9	9p22-p21	deafness, autosomal dominant 47	unknown	-	-	-	-	20191002	-
9606	246312	C21orf91-OT1	-	D21S2089E|NCRNA00285	HGNC:HGNC:16729|Ensembl:ENSG00000240770	21	21q21.1	C21orf91 overlapping transcript 1	ncRNA	C21orf91-OT1	C21orf91 overlapping transcript 1	O	C21orf91 overlapping transcript 1 (non-protein coding)	20201124	-
9606	246319	VAMAS6	-	VTLG	MIM:193200	6	6p21.3	Vitiligo	unknown	-	-	-	-	20200822	-
9606	246321	HSCR6	-	HSCRS2	MIM:606874	3	3p21	Hirschsprung disease, short-segment, 2	unknown	-	-	-	-	20190816	-
9606	246322	HSCR7	-	HSCRS3	MIM:606875	19	19q12	Hirschsprung disease, short-segment, 3	unknown	-	-	-	-	20190816	-
9606	246329	STAC3	-	MYPBB|NAM	MIM:615521|HGNC:HGNC:28423|Ensembl:ENSG00000185482	12	12q13.3	SH3 and cysteine rich domain 3	protein-coding	STAC3	SH3 and cysteine rich domain 3	O	SH3 and cysteine-rich domain-containing protein 3	20201226	-
9606	246330	PELI3	-	-	MIM:609827|HGNC:HGNC:30010|Ensembl:ENSG00000174516	11	11q13.2	pellino E3 ubiquitin protein ligase family member 3	protein-coding	PELI3	pellino E3 ubiquitin protein ligase family member 3	O	E3 ubiquitin-protein ligase pellino homolog 3|RING-type E3 ubiquitin transferase pellino homolog 3|pellino homolog 3|protein pellino homolog 3	20210123	-
9606	246704	LINC00315	-	C21orf93|NCRNA00315	HGNC:HGNC:16621	21	21q22.3	long intergenic non-protein coding RNA 315	ncRNA	LINC00315	long intergenic non-protein coding RNA 315	O	-	20180127	-
9606	246705	LINC00314	-	C21orf94|NCRNA00314	HGNC:HGNC:16622|Ensembl:ENSG00000178457	21	21q21.3	long intergenic non-protein coding RNA 314	ncRNA	LINC00314	long intergenic non-protein coding RNA 314	O	-	20201124	-
9606	246714	CKS1BP2	-	bA192N10.2	HGNC:HGNC:24232	10	10p11.23	CDC28 protein kinase regulatory subunit 1B pseudogene 2	pseudo	CKS1BP2	CDC28 protein kinase regulatory subunit 1B pseudogene 2	O	cell division control protein CKS1 pseudogene	20201124	-
9606	246715	CKS1BP3	-	-	HGNC:HGNC:24233	5	5q12.1	CDC28 protein kinase regulatory subunit 1B pseudogene 3	pseudo	CKS1BP3	CDC28 protein kinase regulatory subunit 1B pseudogene 3	O	cell division control protein CKS1 pseudogene	20201124	-
9606	246716	YWHAQP2	-	-	HGNC:HGNC:23211	22	22q13.2	YWHAQ pseudogene 2	pseudo	YWHAQP2	YWHAQ pseudogene 2	O	-	20201124	-
9606	246717	ELOBP1	-	TCEB2P1	HGNC:HGNC:39719|Ensembl:ENSG00000234152	13	13q12.13	elongin B pseudogene 1	pseudo	ELOBP1	elongin B pseudogene 1	O	transcription elongation factor B (SIII), polypeptide 2 (18kD, elongin B) pseudogene|transcription elongation factor B (SIII), polypeptide 2 (18kDa, elongin B) pseudogene 1|transcription elongation factor B subunit 2 pseudogene 1	20201124	-
9606	246719	UBE2SP1	-	-	HGNC:HGNC:30864	17	17p12	ubiquitin conjugating enzyme E2 S pseudogene 1	pseudo	UBE2SP1	ubiquitin conjugating enzyme E2 S pseudogene 1	O	ubiquitin carrier protein E2-EPF pseudogene|ubiquitin conjugating enzyme E2S pseudogene 1	20201124	-
9606	246720	DYNLL1P1	-	DNCL1P1	HGNC:HGNC:20723	14	14q31.1	dynein light chain LC8-type 1 pseudogene 1	pseudo	DYNLL1P1	dynein light chain LC8-type 1 pseudogene 1	O	dynein, cytoplasmic, light polypeptide 1 pseudogene 1|dynein, cytoplasmic, light polypeptide pseudogene	20201124	-
9606	246721	POLR2J2	-	HRPB11B|POLR2J3|RPB11b1|RPB11b2	MIM:609881|HGNC:HGNC:23208|Ensembl:ENSG00000267645	7	7q22.1	RNA polymerase II subunit J2	protein-coding	POLR2J2	RNA polymerase II subunit J2	O	DNA-directed RNA polymerase II subunit RPB11-b1|DNA directed RNA polymerase II polypeptide J-related|DNA-directed RNA polymerase II subunit J2|DNA-directed RNA polymerase II subunit J3|DNA-directed RNA polymerase II subunit RPB11-b2|RNA polymerase II subunit B11-b1|RNA polymerase II subunit B11-b2|polymerase (RNA) II (DNA directed) polypeptide J2|polymerase (RNA) II subunit J2	20201124	-
9606	246723	ATP5PDP4	-	ATP5HP4	HGNC:HGNC:49626	12	12q15	ATP synthase peripheral stalk subunit d pseudogene 4	pseudo	ATP5PDP4	ATP synthase peripheral stalk subunit d pseudogene 4	O	ATP synthase, H+ transporting, mitochondrial Fo complex subunit D pseudogene 4|ATP synthase, H+ transporting, mitochondrial Fo complex, subunit d pseudogene|ATP synthase, H+ transporting, mitochondrial Fo complex, subunit d, pseudogene 4	20201124	-
9606	246731	PPIHP1	-	-	HGNC:HGNC:31355	11	11q23.1	peptidylprolyl isomerase H pseudogene 1	pseudo	PPIHP1	peptidylprolyl isomerase H pseudogene 1	O	peptidylprolyl isomerase H (cyclophilin H) pseudogene 1	20201124	-
9606	246737	YWHAZP4	-	-	HGNC:HGNC:30851	6	6q22.33	tyrosine 3-monooxygenase/tryptophan 5-monooxygenase activation protein zeta pseudogene 4	pseudo	YWHAZP4	tyrosine 3-monooxygenase/tryptophan 5-monooxygenase activation protein zeta pseudogene 4	O	tyrosine 3-monooxygenase/tryptophan 5-monooxygenase activation protein, zeta polypeptide pseudogene	20201124	-
9606	246744	STH	-	MAPTIT	MIM:607067|HGNC:HGNC:18839|Ensembl:ENSG00000256762	17	17q21.31	saitohin	protein-coding	STH	saitohin	O	saitohin|microtubule-associated protein tau (MAPT) intronic transcript	20201124	-
9606	246750	MYAS1	-	-	MIM:607085	6	6p21.3	Myasthenia gravis with thymus hyperplasia	unknown	-	-	-	-	20190816	-
9606	246751	SMAR	-	-	MIM:607088	11	11q13	Spinal muscular atrophy, chronic distal, autosomal recessive	unknown	-	-	-	-	20190816	-
9606	246754	MTVR2	-	-	-	17	17q22	mouse mammary tumor virus receptor homolog 2	pseudo	-	-	-	family with sequence similarity 89, member B pseudogene	20201124	-
9606	246777	SPESP1	-	ESP|SP-ESP	MIM:609399|HGNC:HGNC:15570|Ensembl:ENSG00000258484	15	15q23	sperm equatorial segment protein 1	protein-coding	SPESP1	sperm equatorial segment protein 1	O	sperm equatorial segment protein 1|equatorial segment protein|glycosylated 38 kDa sperm protein C-7/8	20201124	-
9606	246778	IL27	-	IL-27|IL-27A|IL27A|IL27p28|IL30|p28	MIM:608273|HGNC:HGNC:19157|Ensembl:ENSG00000197272	16	16p12.1-p11.2	interleukin 27	protein-coding	IL27	interleukin 27	O	interleukin-27 subunit alpha|IL-27 p28 subunit|IL-27 subunit alpha|IL-27-A|IL27-A|interleukin-30	20210118	-
9606	246784	SMU1P1	-	-	HGNC:HGNC:54527	1	1q23.1	SMU1 pseudogene 1	pseudo	SMU1P1	SMU1 pseudogene 1	O	SMU1, DNA replication regulator and spliceosomal factor pseudogene|smu-1 suppressor of mec-8 and unc-52 homolog pseudogene	20201124	-
9606	246785	OLA1P1	-	-	HGNC:HGNC:45274	22	22q13.2	OLA1 pseudogene 1	pseudo	OLA1P1	OLA1 pseudogene 1	O	Obg-like ATPase 1 pseudogene 1|PTD004 pseudogene	20201124	-
9606	252839	TMEM9	-	DERM4|TMEM9A	MIM:616877|HGNC:HGNC:18823|Ensembl:ENSG00000116857	1	1q32.1	transmembrane protein 9	protein-coding	TMEM9	transmembrane protein 9	O	proton-transporting V-type ATPase complex assembly regulator TMEM9|dermal papilla-derived protein 4|v-ATPase assembly regulator TMEM9	20201213	-
9606	252840	SRP68P2	-	SRPSMCR	HGNC:HGNC:30426|Ensembl:ENSG00000227689	17	17p11.2	signal recognition particle 68 pseudogene 2	pseudo	SRP68P2	signal recognition particle 68 pseudogene 2	O	signal recognition particle 68kD pseudogene|signal recognition particle 68kDa pseudogene 2	20201124	-
9606	252841	SRP68P1	-	SRPSMCR	HGNC:HGNC:30427|Ensembl:ENSG00000266129	17	17p11.2	signal recognition particle 68 pseudogene 1	pseudo	SRP68P1	signal recognition particle 68 pseudogene 1	O	signal recognition particle 68kD pseudogene|signal recognition particle 68kDa pseudogene 1|signal recognition particle, Smith Magenis syndrome chromosome region	20201124	-
9606	252842	AAT1	-	FAA1	MIM:607086	11	11q23.3-q24	Aortic aneurysm, familial thoracic 1	unknown	-	-	-	-	20190816	-
9606	252843	AAT2	-	FAA2	MIM:607087	5	5q13-q14	Aortic aneurysm, familial thoracic 2	unknown	-	-	-	-	20190816	-
9606	252884	ZNF396	-	ZSCAN14	MIM:609600|HGNC:HGNC:18824|Ensembl:ENSG00000186496	18	18q12.2	zinc finger protein 396	protein-coding	ZNF396	zinc finger protein 396	O	zinc finger protein 396|zinc finger and SCAN domain-containing protein 14	20201213	-
9606	252946	FAM197Y2	-	CYorf16|FAM197Y2P	HGNC:HGNC:18848|Ensembl:ENSG00000234803	Y	Yp11.2	family with sequence similarity 197 Y-linked member 2	ncRNA	FAM197Y2	family with sequence similarity 197 Y-linked member 2	O	-	20201124	-
9606	252948	TTTY16	-	NCRNA00139	HGNC:HGNC:18840	Y	Yp11.2	testis-specific transcript, Y-linked 16	ncRNA	TTTY16	testis-specific transcript, Y-linked 16	O	testis-specific transcript, Y-linked 16 (non-protein coding)	20201124	-
9606	252949	TTTY17A	-	NCRNA00140|TTTY17	MIM:400040|HGNC:HGNC:18841|Ensembl:ENSG00000228240	Y	Yq11.223	testis-specific transcript, Y-linked 17A	ncRNA	TTTY17A	testis-specific transcript, Y-linked 17A	O	testis-specific transcript, Y-linked 17A (non-protein coding)	20201124	-
9606	252950	TTTY18	-	NCRNA00143	HGNC:HGNC:18842	Y	Yp11.2	testis-specific transcript, Y-linked 18	ncRNA	TTTY18	testis-specific transcript, Y-linked 18	O	testis-specific transcript, Y-linked 18 (non-protein coding)	20201124	-
9606	252951	TTTY20	-	NCRNA00145	HGNC:HGNC:18844|Ensembl:ENSG00000232808	Y	Yp11.2	testis-specific transcript, Y-linked 20	ncRNA	TTTY20	testis-specific transcript, Y-linked 20	O	testis-specific transcript, Y-linked 20 (non-protein coding)	20201124	-
9606	252952	TTTY19	-	NCRNA00144	HGNC:HGNC:18843|Ensembl:ENSG00000232419	Y	Yp11.2	testis-specific transcript, Y-linked 19	ncRNA	TTTY19	testis-specific transcript, Y-linked 19	O	testis-specific transcript, Y-linked 19 (non-protein coding)	20201124	-
9606	252953	TTTY21	-	NCRNA00146	HGNC:HGNC:18845|Ensembl:ENSG00000228890	Y	Yp11.2	testis-specific transcript, Y-linked 21	ncRNA	TTTY21	testis-specific transcript, Y-linked 21	O	testis-specific transcript, Y-linked 21 (non-protein coding)	20201124	-
9606	252954	TTTY22	-	NCRNA00147	HGNC:HGNC:18846|Ensembl:ENSG00000224075	Y	Yp11.2	testis-specific transcript, Y-linked 22	ncRNA	TTTY22	testis-specific transcript, Y-linked 22	O	testis-specific transcript, Y-linked 22 (non-protein coding)	20201124	-
9606	252955	TTTY23	-	NCRNA00148|TTTY23B	HGNC:HGNC:18847|Ensembl:ENSG00000239225	Y	Yp11.2	testis-specific transcript, Y-linked 23	ncRNA	TTTY23	testis-specific transcript, Y-linked 23	O	testis-specific transcript, Y-linked 23 (non-protein coding)	20201124	-
9606	252956	TPM3P1	-	TPM3L2	HGNC:HGNC:16350	7	7q31.2	tropomyosin 3 pseudogene 1	pseudo	TPM3P1	tropomyosin 3 pseudogene 1	O	tropomyosin 3-like 2 pseudogene	20201124	-
9606	252968	TNPO1P2	-	-	HGNC:HGNC:45121|Ensembl:ENSG00000230662	17	17p11.2	transportin 1 pseudogene 2	pseudo	TNPO1P2	transportin 1 pseudogene 2	O	karyopherin (importin) beta 2 pseudogene	20201209	-
9606	252969	NEIL2	-	NEH2|NEI2	MIM:608933|HGNC:HGNC:18956|Ensembl:ENSG00000154328	8	8p23.1	nei like DNA glycosylase 2	protein-coding	NEIL2	nei like DNA glycosylase 2	O	endonuclease 8-like 2|DNA glycosylase/AP lyase Neil2|DNA-(apurinic or apyrimidinic site) lyase Neil2|nei endonuclease VIII-like 2|nei homolog 2|nei-like protein 2	20201213	-
9606	252983	STXBP4	-	Synip	MIM:610415|HGNC:HGNC:19694|Ensembl:ENSG00000166263	17	17q22	syntaxin binding protein 4	protein-coding	STXBP4	syntaxin binding protein 4	O	syntaxin-binding protein 4|STX4-interacting protein|syntaxin 4 interacting protein	20201124	-
9606	252995	FNDC5	-	FRCP2|irisin	MIM:611906|HGNC:HGNC:20240|Ensembl:ENSG00000160097	1	1p35.1	fibronectin type III domain containing 5	protein-coding	FNDC5	fibronectin type III domain containing 5	O	fibronectin type III domain-containing protein 5|fibronectin type III repeat-containing protein 2	20210110	-
9606	253012	HEPACAM2	-	MIKI	MIM:614133|HGNC:HGNC:27364|Ensembl:ENSG00000188175	7	7q21.2	HEPACAM family member 2	protein-coding	HEPACAM2	HEPACAM family member 2	O	HEPACAM family member 2|mitotic kinetics regulator	20201124	-
9606	253013	RPL31P8	-	RPL31_8_567	HGNC:HGNC:31324|Ensembl:ENSG00000213896	5	5q12.1	ribosomal protein L31 pseudogene 8	pseudo	RPL31P8	ribosomal protein L31 pseudogene 8	O	-	20201124	-
9606	253017	TECRL	-	CPVT3|GPSN2L|SRD5A2L2|TERL	MIM:617242|HGNC:HGNC:27365|Ensembl:ENSG00000205678	4	4q13.1	trans-2,3-enoyl-CoA reductase like	protein-coding	TECRL	trans-2,3-enoyl-CoA reductase like	O	trans-2,3-enoyl-CoA reductase-like|glycoprotein, synaptic 2-like|steroid 5 alpha-reductase 2-like 2|steroid 5-alpha-reductase 2-like 2 protein	20210114	-
9606	253018	HCG27	-	bCX101P6.9|bPG299F13.9|bQB115I13.2	HGNC:HGNC:27366|Ensembl:ENSG00000206344	6	6p21.33	HLA complex group 27	ncRNA	HCG27	HLA complex group 27	O	HLA complex group 27 (non-protein coding)|bPG299F13.9 bCX101P6.9 bQB115I13.2	20201124	-
9606	253039	CUTALP	-	PSMD5-AS1	HGNC:HGNC:27367|Ensembl:ENSG00000226752	9	9q33.2	cutA divalent cation tolerance like, pseudogene	pseudo	CUTALP	cutA divalent cation tolerance like, pseudogene	O	PSMD5 antisense RNA 1 (head to head)|cutA divalent cation tolerance homolog-like, pseudogene	20201124	-
9606	253044	LINGO1-AS1	-	-	HGNC:HGNC:27368|Ensembl:ENSG00000259666	15	15q24.3	LINGO1 antisense RNA 1	ncRNA	LINGO1-AS1	LINGO1 antisense RNA 1	O	-	20201124	-
9606	253128	LINC00612	-	C12orf33	HGNC:HGNC:28621|Ensembl:ENSG00000214851	12	12p13.31	long intergenic non-protein coding RNA 612	ncRNA	LINC00612	long intergenic non-protein coding RNA 612	O	-	20210103	-
9606	253143	PRR14L	-	C22orf30	HGNC:HGNC:28738|Ensembl:ENSG00000183530	22	22q12.2	proline rich 14 like	protein-coding	PRR14L	proline rich 14 like	O	protein PRR14L|proline rich 14-like protein	20201124	-
9606	253152	EPHX4	-	ABHD7|EH4|EPHXRP	MIM:617401|HGNC:HGNC:23758|Ensembl:ENSG00000172031	1	1p22.1	epoxide hydrolase 4	protein-coding	EPHX4	epoxide hydrolase 4	O	epoxide hydrolase 4|abhydrolase domain containing 7|abhydrolase domain-containing protein 7|epoxide hydrolase-related protein	20201124	-
9606	253175	CDY1B	-	CDY	HGNC:HGNC:23920|Ensembl:ENSG00000172352	Y	Yq11.23	chromodomain Y-linked 1B	protein-coding	CDY1B	chromodomain Y-linked 1B	O	testis-specific chromodomain protein Y 1|chromodomain protein, Y chromosome, 1, centromeric|chromodomain protein, Y-linked, 1B|testis-specific chromodomain protein on Y, centromeric	20201213	-
9606	253190	SERHL2	-	dJ222E13.1	MIM:619045|HGNC:HGNC:29446|Ensembl:ENSG00000183569	22	22q13.2	serine hydrolase like 2	protein-coding	SERHL2	serine hydrolase like 2	O	serine hydrolase-like protein 2|testis secretory sperm-binding protein Li 216e	20201213	-
9606	253260	RICTOR	-	AVO3|PIA|hAVO3	MIM:609022|HGNC:HGNC:28611|Ensembl:ENSG00000164327	5	5p13.1	RPTOR independent companion of MTOR complex 2	protein-coding	RICTOR	RPTOR independent companion of MTOR complex 2	O	rapamycin-insensitive companion of mTOR|AVO3 homolog|TORC2-specific protein AVO3|pianissimo	20210118	-
9606	253264	ZNF503-AS1	-	-	HGNC:HGNC:27370|Ensembl:ENSG00000226051	10	10q22.2	ZNF503 antisense RNA 1	ncRNA	ZNF503-AS1	ZNF503 antisense RNA 1	O	ZNF503 antisense RNA 1 (non-protein coding)	20201124	-
9606	253272	PCGF7P	-	RNF134P1	HGNC:HGNC:30341	19	19p12	polycomb group ring finger 7 pseudogene	pseudo	PCGF7P	polycomb group ring finger 7 pseudogene	O	ring finger protein 134 pseudogene 1	20201124	-
9606	253314	EIF4E1B	-	-	HGNC:HGNC:33179|Ensembl:ENSG00000175766	5	5q35.2	eukaryotic translation initiation factor 4E family member 1B	protein-coding	EIF4E1B	eukaryotic translation initiation factor 4E family member 1B	O	eukaryotic translation initiation factor 4E type 1B	20201124	-
9606	253430	IPMK	-	-	MIM:609851|HGNC:HGNC:20739|Ensembl:ENSG00000151151	10	10q21.1	inositol polyphosphate multikinase	protein-coding	IPMK	inositol polyphosphate multikinase	O	inositol polyphosphate multikinase|inositol 1,3,4,6-tetrakisphosphate 5-kinase	20201124	-
9606	253461	ZBTB38	-	CIBZ|PPP1R171|ZNF921	MIM:612218|HGNC:HGNC:26636|Ensembl:ENSG00000177311	3	3q23	zinc finger and BTB domain containing 38	protein-coding	ZBTB38	zinc finger and BTB domain containing 38	O	zinc finger and BTB domain-containing protein 38|protein phosphatase 1, regulatory subunit 171	20201213	-
9606	253512	SLC25A30	-	KMCP1	MIM:610793|HGNC:HGNC:27371|Ensembl:ENSG00000174032	13	13q14.13	solute carrier family 25 member 30	protein-coding	SLC25A30	solute carrier family 25 member 30	O	kidney mitochondrial carrier protein 1	20201124	-
9606	253558	LCLAT1	-	1AGPAT8|AGPAT8|ALCAT1|HSRG1849|LYCAT|UNQ1849	MIM:614241|HGNC:HGNC:26756|Ensembl:ENSG00000172954	2	2p23.1	lysocardiolipin acyltransferase 1	protein-coding	LCLAT1	lysocardiolipin acyltransferase 1	O	lysocardiolipin acyltransferase 1|1-AGP acyltransferase 8|1-AGPAT 8|1-acylglycerol-3-phosphate O-acyltransferase 8|acyl-CoA:lysocardiolipin acyltransferase 1	20201124	-
9606	253559	CADM2	-	IGSF4D|NECL3|Necl-3|SynCAM 2|synCAM2	MIM:609938|HGNC:HGNC:29849|Ensembl:ENSG00000175161	3	3p12.1	cell adhesion molecule 2	protein-coding	CADM2	cell adhesion molecule 2	O	cell adhesion molecule 2|immunoglobulin superfamily member 4D|nectin-like 3|nectin-like protein 3|synaptic cell adhesion molecule 2	20210123	-
9606	253573	LINC02052	-	-	HGNC:HGNC:27372|Ensembl:ENSG00000224406	3	3q27.3	long intergenic non-protein coding RNA 2052	ncRNA	LINC02052	long intergenic non-protein coding RNA 2052	O	-	20201124	-
9606	253582	TMEM244	-	C6orf191|bA174C7.4	HGNC:HGNC:21571|Ensembl:ENSG00000203756	6	6q22.33	transmembrane protein 244	protein-coding	TMEM244	transmembrane protein 244	O	transmembrane protein 244|putative transmembrane protein C6orf191	20201124	-
9606	253635	GPATCH11	-	CCDC75|CENP-Y|CENPY	HGNC:HGNC:26768|Ensembl:ENSG00000152133	2	2p22.2	G-patch domain containing 11	protein-coding	GPATCH11	G-patch domain containing 11	O	G patch domain-containing protein 11|centromere protein Y|coiled-coil domain containing 75|coiled-coil domain-containing protein 75|g patch domain-containing protein 11	20201124	-
9606	253639	ZNF620	-	-	HGNC:HGNC:28742|Ensembl:ENSG00000177842	3	3p22.1	zinc finger protein 620	protein-coding	ZNF620	zinc finger protein 620	O	zinc finger protein 620	20201213	-
9606	253650	ANKRD18A	-	-	HGNC:HGNC:23643|Ensembl:ENSG00000180071	9	9p13.1	ankyrin repeat domain 18A	protein-coding	ANKRD18A	ankyrin repeat domain 18A	O	ankyrin repeat domain-containing protein 18A	20201124	-
9606	253665	ELOBP2	-	TCEB2P2	HGNC:HGNC:39720|Ensembl:ENSG00000255262	11	11q24.3	elongin B pseudogene 2	pseudo	ELOBP2	elongin B pseudogene 2	O	ELOB pseudogene|RNA polymerase II transcription factor SIII subunit B pseudogene|SIII p18 pseudogene|elongin 18 kDa subunit pseudogene|rig-1 protein - mouse|transcription elongation factor B (SIII), polypeptide 2 (18kD, elongin B) pseudogene|transcription elongation factor B (SIII), polypeptide 2 (18kDa, elongin B) pseudogene 2|transcription elongation factor B polypeptide 2 pseudogene|transcription elongation factor B subunit 2 pseudogene 2	20201124	-
9606	253714	MMS22L	-	C6orf167|dJ39B17.2	MIM:615614|HGNC:HGNC:21475|Ensembl:ENSG00000146263	6	6q16.1	MMS22 like, DNA repair protein	protein-coding	MMS22L	MMS22 like, DNA repair protein	O	protein MMS22-like	20201124	-
9606	253724	TTC41P	-	GNN|GNNP	HGNC:HGNC:49210|Ensembl:ENSG00000214198	12	12q23.3	tetratricopeptide repeat domain 41, pseudogene	pseudo	TTC41P	tetratricopeptide repeat domain 41, pseudogene	O	Grp94 neighboring nucleotidase pseudogene	20201124	-
9606	253725	WASHC2C	-	FAM21A|FAM21C|VPEF	MIM:613631|HGNC:HGNC:23414|Ensembl:ENSG00000172661	10	10q11.22	WASH complex subunit 2C	protein-coding	WASHC2C	WASH complex subunit 2C	O	WASH complex subunit 2C|WASH complex subunit FAM21C|family with sequence similarity 21 member C|vaccinia virus penetration factor	20201206	-
9606	253738	EBF3	-	COE3|EBF-3|HADDS|O/E-2|OE-2	MIM:607407|HGNC:HGNC:19087|Ensembl:ENSG00000108001	10	10q26.3	EBF transcription factor 3	protein-coding	EBF3	EBF transcription factor 3	O	transcription factor COE3|early B cell factor 3|olf-1/EBF-like 2	20201213	-
9606	253769	WDR27	-	-	HGNC:HGNC:21248|Ensembl:ENSG00000184465	6	6q27	WD repeat domain 27	protein-coding	WDR27	WD repeat domain 27	O	WD repeat-containing protein 27	20201124	-
9606	253782	CERS6	-	CERS5|LASS6	MIM:615336|HGNC:HGNC:23826|Ensembl:ENSG00000172292	2	2q24.3	ceramide synthase 6	protein-coding	CERS6	ceramide synthase 6	O	ceramide synthase 6|LAG1 homolog, ceramide synthase 6|longevity assurance homolog 6	20201124	-
9606	253827	MSRB3	-	DFNB74	MIM:613719|HGNC:HGNC:27375|Ensembl:ENSG00000174099	12	12q14.3	methionine sulfoxide reductase B3	protein-coding	MSRB3	methionine sulfoxide reductase B3	O	methionine-R-sulfoxide reductase B3|methionine-R-sulfoxide reductase B3, mitochondrial	20210114	-
9606	253832	ZDHHC20	-	4933421L13Rik|DHHC-20|DHHC20	MIM:617972|HGNC:HGNC:20749|Ensembl:ENSG00000180776	13	13q12.11	zinc finger DHHC-type palmitoyltransferase 20	protein-coding	ZDHHC20	zinc finger DHHC-type palmitoyltransferase 20	O	palmitoyltransferase ZDHHC20|DHHC domain-containing cysteine-rich protein 20|acyltransferase ZDHHC20|probable palmitoyltransferase ZDHHC20|zinc finger DHHC domain-containing protein 20|zinc finger DHHC-type containing 20	20210103	-
9606	253868	MIR1-1HG-AS1	-	C20orf166-AS1|C20orf200|NCRNA00335	HGNC:HGNC:26393	20	20q13.33	MIR1-1HG antisense RNA 1	ncRNA	MIR1-1HG-AS1	MIR1-1HG antisense RNA 1	O	C20orf166 antisense RNA 1 (non-protein coding)	20201124	-
9606	253933	OR7E39P	-	OR7E138P|hg611	HGNC:HGNC:8412	7	7p22.1	olfactory receptor family 7 subfamily E member 39 pseudogene	pseudo	OR7E39P	olfactory receptor family 7 subfamily E member 39 pseudogene	O	olfactory receptor, family 7, subfamily E, member 138 pseudogene	20201124	-
9606	253935	ANGPTL5	-	-	MIM:607666|HGNC:HGNC:19705|Ensembl:ENSG00000187151	11	11q22.1	angiopoietin like 5	protein-coding	ANGPTL5	angiopoietin like 5	O	angiopoietin-related protein 5|angiopoietin-like protein 5	20201213	-
9606	253943	YTHDF3	-	-	MIM:618669|HGNC:HGNC:26465|Ensembl:ENSG00000185728	8	8q12.3	YTH N6-methyladenosine RNA binding protein 3	protein-coding	YTHDF3	YTH N6-methyladenosine RNA binding protein 3	O	YTH domain-containing family protein 3|YTH N(6)-methyladenosine RNA binding protein 3|YTH domain family protein 3|YTH domain family, member 3	20201124	-
9606	253959	RALGAPA1	-	GARNL1|GRIPE|NEDHRIT|RalGAPalpha1|TULIP1|p240	MIM:608884|HGNC:HGNC:17770|Ensembl:ENSG00000174373	14	14q13.2	Ral GTPase activating protein catalytic subunit alpha 1	protein-coding	RALGAPA1	Ral GTPase activating protein catalytic subunit alpha 1	O	ral GTPase-activating protein subunit alpha-1|GAP-related interacting protein to E12|GTPase activating Rap/RanGAP domain-like 1|Ral GTPase activating protein catalytic alpha subunit 1|Ral GTPase activating protein, alpha subunit 1 (catalytic)|tuberin-like protein 1	20210123	-
9606	253962	CACNA1G-AS1	-	CAS1	HGNC:HGNC:27377|Ensembl:ENSG00000250107	17	17q21.33	CACNA1G antisense RNA 1	ncRNA	CACNA1G-AS1	CACNA1G antisense RNA 1	O	CACNA1G antisense RNA 1 (non-protein coding)	20201124	-
9606	253970	SFTA3	-	NANCI|SFTPH|SP-H|SPH	MIM:617860|HGNC:HGNC:18387|Ensembl:ENSG00000229415|Ensembl:ENSG00000257520	14	14q13.3	surfactant associated 3	ncRNA	SFTA3	surfactant associated 3	O	NKX2.1 associated non-coding intergenic RNA|Nkx2.1-associated noncoding intergenic RNA|putative protein SFTA3|surfactant-associated protein 3|surfactant-associated protein H	20201218	-
9606	253980	KCTD13	-	BACURD1|FKSG86|PDIP1|POLDIP1|hBACURD1	MIM:608947|HGNC:HGNC:22234|Ensembl:ENSG00000174943	16	16p11.2	potassium channel tetramerization domain containing 13	protein-coding	KCTD13	potassium channel tetramerization domain containing 13	O	BTB/POZ domain-containing adapter for CUL3-mediated RhoA degradation protein 1|BTB/POZ domain-containing protein KCTD13|CTD-2574D22.4|TNFAIP1-like protein|polymerase delta-interacting protein 1|potassium channel tetramerisation domain containing 13	20201213	-
9606	253982	ASPHD1	-	-	HGNC:HGNC:27380|Ensembl:ENSG00000174939	16	16p11.2	aspartate beta-hydroxylase domain containing 1	protein-coding	ASPHD1	aspartate beta-hydroxylase domain containing 1	O	aspartate beta-hydroxylase domain-containing protein 1	20210114	-
9606	253986	RPL10AP2	-	RPL10A_5_900	HGNC:HGNC:31081|Ensembl:ENSG00000188873	8	8q11.1	ribosomal protein L10a pseudogene 2	pseudo	RPL10AP2	ribosomal protein L10a pseudogene 2	O	-	20201124	-
9606	254013	ETFBKMT	-	C12orf72|ETFB-KMT|METTL20	MIM:615256|HGNC:HGNC:28739|Ensembl:ENSG00000139160	12	12p11.21	electron transfer flavoprotein subunit beta lysine methyltransferase	protein-coding	ETFBKMT	electron transfer flavoprotein subunit beta lysine methyltransferase	O	electron transfer flavoprotein beta subunit lysine methyltransferase|ETFB lysine methyltransferase|methyltransferase like 20|methyltransferase-like protein 20|protein N-lysine methyltransferase METTL20	20201128	-
9606	254028	LOC254028	-	-	Ensembl:ENSG00000258573	14	14q11.2	uncharacterized LOC254028	ncRNA	-	-	-	-	20201124	-
9606	254042	METAP1D	-	MAP 1D|MAP1D|MetAP 1D|Metap1l	MIM:610267|HGNC:HGNC:32583|Ensembl:ENSG00000172878	2	2q31.1	methionyl aminopeptidase type 1D, mitochondrial	protein-coding	METAP1D	methionyl aminopeptidase type 1D, mitochondrial	O	methionine aminopeptidase 1D, mitochondrial|CDS of metAP-3 within PCR fragment|metAP 1D|peptidase M 1D	20201124	-
9606	254048	UBN2	-	-	MIM:613841|HGNC:HGNC:21931|Ensembl:ENSG00000157741	7	7q34	ubinuclein 2	protein-coding	UBN2	ubinuclein 2	O	ubinuclein-2	20201124	-
9606	254050	LRRC43	-	-	HGNC:HGNC:28562|Ensembl:ENSG00000158113	12	12q24.31	leucine rich repeat containing 43	protein-coding	LRRC43	leucine rich repeat containing 43	O	leucine-rich repeat-containing protein 43	20201124	-
9606	254065	BRWD3	-	BRODL|MRX93	MIM:300553|HGNC:HGNC:17342|Ensembl:ENSG00000165288	X	Xq21.1	bromodomain and WD repeat domain containing 3	protein-coding	BRWD3	bromodomain and WD repeat domain containing 3	O	bromodomain and WD repeat-containing protein 3|bromo domain-containing protein disrupted in leukemia|novel WD repeat domain protein	20201124	-
9606	254099	LINC01342	-	-	HGNC:HGNC:50551|Ensembl:ENSG00000223823	1	1p36.33	long intergenic non-protein coding RNA 1342	ncRNA	LINC01342	long intergenic non-protein coding RNA 1342	O	-	20201124	-
9606	254100	ZNRD2-DT	-	SSSCA1-AS1|ZNRD2-AS1	HGNC:HGNC:27384	11	11q13.1	ZNRD2 divergent transcript	ncRNA	ZNRD2-DT	ZNRD2 divergent transcript	O	SSSCA1 antisense RNA 1 (head to head)|ZNRD2 antisense RNA 1 (head to head)	20201228	-
9606	254102	EHBP1L1	-	-	HGNC:HGNC:30682|Ensembl:ENSG00000173442	11	11q13.1	EH domain binding protein 1 like 1	protein-coding	EHBP1L1	EH domain binding protein 1 like 1	O	EH domain-binding protein 1-like protein 1|tangerin	20201124	-
9606	254122	SNX32	-	SNX6B	HGNC:HGNC:26423|Ensembl:ENSG00000172803	11	11q13.1	sorting nexin 32	protein-coding	SNX32	sorting nexin 32	O	sorting nexin-32|sorting nexin-6B	20201124	-
9606	254128	NIFK-AS1	-	-	HGNC:HGNC:27385|Ensembl:ENSG00000236859	2	2q14.3	NIFK antisense RNA 1	ncRNA	NIFK-AS1	NIFK antisense RNA 1	O	-	20201124	-
9606	254158	CXorf58	-	-	HGNC:HGNC:26356|Ensembl:ENSG00000165182	X	Xp22.11	chromosome X open reading frame 58	protein-coding	CXorf58	chromosome X open reading frame 58	O	putative uncharacterized protein CXorf58	20201124	-
9606	254170	FBXO33	-	BMND12|Fbx33|c14_5247	MIM:609103|HGNC:HGNC:19833|Ensembl:ENSG00000165355	14	14q21.1	F-box protein 33	protein-coding	FBXO33	F-box protein 33	O	F-box only protein 33	20201124	-
9606	254173	TTLL10	-	TTLL5	HGNC:HGNC:26693|Ensembl:ENSG00000162571	1	1p36.33	tubulin tyrosine ligase like 10	protein-coding	TTLL10	tubulin tyrosine ligase like 10	O	inactive polyglycylase TTLL10|tubulin tyrosine ligase-like family, member 10|tubulin tyrosine ligase-like family, member 5|tubulin--tyrosine ligase-like protein 10	20201213	-
9606	254187	TSGA10IP	-	FAM161C	HGNC:HGNC:26555|Ensembl:ENSG00000175513	11	11q13.1	testis specific 10 interacting protein	protein-coding	TSGA10IP	testis specific 10 interacting protein	O	testis-specific protein 10-interacting protein|tsga10-interacting protein	20201124	-
9606	254225	RNF169	-	-	MIM:618650|HGNC:HGNC:26961|Ensembl:ENSG00000166439	11	11q13.4	ring finger protein 169	protein-coding	RNF169	ring finger protein 169	O	E3 ubiquitin-protein ligase RNF169|RING-type E3 ubiquitin transferase RNF169	20201206	-
9606	254228	CALHM5	-	C6orf188|FAM26E|dJ493F7.3	HGNC:HGNC:21568|Ensembl:ENSG00000178033	6	6q22.1	calcium homeostasis modulator family member 5	protein-coding	CALHM5	calcium homeostasis modulator family member 5	O	calcium homeostasis modulator protein 5|family with sequence similarity 26 member E|protein FAM26E	20201124	-
9606	254240	BPIFC	-	BPIL2	MIM:614109|HGNC:HGNC:16503|Ensembl:ENSG00000184459	22	22q12.3	BPI fold containing family C	protein-coding	BPIFC	BPI fold containing family C	O	BPI fold-containing family C protein|BPI-like 2|bactericidal/permeability-increasing protein-like 2	20201208	-
9606	254251	LCORL	-	MLR1	MIM:611799|HGNC:HGNC:30776|Ensembl:ENSG00000178177	4	4p15.31	ligand dependent nuclear receptor corepressor like	protein-coding	LCORL	ligand dependent nuclear receptor corepressor like	O	ligand-dependent nuclear receptor corepressor-like protein|LCOR-like protein|MBLK1-related protein|transcription factor MLR1	20201213	-
9606	254263	CNIH2	-	CNIH-2|Cnil	MIM:611288|HGNC:HGNC:28744|Ensembl:ENSG00000174871	11	11q13.2	cornichon family AMPA receptor auxiliary protein 2	protein-coding	CNIH2	cornichon family AMPA receptor auxiliary protein 2	O	protein cornichon homolog 2|cornichon homolog 2	20201124	-
9606	254268	AKNAD1	-	C1orf62	HGNC:HGNC:28398|Ensembl:ENSG00000162641	1	1p13.3	AKNA domain containing 1	protein-coding	AKNAD1	AKNA domain containing 1	O	protein AKNAD1	20201124	-
9606	254272	TBC1D28	-	-	HGNC:HGNC:26858|Ensembl:ENSG00000189375	17	17p11.2	TBC1 domain family member 28	protein-coding	TBC1D28	TBC1 domain family member 28	O	TBC1 domain family member 28	20201213	-
9606	254295	PHYHD1	-	-	HGNC:HGNC:23396|Ensembl:ENSG00000175287	9	9q34.11	phytanoyl-CoA dioxygenase domain containing 1	protein-coding	PHYHD1	phytanoyl-CoA dioxygenase domain containing 1	O	phytanoyl-CoA dioxygenase domain-containing protein 1	20210114	-
9606	254312	LINC00710	-	-	HGNC:HGNC:27386|Ensembl:ENSG00000229240	10	10p14	long intergenic non-protein coding RNA 710	ncRNA	LINC00710	long intergenic non-protein coding RNA 710	O	-	20201124	-
9606	254359	ZDHHC24	-	-	HGNC:HGNC:27387|Ensembl:ENSG00000174165	11	11q13.2	zinc finger DHHC-type containing 24	protein-coding	ZDHHC24	zinc finger DHHC-type containing 24	O	probable palmitoyltransferase ZDHHC24|DHHC-24|zinc finger DHHC domain-containing protein 24|zinc finger, DHHC domain containing 24	20201213	-
9606	254394	MCM9	-	C6orf61|MCMDC1|ODG4|dJ329L24.1|dJ329L24.3	MIM:610098|HGNC:HGNC:21484|Ensembl:ENSG00000111877	6	6q22.31	minichromosome maintenance 9 homologous recombination repair factor	protein-coding	MCM9	minichromosome maintenance 9 homologous recombination repair factor	O	DNA helicase MCM9|DNA replication licensing factor MCM9|mini-chromosome maintenance deficient domain-containing protein 1|minichromosome maintenance complex component 9	20210123	-
9606	254398	ARHGAP42P4	-	-	HGNC:HGNC:43941	14	14q11.2	ARHGAP42 pseudogene 4	pseudo	ARHGAP42P4	ARHGAP42 pseudogene 4	O	Rho GTPase activating protein 42 pseudogene 4	20201124	-
9606	254427	PROSER2	-	C10orf47	HGNC:HGNC:23728|Ensembl:ENSG00000148426	10	10p14	proline and serine rich 2	protein-coding	PROSER2	proline and serine rich 2	O	proline and serine-rich protein 2	20201206	-
9606	254428	SLC41A1	-	MgtE	MIM:610801|HGNC:HGNC:19429|Ensembl:ENSG00000133065	1	1q32.1	solute carrier family 41 member 1	protein-coding	SLC41A1	solute carrier family 41 member 1	O	solute carrier family 41 member 1|solute carrier family 41 (magnesium transporter), member 1	20210114	-
9606	254439	C11orf86	-	-	HGNC:HGNC:34442|Ensembl:ENSG00000173237	11	11q13.2	chromosome 11 open reading frame 86	protein-coding	C11orf86	chromosome 11 open reading frame 86	O	uncharacterized protein C11orf86	20201124	-
9606	254528	MEIOB	-	C16orf73|SPGF22|gs129	MIM:617670|HGNC:HGNC:28569|Ensembl:ENSG00000162039	16	16p13.3	meiosis specific with OB-fold	protein-coding	MEIOB	meiosis specific with OB-fold	O	meiosis-specific with OB domain-containing protein|meiosis specific with OB domains	20210123	-
9606	254531	LPCAT4	-	AGPAT7|AYTL3|LPAAT-eta|LPEAT2	MIM:612039|HGNC:HGNC:30059|Ensembl:ENSG00000176454	15	15q14	lysophosphatidylcholine acyltransferase 4	protein-coding	LPCAT4	lysophosphatidylcholine acyltransferase 4	O	lysophospholipid acyltransferase LPCAT4|1-AGP acyltransferase 7|1-AGPAT 7|1-acylglycerol-3-phosphate O-acyltransferase 7 (lysophosphatidic acid acyltransferase, eta)|1-acylglycerophosphocholine O-acyltransferase|1-acylglycerophosphoserine O-acyltransferase|1-alkenylglycerophosphoethanolamine O-acyltransferase|1-alkylglycerophosphocholine O-acetyltransferase|PLSC domain containing protein|acyl-CoA:lysophosphatidylethanolamine acyltransferase 2|acyltransferase-like 3|lysophosphatidylethanolamine acyltransferase 2|plasmalogen synthase	20201124	-
9606	254552	NUDT8	-	-	HGNC:HGNC:8055|Ensembl:ENSG00000167799	11	11q13.2	nudix hydrolase 8	protein-coding	NUDT8	nudix hydrolase 8	O	nucleoside diphosphate-linked moiety X motif 8|nucleoside diphosphate-linked moiety X motif 8, mitochondrial|nudix (nucleoside diphosphate linked moiety X)-type motif 8|nudix motif 8	20201124	-
9606	254559	MIR9-3HG	-	LINC00925	HGNC:HGNC:27388|Ensembl:ENSG00000255571	15	15q26.1	MIR9-3 host gene	ncRNA	MIR9-3HG	MIR9-3 host gene	O	CTD-2335A18.1|long intergenic non-protein coding RNA 925	20201124	-
9606	254664	MAPK6P2	-	MAPK6PS2	HGNC:HGNC:16756	21	21q21.1	mitogen-activated protein kinase 6 pseudogene 2	pseudo	MAPK6P2	mitogen-activated protein kinase 6 pseudogene 2	O	-	20201124	-
9606	254700	USP12PX	-	USP12P2	HGNC:HGNC:21410	X	Xq21.31	USP12 pseudogene X-linked	pseudo	USP12PX	USP12 pseudogene X-linked	O	ubiquitin specific peptidase 12 pseudogene 2|ubiquitin specific peptidase 12 pseudogene X-linked|ubiquitin specific protease 12 like 1 pseudogene|ubiquitin specific protease 12 pseudogene 2	20201124	-
9606	254773	LYG2	-	LYGA2|LYGH|LYSG2	MIM:616547|HGNC:HGNC:29615|Ensembl:ENSG00000185674	2	2q11.2	lysozyme g2	protein-coding	LYG2	lysozyme g2	O	lysozyme g-like protein 2|lysozyme G-like 2	20201124	-
9606	254778	VXN	-	C8orf46	HGNC:HGNC:28498|Ensembl:ENSG00000169085	8	8q13.1	vexin	protein-coding	VXN	vexin	O	vexin|uncharacterized protein C8orf46	20201124	-
9606	254783	OR6C74	-	-	HGNC:HGNC:31303|Ensembl:ENSG00000197706	12	12q13.2	olfactory receptor family 6 subfamily C member 74	protein-coding	OR6C74	olfactory receptor family 6 subfamily C member 74	O	olfactory receptor 6C74	20201217	-
9606	254786	OR6C3	-	OST709	HGNC:HGNC:15437|Ensembl:ENSG00000205329	12	12q13.2	olfactory receptor family 6 subfamily C member 3	protein-coding	OR6C3	olfactory receptor family 6 subfamily C member 3	O	olfactory receptor 6C3|HSA8	20201208	-
9606	254827	NAALADL2	-	-	MIM:608806|HGNC:HGNC:23219|Ensembl:ENSG00000177694	3	3q26.31	N-acetylated alpha-linked acidic dipeptidase like 2	protein-coding	NAALADL2	N-acetylated alpha-linked acidic dipeptidase like 2	O	inactive N-acetylated-alpha-linked acidic dipeptidase-like protein 2|N-acetylated alpha-linked acidic dipeptidase 2|NAALADase L2|glutamate carboxypeptidase II-type non-peptidase homologue	20201213	-
9606	254863	TMEM256	-	C17orf61	MIM:617779|HGNC:HGNC:28618|Ensembl:ENSG00000205544	17	17p13.1	transmembrane protein 256	protein-coding	TMEM256	transmembrane protein 256	O	transmembrane protein 256|UPF0451 protein C17orf61	20201124	-
9606	254879	OR2T6	-	OR2T6P|OR2T9|OST703	HGNC:HGNC:15018|Ensembl:ENSG00000198104	1	1q44	olfactory receptor family 2 subfamily T member 6	protein-coding	OR2T6	olfactory receptor family 2 subfamily T member 6	O	olfactory receptor 2T6|olfactory receptor 2T9|olfactory receptor, family 2, subfamily T, member 6 pseudogene|seven transmembrane helix receptor	20201124	-
9606	254887	ZDHHC23	-	DHHC-23|NIDD	MIM:617334|HGNC:HGNC:28654|Ensembl:ENSG00000184307	3	3q13.31	zinc finger DHHC-type palmitoyltransferase 23	protein-coding	ZDHHC23	zinc finger DHHC-type palmitoyltransferase 23	O	palmitoyltransferase ZDHHC23|zinc finger DHHC domain-containing protein 23|zinc finger DHHC-type containing 23	20201213	-
9606	254896	LOC254896	-	-	Ensembl:ENSG00000284948	8	8p21.3	uncharacterized LOC254896	ncRNA	-	-	-	-	20201124	-
9606	254910	LCE5A	-	LEP18|SPRL5A	MIM:612619|HGNC:HGNC:16614|Ensembl:ENSG00000186207	1	1q21.3	late cornified envelope 5A	protein-coding	LCE5A	late cornified envelope 5A	O	late cornified envelope protein 5A|late envelope protein 18|small proline rich-like (epidermal differentiation complex) 5A|small proline-rich-like epidermal differentiation complex protein 5A	20201124	-
9606	254948	RPL9P8	-	RPL9P9|RPL9_14_1458|RPL9_15_1459	HGNC:HGNC:30334|Ensembl:ENSG00000237550	15	15q25.2	ribosomal protein L9 pseudogene 8	pseudo	RPL9P8	ribosomal protein L9 pseudogene 8	O	ribosomal protein L9 pseudogene 9	20201208	-
9606	254950	KRTAP15-1	-	KAP15.1	HGNC:HGNC:18927|Ensembl:ENSG00000186970	21	21q22.11	keratin associated protein 15-1	protein-coding	KRTAP15-1	keratin associated protein 15-1	O	keratin-associated protein 15-1	20201124	-
9606	254956	MORN5	-	C9orf113|C9orf18	HGNC:HGNC:17841|Ensembl:ENSG00000185681	9	9q33.2	MORN repeat containing 5	protein-coding	MORN5	MORN repeat containing 5	O	MORN repeat-containing protein 5	20201124	-
9606	254958	REXO1L1P	-	GOR|REXO1L1	HGNC:HGNC:24660	8	8q21.2	REXO1 like 1, pseudogene	pseudo	REXO1L1P	REXO1 like 1, pseudogene	O	REX1, RNA exonuclease 1 homolog-like 1, pseudogene|antigen GOR homolog|exonuclease GOR	20201124	-
9606	254973	OR1L4	-	OR1L5|OR9-29|OR9-E|OST046	HGNC:HGNC:8216|Ensembl:ENSG00000136939	9	9q33.2	olfactory receptor family 1 subfamily L member 4	protein-coding	OR1L4	olfactory receptor family 1 subfamily L member 4	O	olfactory receptor 1L4|olfactory receptor 1L5|olfactory receptor 9-E|olfactory receptor OR9-29|olfactory receptor, family 1, subfamily L, member 5	20201124	-
9606	255022	CALHM1	-	FAM26C	MIM:612234|HGNC:HGNC:23494|Ensembl:ENSG00000185933	10	10q24.33	calcium homeostasis modulator 1	protein-coding	CALHM1	calcium homeostasis modulator 1	O	calcium homeostasis modulator protein 1|family with sequence similarity 26, member C	20201213	-
9606	255025	LINC00879	-	-	HGNC:HGNC:48566|Ensembl:ENSG00000239589	3	3q11.2	long intergenic non-protein coding RNA 879	ncRNA	LINC00879	long intergenic non-protein coding RNA 879	O	-	20201124	-
9606	255027	MPV17L	-	M-LPH|MLPH1|MLPH2|MPV17L1	MIM:618100|HGNC:HGNC:26827|Ensembl:ENSG00000156968	16	16p13.11	MPV17 mitochondrial inner membrane protein like	protein-coding	MPV17L	MPV17 mitochondrial inner membrane protein like	O	mpv17-like protein|M-LP homolog|MPV17 mitochondrial membrane protein-like|Mpv17-like protein type 1|Mpv17-like protein type 2	20201213	-
9606	255031	LINC00957	-	-	HGNC:HGNC:22332	7	7p13	long intergenic non-protein coding RNA 957	ncRNA	LINC00957	long intergenic non-protein coding RNA 957	O	-	20201124	-
9606	255043	TMEM86B	-	-	MIM:617806|HGNC:HGNC:28448|Ensembl:ENSG00000180089	19	19q13.42	transmembrane protein 86B	protein-coding	TMEM86B	transmembrane protein 86B	O	lysoplasmalogenase|alkenylglycerophosphocholine hydrolase|alkenylglycerophosphoethanolamine hydrolase	20201124	-
9606	255057	CBARP	-	BARP|C19orf26|DOS	HGNC:HGNC:28617|Ensembl:ENSG00000099625	19	19p13.3	CACN subunit beta associated regulatory protein	protein-coding	CBARP	CACN subunit beta associated regulatory protein	O	voltage-dependent calcium channel beta subunit-associated regulatory protein|CACN beta subunit associated regulatory protein|VGCC beta-anchoring and -regulatory protein|calcium channel, voltage-dependent, beta subunit associated regulatory protein|downstream of Stk11|protein Dos	20201124	-
9606	255061	TAC4	-	EK|HK-1|HK1|PPT-C	MIM:607833|HGNC:HGNC:16641|Ensembl:ENSG00000176358	17	17q21.33	tachykinin precursor 4	protein-coding	TAC4	tachykinin precursor 4	O	tachykinin-4|endokinin|preprotachykinin-C|tachykinin 4 (hemokinin)	20201124	-
9606	255082	CASC2	-	C10orf5	MIM:608598|HGNC:HGNC:22933|Ensembl:ENSG00000177640	10	10q26.11	cancer susceptibility 2	ncRNA	CASC2	cancer susceptibility 2	O	cancer susceptibility 2 (non-protein coding)|cancer susceptibility candidate 2 (non-protein coding)	20201213	-
9606	255101	CFAP65	-	CCDC108|SPGF40	MIM:614270|HGNC:HGNC:25325|Ensembl:ENSG00000181378	2	2q35	cilia and flagella associated protein 65	protein-coding	CFAP65	cilia and flagella associated protein 65	O	cilia- and flagella-associated protein 65|coiled-coil domain containing 108	20210123	-
9606	255104	TMCO4	-	-	HGNC:HGNC:27393|Ensembl:ENSG00000162542	1	1p36.13	transmembrane and coiled-coil domains 4	protein-coding	TMCO4	transmembrane and coiled-coil domains 4	O	transmembrane and coiled-coil domain-containing protein 4	20201124	-
9606	255119	CFAP299	-	C4orf22	HGNC:HGNC:28554|Ensembl:ENSG00000197826	4	4q21.21	cilia and flagella associated protein 299	protein-coding	CFAP299	cilia and flagella associated protein 299	O	cilia- and flagella-associated protein 299|uncharacterized protein C4orf22	20201213	-
9606	255130	IGFBP7-AS1	-	-	HGNC:HGNC:40296|Ensembl:ENSG00000245067	4	4q12	IGFBP7 antisense RNA 1	ncRNA	IGFBP7-AS1	IGFBP7 antisense RNA 1	O	-	20201124	-
9606	255167	LINC01018	-	SRHC	MIM:616385|HGNC:HGNC:27394|Ensembl:ENSG00000250056	5	5p15.31	long intergenic non-protein coding RNA 1018	ncRNA	LINC01018	long intergenic non-protein coding RNA 1018	O	CTD-2195M18.1	20201124	-
9606	255180	GOLGA2P11	-	-	HGNC:HGNC:26788	15	15q22.2	GOLGA2 pseudogene 11	pseudo	GOLGA2P11	GOLGA2 pseudogene 11	O	golgin A2 pseudogene 11	20201124	-
9606	255187	SH3TC2-DT	-	-	HGNC:HGNC:52905|Ensembl:ENSG00000250072	5	5q32	SH3TC2 divergent transcript	ncRNA	SH3TC2-DT	SH3TC2 divergent transcript	O	-	20201124	-
9606	255189	PLA2G4F	-	PLA2G4FZ	HGNC:HGNC:27396|Ensembl:ENSG00000168907	15	15q15.1	phospholipase A2 group IVF	protein-coding	PLA2G4F	phospholipase A2 group IVF	O	cytosolic phospholipase A2 zeta|cPLA2-zeta	20201124	-
9606	255193	CSNK1G2-AS1	-	C19orf34	HGNC:HGNC:28604|Ensembl:ENSG00000180846	19	19p13.3	CSNK1G2 antisense RNA 1	ncRNA	CSNK1G2-AS1	CSNK1G2 antisense RNA 1	O	CSNK1G2 antisense RNA 1 (non-protein coding)	20201124	-
9606	255208	TUBB8P9	-	-	HGNC:HGNC:42347|Ensembl:ENSG00000235827	1	1q42.13	tubulin beta 8 class VIII pseudogene 9	pseudo	TUBB8P9	tubulin beta 8 class VIII pseudogene 9	O	HSA1q42.3 beta-tubulin 4Q pseudogene|tubulin, beta 8 pseudogene	20201124	-
9606	255220	TXNDC8	-	SPTRX-3|SPTRX3|TRX6|bA427L11.2	MIM:617789|HGNC:HGNC:31454|Ensembl:ENSG00000204193	9	9q31.3	thioredoxin domain containing 8	protein-coding	TXNDC8	thioredoxin domain containing 8	O	thioredoxin domain-containing protein 8|sperm-specific thioredoxin 3|spermatid-specific thioredoxin-3|spermatocyte/spermatid-specific thioredoxin-3|thioredoxin 6|thioredoxin domain containing 8 (spermatozoa)	20210114	-
9606	255231	MCOLN2	-	TRP-ML2|TRPML2	MIM:607399|HGNC:HGNC:13357|Ensembl:ENSG00000153898	1	1p22.3	mucolipin TRP cation channel 2	protein-coding	MCOLN2	mucolipin TRP cation channel 2	O	mucolipin-2|mucolipin 2|transient receptor potential channel mucolipin 2	20201124	-
9606	255239	ANKK1	-	PKK2|sgK288	MIM:608774|HGNC:HGNC:21027|Ensembl:ENSG00000170209	11	11q23.2	ankyrin repeat and kinase domain containing 1	protein-coding	ANKK1	ankyrin repeat and kinase domain containing 1	O	ankyrin repeat and protein kinase domain-containing protein 1|X-kinase|protein kinase PKK2|sugen kinase 288	20210118	-
9606	255252	LRRC57	-	-	HGNC:HGNC:26719|Ensembl:ENSG00000180979|Ensembl:ENSG00000285942	15	15q15.2	leucine rich repeat containing 57	protein-coding	LRRC57	leucine rich repeat containing 57	O	leucine-rich repeat-containing protein 57	20201124	-
9606	255275	MYADML2	-	-	HGNC:HGNC:34548|Ensembl:ENSG00000185105	17	17q25.3	myeloid associated differentiation marker like 2	protein-coding	MYADML2	myeloid associated differentiation marker like 2	O	myeloid-associated differentiation marker-like protein 2	20201124	-
9606	255308	EIF2S3B	-	EIF2S3L|eIF-2gA|eIF2gA	HGNC:HGNC:43863|Ensembl:ENSG00000180574	12	12p13.2	eukaryotic translation initiation factor 2 subunit gamma B	protein-coding	EIF2S3B	eukaryotic translation initiation factor 2 subunit gamma B	O	eukaryotic translation initiation factor 2 subunit 3B|eIF-2-gamma2|eukaryotic translation initiation factor 2, subunit 3 gamma, 52kDa|putative eukaryotic translation initiation factor 2 subunit 3-like protein	20210117	-
9606	255313	CT47A11	-	CT47.11	MIM:300592|HGNC:HGNC:27397|Ensembl:ENSG00000226929	X	Xq24	cancer/testis antigen family 47 member A11	protein-coding	CT47A11	cancer/testis antigen family 47 member A11	O	cancer/testis antigen 47A|cancer/testis CT47 family, member 11	20201124	-
9606	255324	EPGN	-	ALGV3072|EPG|PRO9904	MIM:618717|HGNC:HGNC:17470|Ensembl:ENSG00000182585	4	4q13.3	epithelial mitogen	protein-coding	EPGN	epithelial mitogen	O	epigen|epithelial mitogen homolog	20201124	-
9606	255330	NUP210P1	-	C3orf46	HGNC:HGNC:27399|Ensembl:ENSG00000198284	3	3q21.3	nucleoporin 210 pseudogene 1	pseudo	NUP210P1	nucleoporin 210 pseudogene 1	O	nucleoporin 210kDa pseudogene 1	20201124	-
9606	255349	TMEM211	-	bA9F11.1	HGNC:HGNC:33725|Ensembl:ENSG00000206069	22	22q11.23	transmembrane protein 211	protein-coding	TMEM211	transmembrane protein 211	O	transmembrane protein 211	20201208	-
9606	255374	MBLAC1	-	-	HGNC:HGNC:22180|Ensembl:ENSG00000214309	7	7q22.1	metallo-beta-lactamase domain containing 1	protein-coding	MBLAC1	metallo-beta-lactamase domain containing 1	O	metallo-beta-lactamase domain-containing protein 1	20201124	-
9606	255394	TCP11L2	-	-	HGNC:HGNC:28627|Ensembl:ENSG00000166046	12	12q23.3	t-complex 11 like 2	protein-coding	TCP11L2	t-complex 11 like 2	O	T-complex protein 11-like protein 2|t-complex 11, testis-specific-like 2	20201124	-
9606	255403	ZNF718	-	-	HGNC:HGNC:26889|Ensembl:ENSG00000250312	4	4p16.3	zinc finger protein 718	protein-coding	ZNF718	zinc finger protein 718	O	zinc finger protein 718	20201213	-
9606	255411	TEX49	-	LINC00935	HGNC:HGNC:48628|Ensembl:ENSG00000257987	12	12q13.12	testis expressed 49	protein-coding	TEX49	testis expressed 49	O	testis-expressed protein 49|long intergenic non-protein coding RNA 935	20201124	-
9606	255426	RASGEF1C	-	-	HGNC:HGNC:27400|Ensembl:ENSG00000146090	5	5q35.3	RasGEF domain family member 1C	protein-coding	RASGEF1C	RasGEF domain family member 1C	O	ras-GEF domain-containing family member 1C	20201213	-
9606	255480	TBX5-AS1	-	-	HGNC:HGNC:27402|Ensembl:ENSG00000255399	12	12q24.21	TBX5 antisense RNA 1	ncRNA	TBX5-AS1	TBX5 antisense RNA 1	O	TBX5 antisense RNA 1 (non-protein coding)	20201207	-
9606	255488	RNF144B	-	IBRDC2|PIR2|bA528A10.3|p53RFP	MIM:618869|HGNC:HGNC:21578|Ensembl:ENSG00000137393	6	6p22.3	ring finger protein 144B	protein-coding	RNF144B	ring finger protein 144B	O	E3 ubiquitin-protein ligase RNF144B|IBR domain containing 2|IBR domain-containing protein 2|p53-inducible RING finger protein	20201124	-
9606	255512	TOLLIP-AS1	-	-	HGNC:HGNC:27403|Ensembl:ENSG00000255153	11	11p15.5	TOLLIP antisense RNA 1 (head to head)	ncRNA	TOLLIP-AS1	TOLLIP antisense RNA 1 (head to head)	O	CTD-2245O6.1	20201124	-
9606	255520	ELMOD2	-	9830169G11Rik	MIM:610196|HGNC:HGNC:28111|Ensembl:ENSG00000179387	4	4q31.1	ELMO domain containing 2	protein-coding	ELMOD2	ELMO domain containing 2	O	ELMO domain-containing protein 2|ELMO/CED-12 domain containing 2	20201124	-
9606	255620	UNC93B6	-	-	HGNC:HGNC:34053|Ensembl:ENSG00000255562	11	11q13.4	unc-93 homolog B6 (pseudogene)	pseudo	UNC93B6	unc-93 homolog B6 (pseudogene)	O	-	20201124	-
9606	255626	H2BC1	-	H2BFU|HIST1H2BA|STBP|TH2B|TSH2B|TSH2B.1|bA317E16.3|hTSH2B	MIM:609904|HGNC:HGNC:18730|Ensembl:ENSG00000146047	6	6p22.2	H2B clustered histone 1	protein-coding	H2BC1	H2B clustered histone 1	O	histone H2B type 1-A|H2B histone family, member U, (testis-specific)|histone 1, H2ba|histone H2B, testis|histone cluster 1 H2B family member a|histone cluster 1, H2ba|testis-specific histone H2B	20201213	-
9606	255631	COL24A1	-	-	MIM:610025|HGNC:HGNC:20821|Ensembl:ENSG00000171502	1	1p22.3	collagen type XXIV alpha 1 chain	protein-coding	COL24A1	collagen type XXIV alpha 1 chain	O	collagen alpha-1(XXIV) chain|collagen, type XXIV, alpha 1	20201124	-
9606	255649	OOSP1	-	-	HGNC:HGNC:49233	11	11q12.1	oocyte secreted protein 1	pseudo	OOSP1	oocyte secreted protein 1	O	oocyte secreted protein 1 (pseudogene)	20201124	-
9606	255654	LINC01743	-	-	HGNC:HGNC:52531|Ensembl:ENSG00000242042	1	1q44	long intergenic non-protein coding RNA 1743	ncRNA	LINC01743	long intergenic non-protein coding RNA 1743	O	-	20201124	-
9606	255725	OR52B2	-	OR11-70	HGNC:HGNC:15207|Ensembl:ENSG00000255307	11	11p15.4	olfactory receptor family 52 subfamily B member 2	protein-coding	OR52B2	olfactory receptor family 52 subfamily B member 2	O	olfactory receptor 52B2|olfactory receptor OR11-70	20201124	-
9606	255738	PCSK9	-	FH3|FHCL3|HCHOLA3|LDLCQ1|NARC-1|NARC1|PC9	MIM:607786|HGNC:HGNC:20001|Ensembl:ENSG00000169174	1	1p32.3	proprotein convertase subtilisin/kexin type 9	protein-coding	PCSK9	proprotein convertase subtilisin/kexin type 9	O	proprotein convertase subtilisin/kexin type 9|convertase subtilisin/kexin type 9 preproprotein|neural apoptosis regulated convertase 1|subtilisin/kexin-like protease PC9	20210116	-
9606	255743	NPNT	-	EGFL6L|POEM	MIM:610306|HGNC:HGNC:27405|Ensembl:ENSG00000168743	4	4q24	nephronectin	protein-coding	NPNT	nephronectin	O	nephronectin|preosteoblast EGF-like repeat protein with MAM domain	20201213	-
9606	255758	DYNLT2B	-	SRTD17|TCTEX1D2	MIM:617353|HGNC:HGNC:28482|Ensembl:ENSG00000213123	3	3q29	dynein light chain Tctex-type 2B	protein-coding	DYNLT2B	dynein light chain Tctex-type 2B	O	dynein light chain Tctex-type protein 2B|Tctex1 domain containing 2|tctex1 domain-containing protein 2	20201213	-
9606	255762	PDZD9	-	C16orf65	HGNC:HGNC:28740|Ensembl:ENSG00000155714	16	16p12.2	PDZ domain containing 9	protein-coding	PDZD9	PDZ domain containing 9	O	PDZ domain-containing protein 9|PDZ domain-containing protein C16orf65	20201124	-
9606	255783	INAFM1	-	PRR24	HGNC:HGNC:27406|Ensembl:ENSG00000257704	19	19q13.32	InaF motif containing 1	protein-coding	INAFM1	InaF motif containing 1	O	putative transmembrane protein INAFM1|inaF-motif-containing protein 1|proline rich 24|proline-rich protein 24	20201124	-
9606	255798	SMCO1	-	C3orf43	HGNC:HGNC:27407|Ensembl:ENSG00000214097	3	3q29	single-pass membrane protein with coiled-coil domains 1	protein-coding	SMCO1	single-pass membrane protein with coiled-coil domains 1	O	single-pass membrane and coiled-coil domain-containing protein 1	20201124	-
9606	255809	C19orf38	-	HIDE1	HGNC:HGNC:34073|Ensembl:ENSG00000214212	19	19p13.2	chromosome 19 open reading frame 38	protein-coding	C19orf38	chromosome 19 open reading frame 38	O	protein HIDE1|Highly expressed in immature dendritic cell transcript 1	20201124	-
9606	255812	SDHAP1	-	SDHAL1|SDHALP1	HGNC:HGNC:32455|Ensembl:ENSG00000185485	3	3q29	succinate dehydrogenase complex flavoprotein subunit A pseudogene 1	pseudo	SDHAP1	succinate dehydrogenase complex flavoprotein subunit A pseudogene 1	O	succinate dehydrogenase complex, subunit A, flavoprotein pseudogene 1|succinate dehydrogenase complex, subunit A, flavoprotein-like 1	20201124	-
9606	255877	BCL6B	-	BAZF|ZBTB28|ZNF62	MIM:608992|HGNC:HGNC:1002|Ensembl:ENSG00000161940	17	17p13.1	BCL6B transcription repressor	protein-coding	BCL6B	BCL6B transcription repressor	O	B-cell CLL/lymphoma 6 member B protein|B cell CLL/lymphoma 6B|B-cell CLL/lymphoma 6, member B (zinc finger protein)|bcl6-associated zinc finger protein|zinc finger protein 62	20201124	-
9606	255919	CNEP1R1	-	C16orf69|NEP1-R1|NEP1R1|TMEM188|TMP125	MIM:616869|HGNC:HGNC:26759|Ensembl:ENSG00000205423	16	16q12.1	CTD nuclear envelope phosphatase 1 regulatory subunit 1	protein-coding	CNEP1R1	CTD nuclear envelope phosphatase 1 regulatory subunit 1	O	nuclear envelope phosphatase-regulatory subunit 1|nuclear envelope phosphatase 1-regulatory subunit 1|transmembrane protein 188	20201124	-
9606	255926	ADAM5	-	ADAM5P|TMDCII	HGNC:HGNC:212|Ensembl:ENSG00000196115	8	8p11.22	ADAM metallopeptidase domain 5 (pseudogene)	pseudo	ADAM5	ADAM metallopeptidase domain 5 (pseudogene)	O	a disintegrin and metalloproteinase domain 5|tMDC II	20201124	-
9606	255928	SYT14	-	SCAR11|sytXIV	MIM:610949|HGNC:HGNC:23143|Ensembl:ENSG00000143469	1	1q32.2	synaptotagmin 14	protein-coding	SYT14	synaptotagmin 14	O	synaptotagmin-14|synaptotagmin XIV	20201124	-
9606	255967	PAN3	-	-	MIM:617448|HGNC:HGNC:29991|Ensembl:ENSG00000152520	13	13q12.2	poly(A) specific ribonuclease subunit PAN3	protein-coding	PAN3	poly(A) specific ribonuclease subunit PAN3	O	PAN2-PAN3 deadenylation complex subunit PAN3|PAB-dependent poly(A)-specific ribonuclease subunit 3|PAB-dependent poly(A)-specific ribonuclease subunit PAN3|PAB1P-dependent poly(A)-nuclease|PAB1P-dependent poly(A)-specific ribonuclease|PABP-dependent poly(A) nuclease 3|PABP1-dependent poly A-specific ribonuclease subunit PAN3|PAN deadenylation complex subunit 3|PAN3 poly(A) specific ribonuclease subunit homolog|poly(A)-nuclease deadenylation complex subunit 3	20201213	-
9606	256006	ANKRD31	-	-	MIM:618423|HGNC:HGNC:26853|Ensembl:ENSG00000145700	5	5q13.3	ankyrin repeat domain 31	protein-coding	ANKRD31	ankyrin repeat domain 31	O	ankyrin repeat domain-containing protein 31|putative ankyrin repeat domain-containing protein 31	20201124	-
9606	256021	LINC01619	-	C12orf79	HGNC:HGNC:27409|Ensembl:ENSG00000257242	12	12q21.33	long intergenic non-protein coding RNA 1619	ncRNA	LINC01619	long intergenic non-protein coding RNA 1619	O	-	20201124	-
9606	256051	ZNF549	-	-	HGNC:HGNC:26632|Ensembl:ENSG00000121406	19	19q13.43	zinc finger protein 549	protein-coding	ZNF549	zinc finger protein 549	O	zinc finger protein 549	20201124	-
9606	256076	COL6A5	-	COL29A1|VWA4	MIM:611916|HGNC:HGNC:26674|Ensembl:ENSG00000172752	3	3q22.1	collagen type VI alpha 5 chain	protein-coding	COL6A5	collagen type VI alpha 5 chain	O	collagen alpha-5(VI) chain|collagen, type VI, alpha 5|collagen, type XXIX, alpha 1|von Willebrand factor A domain-containing protein 4	20201213	-
9606	256085	WRBP1	-	-	HGNC:HGNC:44010|Ensembl:ENSG00000248633	4	4q25	tryptophan rich basic protein pseudogene 1	pseudo	WRBP1	tryptophan rich basic protein pseudogene 1	O	hCG1790950	20201124	-
9606	256126	SYCE2	-	CESC1	MIM:611487|HGNC:HGNC:27411|Ensembl:ENSG00000161860	19	19p13.13	synaptonemal complex central element protein 2	protein-coding	SYCE2	synaptonemal complex central element protein 2	O	synaptonemal complex central element protein 2	20201213	-
9606	256130	TMEM196	-	-	HGNC:HGNC:22431|Ensembl:ENSG00000173452	7	7p21.1	transmembrane protein 196	protein-coding	TMEM196	transmembrane protein 196	O	transmembrane protein 196	20201124	-
9606	256144	OR4C3	-	OR11-98	HGNC:HGNC:14697|Ensembl:ENSG00000176547	11	11p11.2	olfactory receptor family 4 subfamily C member 3	protein-coding	OR4C3	olfactory receptor family 4 subfamily C member 3	O	olfactory receptor 4C3|olfactory receptor OR11-98	20201124	-
9606	256148	OR4S1	-	OR11-100	HGNC:HGNC:14705|Ensembl:ENSG00000176555	11	11p11.2	olfactory receptor family 4 subfamily S member 1	protein-coding	OR4S1	olfactory receptor family 4 subfamily S member 1	O	olfactory receptor 4S1|olfactory receptor OR11-100	20201124	-
9606	256158	HMCN2	-	-	HGNC:HGNC:21293|Ensembl:ENSG00000148357	9	9q34.11	hemicentin 2	protein-coding	HMCN2	hemicentin 2	O	hemicentin-2	20201124	-
9606	256190	OR4C50P	-	-	HGNC:HGNC:31274|Ensembl:ENSG00000237610	11	11q11	olfactory receptor family 4 subfamily C member 50 pseudogene	pseudo	OR4C50P	olfactory receptor family 4 subfamily C member 50 pseudogene	O	-	20201124	-
9606	256223	CDRT15L2	-	-	HGNC:HGNC:34075|Ensembl:ENSG00000214819	17	17p11.2	CMT1A duplicated region transcript 15 like 2	protein-coding	CDRT15L2	CMT1A duplicated region transcript 15 like 2	O	CMT1A duplicated region transcript 15 protein-like protein	20201124	-
9606	256227	STEAP1B	-	-	HGNC:HGNC:41907|Ensembl:ENSG00000105889	7	7p15.3	STEAP family member 1B	protein-coding	STEAP1B	STEAP family member 1B	O	STEAP family member 1B|STEAP family protein MGC87042	20201208	-
9606	256236	NAPSB	-	NAP1L|NAP2|NAPB|NAPSBP	HGNC:HGNC:13396|Ensembl:ENSG00000131401	19	19q13.33	napsin B aspartic peptidase, pseudogene	pseudo	NAPSB	napsin B aspartic peptidase, pseudogene	O	napsin 2|napsin A aspartic peptidase pseudogene|napsin B pseudogene|napsin-A pseudogene|pronapsin B	20201124	-
9606	256281	NUDT14	-	UGPP|UGPPase	MIM:609219|HGNC:HGNC:20141|Ensembl:ENSG00000183828	14	14q32.33	nudix hydrolase 14	protein-coding	NUDT14	nudix hydrolase 14	O	uridine diphosphate glucose pyrophosphatase NUDT14|UDP-sugar diphosphatase|UDPG pyrophosphatase|nudix (nucleoside diphosphate linked moiety X)-type motif 14	20201124	-
9606	256297	PTF1A	-	PACA|PAGEN2|PTF1-p48|bHLHa29|p48	MIM:607194|HGNC:HGNC:23734|Ensembl:ENSG00000168267	10	10p12.2	pancreas associated transcription factor 1a	protein-coding	PTF1A	pancreas associated transcription factor 1a	O	pancreas transcription factor 1 subunit alpha|bHLH transcription factor p48|class A basic helix-loop-helix protein 29|class II bHLH protein PTF1A|exocrine pancreas-specific transcription factor p48|p48 DNA-binding subunit of transcription factor PTF1|pancreas specific transcription factor, 1a	20201213	-
9606	256302	NATD1	-	C17orf103|Gtlf3b	HGNC:HGNC:30770|Ensembl:ENSG00000274180	17	17p11.2	N-acetyltransferase domain containing 1	protein-coding	NATD1	N-acetyltransferase domain containing 1	O	protein NATD1|N-acetyltransferase domain-containing protein 1|gene trap locus F3b|protein GTLF3B|transcript expressed during hematopoiesis 2	20201124	-
9606	256309	CCDC110	-	CT52|KM-HN-1|KMHN1	MIM:609488|HGNC:HGNC:28504|Ensembl:ENSG00000168491	4	4q35.1	coiled-coil domain containing 110	protein-coding	CCDC110	coiled-coil domain containing 110	O	coiled-coil domain-containing protein 110|cancer/testis antigen 52|cancer/testis antigen KM-HN-1	20201124	-
9606	256329	LMNTD2	-	C11orf35	HGNC:HGNC:28561|Ensembl:ENSG00000185522	11	11p15.5	lamin tail domain containing 2	protein-coding	LMNTD2	lamin tail domain containing 2	O	lamin tail domain-containing protein 2	20201124	-
9606	256355	RPS2P32	-	RPS2_14_794	HGNC:HGNC:30518|Ensembl:ENSG00000232818	7	7p15.3	ribosomal protein S2 pseudogene 32	pseudo	RPS2P32	ribosomal protein S2 pseudogene 32	O	-	20201124	-
9606	256356	GK5	-	-	HGNC:HGNC:28635|Ensembl:ENSG00000175066	3	3q23	glycerol kinase 5	protein-coding	GK5	glycerol kinase 5	O	putative glycerol kinase 5|ATP:glycerol 3-phosphotransferase 5|GK 5|glycerokinase 5|glycerol kinase 5 (putative)	20201124	-
9606	256364	EML3	-	ELP95|EMAP3|EMAP95	MIM:618118|HGNC:HGNC:26666|Ensembl:ENSG00000149499	11	11q12.3	EMAP like 3	protein-coding	EML3	EMAP like 3	O	echinoderm microtubule-associated protein-like 3|EMAP-3|echinoderm microtubule associated protein like 3	20201213	-
9606	256369	CCDC197	-	C14orf48|LINC00521|c14_5713	HGNC:HGNC:19860|Ensembl:ENSG00000175699	14	14q32.12	coiled-coil domain containing 197	protein-coding	CCDC197	coiled-coil domain containing 197	O	uncharacterized protein CCDC197|coiled-coil domain-containing protein 197|long intergenic non-protein coding RNA 521	20201124	-
9606	256374	PPIAP72	-	-	HGNC:HGNC:53696	3	3q22.3	peptidylprolyl isomerase A pseudogene 72	pseudo	PPIAP72	peptidylprolyl isomerase A pseudogene 72	O	peptidylprolyl isomerase A (cyclophilin A) pseudogene	20201124	-
9606	256380	SCML4	-	dJ47M23.1	HGNC:HGNC:21397|Ensembl:ENSG00000146285	6	6q21	Scm polycomb group protein like 4	protein-coding	SCML4	Scm polycomb group protein like 4	O	sex comb on midleg-like protein 4|sex comb on midleg like 4	20201124	-
9606	256394	SERPINA11	-	-	HGNC:HGNC:19193|Ensembl:ENSG00000186910	14	14q32.13	serpin family A member 11	protein-coding	SERPINA11	serpin family A member 11	O	serpin A11|antiproteinase-like 2|serine (or cysteine) proteinase inhibitor, clade A (alpha-1 antiproteinase, antitrypsin), member 11|serpin peptidase inhibitor, clade A (alpha-1 antiproteinase, antitrypsin), member 11	20201124	-
9606	256435	ST6GALNAC3	-	PRO7177|SIAT7C|ST6GALNACIII|STY	MIM:610133|HGNC:HGNC:19343|Ensembl:ENSG00000184005	1	1p31.1	ST6 N-acetylgalactosaminide alpha-2,6-sialyltransferase 3	protein-coding	ST6GALNAC3	ST6 N-acetylgalactosaminide alpha-2,6-sialyltransferase 3	O	alpha-N-acetylgalactosaminide alpha-2,6-sialyltransferase 3|GalNAc alpha-2,6-sialyltransferase III|ST6 (alpha-N-acetyl-neuraminyl-2,3-beta-galactosyl-1,3)-N-acetylgalactosaminide alpha-2,6-sialyltran|ST6 (alpha-N-acetyl-neuraminyl-2,3-beta-galactosyl-1,3)-N-acetylgalactosaminide alpha-2,6-sialyltransferase 3|ST6 GalNAc alpha-2,6-sialyltransferase 3|alpha-N-acetylgalactosaminide alpha-2,6-sialyltransferase III|sialyltransferase 7 ((alpha-N-acetylneuraminyl-2,3-beta-galactosyl-1,3)-N-acetyl galactosaminide alpha-2,6-sialyltransferase) C|sialyltransferase 7C	20201213	-
9606	256471	MFSD8	-	CCMD|CLN7	MIM:611124|HGNC:HGNC:28486|Ensembl:ENSG00000164073	4	4q28.2	major facilitator superfamily domain containing 8	protein-coding	MFSD8	major facilitator superfamily domain containing 8	O	major facilitator superfamily domain-containing protein 8|ceroid-lipofuscinosis, neuronal 7, late infantile	20201217	-
9606	256472	TMEM151A	-	TMEM151	HGNC:HGNC:28497|Ensembl:ENSG00000179292	11	11q13.2	transmembrane protein 151A	protein-coding	TMEM151A	transmembrane protein 151A	O	transmembrane protein 151A|transmembrane protein 151	20201124	-
9606	256536	TCERG1L	-	-	HGNC:HGNC:23533|Ensembl:ENSG00000176769	10	10q26.3	transcription elongation regulator 1 like	protein-coding	TCERG1L	transcription elongation regulator 1 like	O	transcription elongation regulator 1-like protein|5730476P14Rik	20201213	-
9606	256586	LYSMD2	-	-	HGNC:HGNC:28571|Ensembl:ENSG00000140280	15	15q21.2	LysM domain containing 2	protein-coding	LYSMD2	LysM domain containing 2	O	lysM and putative peptidoglycan-binding domain-containing protein 2|LysM, putative peptidoglycan-binding, domain containing 2	20201124	-
9606	256643	BCLAF3	-	CXorf23	HGNC:HGNC:27413|Ensembl:ENSG00000173681	X	Xp22.12	BCLAF1 and THRAP3 family member 3	protein-coding	BCLAF3	BCLAF1 and THRAP3 family member 3	O	BCLAF1 and THRAP3 family member 3|uncharacterized protein CXorf23	20201124	-
9606	256646	NUTM1	-	C15orf55|FAM22H|NUT	MIM:608963|HGNC:HGNC:29919|Ensembl:ENSG00000184507	15	15q14	NUT midline carcinoma family member 1	protein-coding	NUTM1	NUT midline carcinoma family member 1	O	NUT family member 1|nuclear protein in testis	20210103	-
9606	256691	MAMDC2	-	-	MIM:612879|HGNC:HGNC:23673|Ensembl:ENSG00000165072	9	9q21.12	MAM domain containing 2	protein-coding	MAMDC2	MAM domain containing 2	O	MAM domain-containing protein 2|MAM domain-containing proteoglycan|mamcan	20201227	-
9606	256710	GLIPR1L1	-	ALKN2972|PRO7434	MIM:610395|HGNC:HGNC:28392|Ensembl:ENSG00000173401	12	12q21.2	GLIPR1 like 1	protein-coding	GLIPR1L1	GLIPR1 like 1	O	GLIPR1-like protein 1|GLI pathogenesis related 1 like 1	20201124	-
9606	256714	MAP7D2	-	-	HGNC:HGNC:25899|Ensembl:ENSG00000184368	X	Xp22.12	MAP7 domain containing 2	protein-coding	MAP7D2	MAP7 domain containing 2	O	MAP7 domain-containing protein 2|MAP7 domain containing 2 brain|MAP7 domain containing 2 protein varaint 1|MAP7 domain containing 2 protein varaint 2|MAP7 domain-containing protein 2 brain specific variant 1|MAP7 domain-containing protein 2 brain specific variant 2	20201124	-
9606	256764	WDR72	-	AI2A3	MIM:613214|HGNC:HGNC:26790|Ensembl:ENSG00000166415	15	15q21.3	WD repeat domain 72	protein-coding	WDR72	WD repeat domain 72	O	WD repeat-containing protein 72	20201213	-
9606	256815	C10orf67	-	C10orf115|LINC01552	HGNC:HGNC:28716|Ensembl:ENSG00000179133	10	10p12.2	chromosome 10 open reading frame 67	protein-coding	C10orf67	chromosome 10 open reading frame 67	O	uncharacterized protein C10orf67, mitochondrial|long intergenic non-protein coding RNA 1552	20201124	-
9606	256880	H2AZ1-DT	-	-	HGNC:HGNC:40271	4	4q23	H2AZ1 divergent transcript	ncRNA	H2AZ1-DT	H2AZ1 divergent transcript	O	-	20201124	-
9606	256892	OR51F1	-	OR11-21|OR51F1P	HGNC:HGNC:15196|Ensembl:ENSG00000280021	11	11p15.4	olfactory receptor family 51 subfamily F member 1	protein-coding	OR51F1	olfactory receptor family 51 subfamily F member 1	O	olfactory receptor 51F1|olfactory receptor OR11-21 pseudogene|olfactory receptor, family 51, subfamily F, member 1 pseudogene	20201124	-
9606	256933	NPB	-	L7|PPL7|PPNPB	MIM:607996|HGNC:HGNC:30099|Ensembl:ENSG00000183979	17	17q25.3	neuropeptide B	protein-coding	NPB	neuropeptide B	O	neuropeptide B|prepro-NPB|preproneuropeptide B|preproprotein L7	20201124	-
9606	256949	KANK3	-	ANKRD47	MIM:614611|HGNC:HGNC:24796|Ensembl:ENSG00000186994	19	19p13.2	KN motif and ankyrin repeat domains 3	protein-coding	KANK3	KN motif and ankyrin repeat domains 3	O	KN motif and ankyrin repeat domain-containing protein 3|ankyrin repeat domain 47|ankyrin repeat domain-containing protein 47|kidney ankyrin repeat-containing protein 3	20201124	-
9606	256957	HEATR9	-	C17orf66	HGNC:HGNC:26548|Ensembl:ENSG00000270379	17	17q12	HEAT repeat containing 9	protein-coding	HEATR9	HEAT repeat containing 9	O	protein HEATR9|HEAT repeat-containing protein 9	20201213	-
9606	256979	SUN3	-	SUNC1	MIM:618984|HGNC:HGNC:22429|Ensembl:ENSG00000164744	7	7p12.3	Sad1 and UNC84 domain containing 3	protein-coding	SUN3	Sad1 and UNC84 domain containing 3	O	SUN domain-containing protein 3|Sad1 and UNC84 domain containing 1|hypothetical protein MGC33329|sad1/unc-84 domain-containing protein 1	20201124	-
9606	256987	SERINC5	-	C5orf12|TPO1	MIM:614551|HGNC:HGNC:18825|Ensembl:ENSG00000164300	5	5q14.1	serine incorporator 5	protein-coding	SERINC5	serine incorporator 5	O	serine incorporator 5	20210110	-
9606	257000	TINCR	-	LINC00036|NCRNA00036|PLAC2|onco-lncRNA-16	MIM:615241|HGNC:HGNC:14607|Ensembl:ENSG00000223573	19	19p13.3	TINCR ubiquitin domain containing	ncRNA	TINCR	TINCR ubiquitin domain containing	O	long intergenic non-protein coding RNA 36|placenta-specific 2 (non-protein coding)|terminal differentiation-induced ncRNA|tissue differentiation-inducing non-protein coding RNA	20201124	-
9606	257019	FRMD3	-	4.1O|EPB41L4O|EPB41LO|P410	MIM:607619|HGNC:HGNC:24125|Ensembl:ENSG00000172159	9	9q21.32	FERM domain containing 3	protein-coding	FRMD3	FERM domain containing 3	O	FERM domain-containing protein 3|band 4.1-like protein 4|band 4.1-like protein 4O|ovary type protein 4.1|protein 4.1O	20201124	-
9606	257044	CATSPERE	-	C10orf101|C1orf101	MIM:617510|HGNC:HGNC:28491|Ensembl:ENSG00000179397	1	1q44	catsper channel auxiliary subunit epsilon	protein-coding	CATSPERE	catsper channel auxiliary subunit epsilon	O	cation channel sperm-associated protein subunit epsilon|catSper-epsilon|catSperepsilon|uncharacterized protein C1orf101	20201124	-
9606	257062	CATSPERD	-	TMEM146	MIM:617490|HGNC:HGNC:28598|Ensembl:ENSG00000174898	19	19p13.3	cation channel sperm associated auxiliary subunit delta	protein-coding	CATSPERD	cation channel sperm associated auxiliary subunit delta	O	cation channel sperm-associated protein subunit delta|catSper-delta|catSperdelta|catsper channel auxiliary subunit delta|transmembrane protein 146	20201124	-
9606	257068	PLCXD2	-	-	MIM:617015|HGNC:HGNC:26462|Ensembl:ENSG00000240891	3	3q13.2	phosphatidylinositol specific phospholipase C X domain containing 2	protein-coding	PLCXD2	phosphatidylinositol specific phospholipase C X domain containing 2	O	PI-PLC X domain-containing protein 2	20201124	-
9606	257093	PSME2P1	-	PSME2P	HGNC:HGNC:20632|Ensembl:ENSG00000238000	5	5q15	proteasome activator subunit 2 pseudogene 1	pseudo	PSME2P1	proteasome activator subunit 2 pseudogene 1	O	proteasome (prosome, macropain) activator subunit 2 pseudogene	20201124	-
9606	257101	ZNF683	-	Hobit	MIM:616775|HGNC:HGNC:28495|Ensembl:ENSG00000176083	1	1p36.11	zinc finger protein 683	protein-coding	ZNF683	zinc finger protein 683	O	tissue-resident T-cell transcription regulator protein ZNF683|homolog of Blimp-1 in T cells|homolog of Blimp-1 in T-cell|hypothetical protein MGC33414	20201213	-
9606	257106	ARHGAP30	-	-	MIM:614264|HGNC:HGNC:27414|Ensembl:ENSG00000186517	1	1q23.3	Rho GTPase activating protein 30	protein-coding	ARHGAP30	Rho GTPase activating protein 30	O	rho GTPase-activating protein 30|rho-type GTPase-activating protein 30	20201124	-
9606	257144	GCSAM	-	GCAT2|GCET2|HGAL	MIM:607792|HGNC:HGNC:20253|Ensembl:ENSG00000174500	3	3q13.2	germinal center associated signaling and motility	protein-coding	GCSAM	germinal center associated signaling and motility	O	germinal center-associated signaling and motility protein|germinal center B-cell-expressed transcript 2 protein|germinal center expressed transcript 2|germinal center-associated lymphoma protein|human germinal center-associated lymphoma	20201124	-
9606	257160	RNF214	-	-	HGNC:HGNC:25335|Ensembl:ENSG00000167257	11	11q23.3	ring finger protein 214	protein-coding	RNF214	ring finger protein 214	O	RING finger protein 214	20201124	-
9606	257169	C9orf43	-	-	HGNC:HGNC:23570|Ensembl:ENSG00000157653	9	9q32	chromosome 9 open reading frame 43	protein-coding	C9orf43	chromosome 9 open reading frame 43	O	uncharacterized protein C9orf43	20201124	-
9606	257177	CFAP126	-	C1orf192|Flattop|Fltp	MIM:616119|HGNC:HGNC:32325|Ensembl:ENSG00000188931	1	1q23.3	cilia and flagella associated protein 126	protein-coding	CFAP126	cilia and flagella associated protein 126	O	protein Flattop|UPF0740 protein C1orf192	20201124	-
9606	257194	NEGR1	-	DMML2433|IGLON4|KILON|Ntra	MIM:613173|HGNC:HGNC:17302|Ensembl:ENSG00000172260	1	1p31.1	neuronal growth regulator 1	protein-coding	NEGR1	neuronal growth regulator 1	O	neuronal growth regulator 1|IgLON family member 4|a kindred of IgLON|neurotractin	20210103	-
9606	257202	GPX6	-	GPX5p|GPXP3|GPx-6|GSHPx-6|dJ1186N24|dJ1186N24.1	MIM:607913|HGNC:HGNC:4558|Ensembl:ENSG00000198704	6	6p22.1	glutathione peroxidase 6	protein-coding	GPX6	glutathione peroxidase 6	O	glutathione peroxidase 6|glutathione peroxidase 6 (olfactory)|selenoprotein GPX6	20210114	-
9606	257203	DSCR9	-	NCRNA00038	HGNC:HGNC:16301|Ensembl:ENSG00000230366	21	21q22.13	Down syndrome critical region 9	ncRNA	DSCR9	Down syndrome critical region 9	O	Down syndrome critical region 9 (non-protein coding)|Down syndrome critical region gene 9 (non-protein coding)	20201124	-
9606	257218	SHPRH	-	bA545I5.2	MIM:608048|HGNC:HGNC:19336|Ensembl:ENSG00000146414	6	6q24.3	SNF2 histone linker PHD RING helicase	protein-coding	SHPRH	SNF2 histone linker PHD RING helicase	O	E3 ubiquitin-protein ligase SHPRH|2610103K11Rik|RING-type E3 ubiquitin transferase SHPRH|SNF2 histone linker PHD RING helicase, E3 ubiquitin protein ligase|SNF2, histone-linker, PHD and RING finger domain-containing helicase	20201124	-
9606	257236	CCDC96	-	-	HGNC:HGNC:26900|Ensembl:ENSG00000173013	4	4p16.1	coiled-coil domain containing 96	protein-coding	CCDC96	coiled-coil domain containing 96	O	coiled-coil domain-containing protein 96	20201213	-
9606	257240	KLHL34	-	-	HGNC:HGNC:26634|Ensembl:ENSG00000185915	X	Xp22.12	kelch like family member 34	protein-coding	KLHL34	kelch like family member 34	O	kelch-like protein 34|RP11-450P7.3|kelch-like 34	20201124	-
9606	257313	UTS2B	-	U2B|URP|UTS2D	MIM:618134|HGNC:HGNC:30894|Ensembl:ENSG00000188958	3	3q28	urotensin 2B	protein-coding	UTS2B	urotensin 2B	O	urotensin-2B|U-IIB|UIIB|prepro-URP|urotensin 2 domain containing|urotensin II-related peptide|urotensin IIB|urotensin-2 domain-containing protein	20201124	-
9606	257358	LINC01366	-	-	HGNC:HGNC:27416|Ensembl:ENSG00000235172	5	5q35.1	long intergenic non-protein coding RNA 1366	ncRNA	LINC01366	long intergenic non-protein coding RNA 1366	O	CTB-114C7.3	20201124	-
9606	257364	SNX33	-	SH3PX3|SH3PXD3C|SNX30	MIM:619107|HGNC:HGNC:28468|Ensembl:ENSG00000173548	15	15q24.2	sorting nexin 33	protein-coding	SNX33	sorting nexin 33	O	sorting nexin-33|SH3 and PX domain containing 3|SH3 and PX domain-containing protein 3	20201124	-
9606	257396	LOC257396	-	-	Ensembl:ENSG00000247796	5	5q11.2	uncharacterized LOC257396	ncRNA	-	-	-	CTD-2366F13.1	20201124	-
9606	257397	TAB3	-	MAP3K7IP3|NAP1	MIM:300480|HGNC:HGNC:30681|Ensembl:ENSG00000157625	X	Xp21.2	TGF-beta activated kinase 1 (MAP3K7) binding protein 3	protein-coding	TAB3	TGF-beta activated kinase 1 (MAP3K7) binding protein 3	O	TGF-beta-activated kinase 1 and MAP3K7-binding protein 3|NF-kappa-B-activating protein 1|NFkB activating protein 1|TAB-3|TAK1-binding protein 3|TGF-beta activated kinase 1 and MAP3K7 binding protein 3|TGF-beta-activated kinase 1-binding protein 3|mitogen-activated protein kinase kinase kinase 7 interacting protein 3	20201213	-
9606	257407	C2orf72	-	-	HGNC:HGNC:27418|Ensembl:ENSG00000204128	2	2q37.1	chromosome 2 open reading frame 72	protein-coding	C2orf72	chromosome 2 open reading frame 72	O	uncharacterized protein C2orf72	20201124	-
9606	257415	FAM133B	-	-	HGNC:HGNC:28629|Ensembl:ENSG00000234545	7	7q21.2	family with sequence similarity 133 member B	protein-coding	FAM133B	family with sequence similarity 133 member B	O	protein FAM133B	20201124	-
9606	257468	MEIS3P2	-	-	HGNC:HGNC:17638	17	17p11.2	Meis homeobox 3 pseudogene 2	pseudo	MEIS3P2	Meis homeobox 3 pseudogene 2	O	Meis1 homolog 3 pseudogene 2|putative homeobox protein Meis3-like 2	20201124	-
9606	257629	ANKS4B	-	HARP	MIM:609901|HGNC:HGNC:26795|Ensembl:ENSG00000175311	16	16p12.2	ankyrin repeat and sterile alpha motif domain containing 4B	protein-coding	ANKS4B	ankyrin repeat and sterile alpha motif domain containing 4B	O	ankyrin repeat and SAM domain-containing protein 4B|harmonin-interacting ankyrin-repeat containing protein	20201124	-
9606	257641	NPCA1	-	NPC1	MIM:607107	4	4p15.1-q12	Nasopharyngeal carcinoma 1	unknown	-	-	-	-	20190816	-
9606	258010	SVIP	-	-	HGNC:HGNC:25238|Ensembl:ENSG00000198168	11	11p14.3	small VCP interacting protein	protein-coding	SVIP	small VCP interacting protein	O	small VCP/p97-interacting protein	20201124	-
9606	259173	ALS2CL	-	RN49018	MIM:612402|HGNC:HGNC:20605|Ensembl:ENSG00000178038	3	3p21.31	ALS2 C-terminal like	protein-coding	ALS2CL	ALS2 C-terminal like	O	ALS2 C-terminal-like protein	20201124	-
9606	259197	NCR3	-	1C7|CD337|LY117|MALS|NKp30	MIM:611550|HGNC:HGNC:19077|Ensembl:ENSG00000204475	6	6p21.33	natural cytotoxicity triggering receptor 3	protein-coding	NCR3	natural cytotoxicity triggering receptor 3	O	natural cytotoxicity triggering receptor 3|NK-p30|activating NK-A1 receptor|activating natural killer receptor p30|lymphocyte antigen 117|natural killer cell p30-related protein	20201124	-
9606	259215	LY6G6F	-	C6orf21|G6f|LY6G6|LY6G6D|NG32	MIM:611404|HGNC:HGNC:13933|Ensembl:ENSG00000204424	6	6p21.33	lymphocyte antigen 6 family member G6F	protein-coding	LY6G6F	lymphocyte antigen 6 family member G6F	O	lymphocyte antigen 6 complex locus protein G6f|lymphocyte antigen 6 complex, locus G6D|lymphocyte antigen 6 complex, locus G6F	20201124	-
9606	259217	HSPA12A	-	-	MIM:610701|HGNC:HGNC:19022|Ensembl:ENSG00000165868	10	10q25.3	heat shock protein family A (Hsp70) member 12A	protein-coding	HSPA12A	heat shock protein family A (Hsp70) member 12A	O	heat shock 70 kDa protein 12A|heat shock 70kD protein 12A|heat shock 70kDa protein 12A	20201124	-
9606	259230	SGMS1	-	MOB|MOB1|SMS1|TMEM23|hmob33	MIM:611573|HGNC:HGNC:29799|Ensembl:ENSG00000198964	10	10q11.23	sphingomyelin synthase 1	protein-coding	SGMS1	sphingomyelin synthase 1	O	phosphatidylcholine:ceramide cholinephosphotransferase 1|medulla oblongata-derived protein|protein Mob|transmembrane protein 23	20201124	-
9606	259232	NALCN	-	CLIFAHDD|CanIon|IHPRF|IHPRF1|INNFD|VGCNL1|bA430M15.1	MIM:611549|HGNC:HGNC:19082|Ensembl:ENSG00000102452	13	13q32.3-q33.1	sodium leak channel, non-selective	protein-coding	NALCN	sodium leak channel, non-selective	O	sodium leak channel non-selective protein|four repeat voltage-gated ion channel|voltage gated channel like 1	20201220	-
9606	259234	DSCR10	-	-	HGNC:HGNC:16302|Ensembl:ENSG00000233316	21	21q22.13	Down syndrome critical region 10	ncRNA	DSCR10	Down syndrome critical region 10	O	Down syndrome critical region 10 (non-protein coding)|Down syndrome critical region gene 10 (non-protein coding)	20201124	-
9606	259236	TMIE	-	DFNB6	MIM:607237|HGNC:HGNC:30800|Ensembl:ENSG00000181585	3	3p21.31	transmembrane inner ear	protein-coding	TMIE	transmembrane inner ear	O	transmembrane inner ear expressed protein|transmembrane inner ear protein	20201124	-
9606	259239	WFDC11	-	WAP11	HGNC:HGNC:20478|Ensembl:ENSG00000180083	20	20q13.12	WAP four-disulfide core domain 11	protein-coding	WFDC11	WAP four-disulfide core domain 11	O	protein WFDC11|protease inhibitor WAP11	20201124	-
9606	259240	WFDC9	-	WAP9|dJ688G8.2	HGNC:HGNC:20380|Ensembl:ENSG00000180205	20	20q13.12	WAP four-disulfide core domain 9	protein-coding	WFDC9	WAP four-disulfide core domain 9	O	protein WFDC9	20201124	-
9606	259249	MRGPRX1	-	GPCR|MGRG2|MRGX1|SNSR4	MIM:607227|HGNC:HGNC:17962|Ensembl:ENSG00000170255	11	11p15.1|11	MAS related GPR family member X1	protein-coding	MRGPRX1	MAS related GPR family member X1	O	mas-related G-protein coupled receptor member X1|G protein-coupled receptor MRGX1|G protein-coupled receptor SNSR3|MAS-related GPR, member X1|Mas-related G protein-coupled receptor G2|sensory neuron-specific G-protein coupled receptor 3/4	20201124	-
9606	259265	bA255A11.4	-	-	-	9	9p13.3	melanoma antigen pseudogene	pseudo	-	-	-	-	20201124	-
9606	259266	ASPM	-	ASP|Calmbp1|MCPH5	MIM:605481|HGNC:HGNC:19048|Ensembl:ENSG00000066279	1	1q31.3	assembly factor for spindle microtubules	protein-coding	ASPM	assembly factor for spindle microtubules	O	abnormal spindle-like microcephaly-associated protein|abnormal spindle microtubule assembly|asp (abnormal spindle) homolog, microcephaly associated	20210110	-
9606	259282	BOD1L1	-	BOD1L|FAM44A	MIM:616746|HGNC:HGNC:31792|Ensembl:ENSG00000038219	4	4p15.33	biorientation of chromosomes in cell division 1 like 1	protein-coding	BOD1L1	biorientation of chromosomes in cell division 1 like 1	O	biorientation of chromosomes in cell division protein 1-like 1|biorientation of chromosomes in cell division 1-like|family with sequence similarity 44, member A	20201206	-
9606	259283	MDS2	-	-	MIM:607305|HGNC:HGNC:29633|Ensembl:ENSG00000197880	1	1p36.11	myelodysplastic syndrome 2 translocation associated	ncRNA	MDS2	myelodysplastic syndrome 2 translocation associated	O	myelodysplastic syndrome 2 translocation-associated protein	20201124	-
9606	259285	TAS2R39	-	T2R39|T2R57	HGNC:HGNC:18886|Ensembl:ENSG00000236398	7	7q34	taste 2 receptor member 39	protein-coding	TAS2R39	taste 2 receptor member 39	O	taste receptor type 2 member 39|taste receptor type 2 member 57|taste receptor, type 2, member 39	20201124	-
9606	259286	TAS2R40	-	GPR60|T2R40|T2R58	MIM:613964|HGNC:HGNC:18885|Ensembl:ENSG00000221937	7	7q34	taste 2 receptor member 40	protein-coding	TAS2R40	taste 2 receptor member 40	O	taste receptor type 2 member 40|G-protein coupled receptor 60|taste receptor type 2 member 58|taste receptor, type 2, member 40	20201124	-
9606	259287	TAS2R41	-	T2R41|T2R59	MIM:613965|HGNC:HGNC:18883|Ensembl:ENSG00000221855	7	7q35	taste 2 receptor member 41	protein-coding	TAS2R41	taste 2 receptor member 41	O	taste receptor type 2 member 41|taste receptor type 2 member 59|taste receptor, type 2, member 41	20201124	-
9606	259289	TAS2R43	-	T2R43|T2R52	MIM:612668|HGNC:HGNC:18875|Ensembl:ENSG00000255374	12	12p13.2	taste 2 receptor member 43	protein-coding	TAS2R43	taste 2 receptor member 43	O	taste receptor type 2 member 43|taste receptor type 2 member 52|taste receptor, type 2, member 43	20201124	-
9606	259290	TAS2R31	-	T2R31|T2R44|T2R53|TAS2R44	MIM:612669|HGNC:HGNC:19113|Ensembl:ENSG00000256436	12	12p13.2	taste 2 receptor member 31	protein-coding	TAS2R31	taste 2 receptor member 31	O	taste receptor type 2 member 31|taste receptor type 2 member 44|taste receptor type 2 member 53|taste receptor, type 2, member 31	20201124	-
9606	259291	TAS2R45	-	GPR59|T2R45|ZG24P	MIM:613967|HGNC:HGNC:18876	12	12p13.2	taste 2 receptor member 45	protein-coding	TAS2R45	taste 2 receptor member 45	O	taste receptor type 2 member 45|G-protein coupled receptor 59|taste receptor, type 2, member 45	20201124	-
9606	259292	TAS2R46	-	T2R46|T2R54	MIM:612774|HGNC:HGNC:18877|Ensembl:ENSG00000226761	12	12p13.2	taste 2 receptor member 46	protein-coding	TAS2R46	taste 2 receptor member 46	O	taste receptor type 2 member 46|taste receptor type 2 member 54|taste receptor, type 2, member 46	20201124	-
9606	259293	TAS2R30	-	T2R30|T2R47|TAS2R47	MIM:613963|HGNC:HGNC:19112|Ensembl:ENSG00000256188	12	12p13.2	taste 2 receptor member 30	protein-coding	TAS2R30	taste 2 receptor member 30	O	taste receptor type 2 member 30|taste receptor T2R47|taste receptor type 2 member 47|taste receptor, type 2, member 30|type 2 taste receptor member 30|type 2 taste receptor member 47	20201124	-
9606	259294	TAS2R19	-	MSTP058|T2R19|T2R23|T2R48|TAS2R23|TAS2R48	MIM:613961|HGNC:HGNC:19108|Ensembl:ENSG00000212124	12	12p13.2	taste 2 receptor member 19	protein-coding	TAS2R19	taste 2 receptor member 19	O	taste receptor type 2 member 19|taste receptor, type 2, member 19|taste receptor, type 2, member 23|taste receptor, type 2, member 48	20201124	-
9606	259295	TAS2R20	-	T2R20|T2R49|T2R56|TAS2R49	MIM:613962|HGNC:HGNC:19109|Ensembl:ENSG00000255837	12	12p13.2	taste 2 receptor member 20	protein-coding	TAS2R20	taste 2 receptor member 20	O	taste receptor type 2 member 20|taste receptor type 2 member 56|taste receptor, type 2, member 49	20201124	-
9606	259296	TAS2R50	-	T2R50|T2R51|TAS2R51	MIM:609627|HGNC:HGNC:18882|Ensembl:ENSG00000212126	12	12p13.2	taste 2 receptor member 50	protein-coding	TAS2R50	taste 2 receptor member 50	O	taste receptor type 2 member 50|taste receptor type 2 member 51|taste receptor, type 2, member 50	20201124	-
9606	259307	IL4I1	-	FIG1|LAAO|LAO|hIL4I1	MIM:609742|HGNC:HGNC:19094|Ensembl:ENSG00000104951	19	19q13.33	interleukin 4 induced 1	protein-coding	IL4I1	interleukin 4 induced 1	O	L-amino-acid oxidase|Fig-1 protein|IL4-induced protein 1|interleukin four induced 1	20210114	-
9606	259308	FAM205A	-	C9orf144B	HGNC:HGNC:41911|Ensembl:ENSG00000205108	9	9p13.3	family with sequence similarity 205 member A	protein-coding	FAM205A	family with sequence similarity 205 member A	O	protein FAM205A|transmembrane protein C9orf144B	20201124	-
9606	260293	CYP4X1	-	CYPIVX1	MIM:614999|HGNC:HGNC:20244|Ensembl:ENSG00000186377	1	1p33|1	cytochrome P450 family 4 subfamily X member 1	protein-coding	CYP4X1	cytochrome P450 family 4 subfamily X member 1	O	cytochrome P450 4X1|cytochrome P450, family 4, subfamily X, polypeptide 1	20210114	-
9606	260294	NSUN5P2	-	NOL1R2|NSUN5C|WBSCR20B|WBSCR20C	HGNC:HGNC:16609|Ensembl:ENSG00000106133	7	7q11.23	NSUN5 pseudogene 2	pseudo	NSUN5P2	NSUN5 pseudogene 2	O	NOL1/NOP2/Sun domain family, member 5C|NOP2/Sun RNA methyltransferase family member 5 pseudogene 2|NOP2/Sun domain family, member 5 pseudogene 2|NOP2/Sun domain family, member 5C (pseudogene)|Williams Beuren syndrome chromosome region 20C	20201124	-
9606	260328	ALRH	-	-	MIM:607154	-	-	Allergic rhinitis	unknown	-	-	-	-	20170402	-
9606	260330	ALPPP	-	-	HGNC:HGNC:14016	2	2q37.1	alkaline phosphatase, pseudogene	pseudo	ALPPP	alkaline phosphatase, pseudogene	O	-	20190324	-
9606	260331	LOC260331	-	ECEL1P1	-	2	2q37.1	endothelin-converting enzyme-like 1-like	pseudo	-	-	-	endothelin converting enzyme-like 1, pseudogene 1	20190324	-
9606	260332	ECEL1P3	-	-	HGNC:HGNC:14018	2	2q37.1	endothelin converting enzyme like 1 pseudogene 3	pseudo	ECEL1P3	endothelin converting enzyme like 1 pseudogene 3	O	-	20201124	-
9606	260334	TUBB8B	-	TUBB8P12	HGNC:HGNC:24983|Ensembl:ENSG00000173213	18	18p11.32	tubulin beta 8B	protein-coding	TUBB8B	tubulin beta 8B	O	tubulin beta 8B|HSA18p11 beta-tubulin 4Q pseudogene|Tubulin beta-8 chain-like protein LOC260334|tubulin beta 8 pseudogene 12	20210108	-
9606	260335	ELF2P2	-	-	HGNC:HGNC:24610	6	6p25.3	ELF2 pseudogene 2	pseudo	ELF2P2	ELF2 pseudogene 2	O	E74-like factor 2 (ets domain transcription factor) pseudogene|E74-like factor 2 pseudogene 2|ELF2P2 pseudogene	20201124	-
9606	260336	ELF2P3	-	-	HGNC:HGNC:24611	9	9q22.1	ELF2 pseudogene 3	pseudo	ELF2P3	ELF2 pseudogene 3	O	E74-like factor 2 (ets domain transcription factor) pseudogene|E74-like factor 2 pseudogene 3|ELF2P3 pseudogene	20201124	-
9606	260337	UHRF2P1	-	-	HGNC:HGNC:39565	X	Xq13.2	ubiquitin like with PHD and ring finger domains 2 pseudogene 1	pseudo	UHRF2P1	ubiquitin like with PHD and ring finger domains 2 pseudogene 1	O	zinc finger protein Np97 pseudogene	20201124	-
9606	260338	TUBB8P4	-	-	HGNC:HGNC:42185|Ensembl:ENSG00000250788	12	12p11.1	tubulin beta 8 class VIII pseudogene 4	pseudo	TUBB8P4	tubulin beta 8 class VIII pseudogene 4	O	HSA12cenq11 beta-tubulin 4Q (TUBB4Q) pseudogene|tubulin, beta 2B class IIb pseudogene|tubulin, beta 2B pseudogene	20201124	-
9606	260339	LOC260339	-	-	-	6	6q22.31	transcription factor A, mitochondrial pseudogene	pseudo	-	-	-	processed pseudogene mtTFA 3	20201124	-
9606	260340	TFAMP2	-	MTTF1|TCF6L3	HGNC:HGNC:11638	11	11q22.3	transcription factor A, mitochondrial pseudogene 2	pseudo	TFAMP2	transcription factor A, mitochondrial pseudogene 2	O	processed pseudogene mtTFA 2|transcription factor 6-like 3 (mitochondrial transcription factor 1-like)	20201124	-
9606	260341	TFAMP1	-	MTTF1|TCF6L1	HGNC:HGNC:11636	7	7p22.3	transcription factor A, mitochondrial pseudogene 1	pseudo	TFAMP1	transcription factor A, mitochondrial pseudogene 1	O	processed pseudogene mtTFA 1|transcription factor 6-like 1 (mitochondrial transcription factor 1-like)	20201124	-
9606	260342	COPS8P1	-	BA345E19.2	HGNC:HGNC:45269	X	Xq21.2	COP9 signalosome subunit 8 pseudogene 1	pseudo	COPS8P1	COP9 signalosome subunit 8 pseudogene 1	O	COP9 constitutive photomorphogenic homolog subunit 8 pseudogene	20201124	-
9606	260402	IS1	-	AIS|AIS1	MIM:181800	19	19p13.3	Adolescent idiopathic scoliosis	unknown	-	-	-	-	20190816	-
9606	260403	MMEDF	-	-	MIM:607131	-	-	Macrocephaly with multiple epiphyseal dysplasia and distinctive facies	unknown	-	-	-	-	20170408	-
9606	260415	SCASI	-	SCA24|SCAR4	MIM:607317	1	1p36	spinocerebellar ataxia with saccadic intrusions	unknown	-	-	-	spinocerebellar ataxia 24 (with saccadic intrusions)	20191002	-
9606	260421	LOC260421	-	-	-	5	5q13.3	actin related protein 2/3 complex subunit 1A pseudogene	pseudo	-	-	-	actin related protein 2/3 complex, subunit 1A, 41kDa pseudogene	20201124	-
9606	260422	LOC260422	-	-	-	4	4q21.3	actin related protein 2/3 complex subunit 1A pseudogene	pseudo	-	-	-	actin related protein 2/3 complex, subunit 1A, 41kDa pseudogene	20201124	-
9606	260425	MAGI3	-	MAGI-3|dJ730K3.2	MIM:615943|HGNC:HGNC:29647|Ensembl:ENSG00000081026	1	1p13.2	membrane associated guanylate kinase, WW and PDZ domain containing 3	protein-coding	MAGI3	membrane associated guanylate kinase, WW and PDZ domain containing 3	O	membrane-associated guanylate kinase, WW and PDZ domain-containing protein 3|membrane-associated guanylate kinase inverted 3|membrane-associated guanylate kinase-related 3	20210103	-
9606	260429	PRSS33	-	EOS	MIM:613797|HGNC:HGNC:30405|Ensembl:ENSG00000103355	16	16p13.3	serine protease 33	protein-coding	PRSS33	serine protease 33	O	serine protease 33|protease, serine 33|serine protease EOS	20201124	-
9606	260431	COPD	-	-	MIM:606963	2	2q	Pulmonary disease, chronic obstructive, severe early-onset	unknown	-	-	-	-	20190816	-
9606	260432	SLSN3	-	-	MIM:606995	3	3q22	Senior-Loken syndrome 3	unknown	-	-	-	-	20190816	-
9606	260434	PYDC1	-	ASC2|POP1|PYC1|cPOP1	MIM:615700|HGNC:HGNC:30261|Ensembl:ENSG00000169900	16	16p11.2	pyrin domain containing 1	protein-coding	PYDC1	pyrin domain containing 1	O	pyrin domain-containing protein 1|PAAD-only protein 1|PYD (pyrin domain) containing 1|cellular POP1|pyrin-only protein 1	20201124	-
9606	260436	FDCSP	-	C4orf7|FDC-SP	MIM:607241|HGNC:HGNC:19215|Ensembl:ENSG00000181617	4	4q13.3|4q13	follicular dendritic cell secreted protein	protein-coding	FDCSP	follicular dendritic cell secreted protein	O	follicular dendritic cell secreted peptide|FDC secreted protein	20201124	-
9606	261726	TIPRL	-	TIP|TIP41|TIPRL1	MIM:611807|HGNC:HGNC:30231|Ensembl:ENSG00000143155	1	1q24.2	TOR signaling pathway regulator	protein-coding	TIPRL	TOR signaling pathway regulator	O	TIP41-like protein|TIP41, TOR signaling pathway regulator-like|putative MAPK-activating protein PM10|type 2A-interacting protein	20210103	-
9606	261727	CRCL	-	-	MIM:607135	3	3p	Creatinine clearance QTL	unknown	-	-	-	-	20190816	-
9606	261729	STEAP2	-	IPCA1|PCANAP1|PUMPCn|STAMP1|STMP	MIM:605094|HGNC:HGNC:17885|Ensembl:ENSG00000157214	7	7q21.13	STEAP2 metalloreductase	protein-coding	STEAP2	STEAP2 metalloreductase	O	metalloreductase STEAP2|STEAP family member 2, metalloreductase|SixTransMembrane Protein of Prostate 1|prostate cancer-associated protein 1|protein up-regulated in metastatic prostate cancer|protein upregulated in metastatic prostate cancer|six transmembrane epithelial antigen of the prostate 2|six-transmembrane epithelial antigen of prostate 2	20210114	-
9606	261734	NPHP4	-	POC10|SLSN4	MIM:607215|HGNC:HGNC:19104|Ensembl:ENSG00000131697	1	1p36.31	nephrocystin 4	protein-coding	NPHP4	nephrocystin 4	O	nephrocystin-4|POC10 centriolar protein homolog|nephroretinin	20201124	-
9606	261735	TVP23CP2	-	CGI-148P	HGNC:HGNC:44647	16	16p13.12	TVP23C pseudogene 2	pseudo	TVP23CP2	TVP23C pseudogene 2	O	family with sequence similarity 18, member B1 pseudogene|family with sequence similarity 18, member B2 pseudogene|trans-golgi network vesicle protein 23 homolog C pseudogene 2	20201124	-
9606	266553	OFCC1	-	MRDS1|Opo	MIM:614287|HGNC:HGNC:21017	6	6p24.3	orofacial cleft 1 candidate 1	ncRNA	OFCC1	orofacial cleft 1 candidate 1	O	orofacial cleft 1 candidate gene 1 protein|orofacial clefting chromosomal breakpoint region candidate 1 protein	20201124	-
9606	266619	NOS2P4	-	-	HGNC:HGNC:50720|Ensembl:ENSG00000264892	17	17p11.2	nitric oxide synthase 2 pseudogene 4	pseudo	NOS2P4	nitric oxide synthase 2 pseudogene 4	O	nitric oxide synthase 2, inducible pseudogene	20201124	-
9606	266623	SLC25A5P1	-	ANTP3|bK250D10.4	HGNC:HGNC:19250	22	22q13.2	solute carrier family 25 member 5 pseudogene 1	pseudo	SLC25A5P1	solute carrier family 25 member 5 pseudogene 1	O	adenine nucleotide translocator pseudogene 3 (clone 13)|solute carrier family 25 (mitochondrial carrier; adenine nucleotide translocator), member 5 pseudogene 1	20201124	-
9606	266625	NDUFA9P1	-	dJ106I20.2	HGNC:HGNC:19252|Ensembl:ENSG00000237406	22	22q12.3	NADH:ubiquinone oxidoreductase subunit A9 pseudogene 1	pseudo	NDUFA9P1	NADH:ubiquinone oxidoreductase subunit A9 pseudogene 1	O	NADH dehydrogenase (ubiquinone) 1 alpha subcomplex, 9, 39kDa pseudogene|NADH dehydrogenase (ubiquinone) 1 alpha subcomplex, 9, pseudogene 1	20201124	-
9606	266626	CLCP1	-	-	HGNC:HGNC:19257	22	22q11.21	Charcot-Leyden crystal protein pseudogene 1	pseudo	CLCP1	Charcot-Leyden crystal protein pseudogene 1	O	Charot-Leyden crystal protein pseudogene 1	20201124	-
9606	266629	SEC14L3	-	TAP2	MIM:612824|HGNC:HGNC:18655|Ensembl:ENSG00000100012	22	22q12.2	SEC14 like lipid binding 3	protein-coding	SEC14L3	SEC14 like lipid binding 3	O	SEC14-like protein 3|SEC14-like 3|SEC14p-like protein TAP2|tocopherol-associated protein 2	20201217	-
9606	266643	EDDM3CP	-	FAM12CP|HE3-GAMMA	HGNC:HGNC:19224	2	2q21.3	epididymal protein 3C, pseudogene	pseudo	EDDM3CP	epididymal protein 3C, pseudogene	O	family with sequence similarity 12, member C (pseudogene)	20201124	-
9606	266655	BRD3OS	-	LINC00094|LP2477|NCRNA00094	HGNC:HGNC:24742|Ensembl:ENSG00000235106	9	9q34.2	BRD3 opposite strand	protein-coding	BRD3OS	BRD3 opposite strand	O	putative uncharacterized protein BRD3OS|BRD3 opposite strand protein|long intergenic non-protein coding RNA 94	20201124	-
9606	266656	TAS2R12P	-	PS10|T2R12|TAS2R12|TAS2R26	HGNC:HGNC:19103	12	12p13.2	taste 2 receptor member 12 pseudogene	pseudo	TAS2R12P	taste 2 receptor member 12 pseudogene	O	taste receptor Ps10 pseudogene|taste receptor, type 2, member 12, pseudogene	20201124	-
9606	266657	TAS2R15P	-	PS8|T2R15|TAS2R15	HGNC:HGNC:19106|Ensembl:ENSG00000212125	12	12p13.2	taste 2 receptor member 15 pseudogene	pseudo	TAS2R15P	taste 2 receptor member 15 pseudogene	O	bitter taste receptor pseudogene 8|taste receptor, type 2, member 15, pseudogene	20201124	-
9606	266661	TAS2R22	-	T2R22	HGNC:HGNC:19110	12	-	taste 2 receptor member 22 pseudogene	protein-coding	TAS2R22	taste 2 receptor member 22 pseudogene	O	taste receptor, type 2, member 22	20190827	-
9606	266665	TAS2R33	-	T2R33	HGNC:HGNC:19114	12	-	taste 2 receptor member 33	protein-coding	TAS2R33	taste 2 receptor member 33	O	taste receptor, type 2, member 33	20201117	-
9606	266666	TAS2R36	-	T2R36	HGNC:HGNC:19115	12	-	taste 2 receptor member 36	protein-coding	TAS2R36	taste 2 receptor member 36	O	taste receptor, type 2, member 36	20201117	-
9606	266667	TAS2R37	-	T2R37	HGNC:HGNC:19116	12	-	taste 2 receptor member 37 pseudogene	protein-coding	TAS2R37	taste 2 receptor member 37 pseudogene	O	taste receptor, type 2, member 37	20190827	-
9606	266673	ZNF402P	-	-	HGNC:HGNC:19292|Ensembl:ENSG00000220248	22	22q11.1	zinc finger protein 402, pseudogene	pseudo	ZNF402P	zinc finger protein 402, pseudogene	O	-	20201124	-
9606	266675	BEST4	-	VMD2L2	MIM:607336|HGNC:HGNC:17106|Ensembl:ENSG00000142959	1	1p34.1	bestrophin 4	protein-coding	BEST4	bestrophin 4	O	bestrophin-4|vitelliform macular dystrophy 2-like 2|vitelliform macular dystrophy 2-like protein 2	20201124	-
9606	266678	MRX81	-	-	MIM:300433	X	Xp11.2-q12	mental retardation, X-linked 81	unknown	-	-	-	-	20191002	-
9606	266683	EIF3MP1	-	-	HGNC:HGNC:55006	X	Xq21.1	EIF3M pseudogene 1	pseudo	EIF3MP1	EIF3M pseudogene 1	O	dendritic cell protein pseudogene|eukaryotic translation initiation factor 3 subunit M pseudogene	20201124	-
9606	266691	DYX6	-	DYXQTL18	MIM:606616	18	18p11.2	dyslexia susceptibility 6	unknown	-	-	-	Dyslexia QTL on 18	20191002	-
9606	266693	EZH2P1	-	-	HGNC:HGNC:39918	21	21q22.12	enhancer of zeste 2 polycomb repressive complex 2 subunit pseudogene 1	pseudo	EZH2P1	enhancer of zeste 2 polycomb repressive complex 2 subunit pseudogene 1	O	enhancer of zeste homolog 2 pseudogene 1	20200601	-
9606	266694	EEDP1	-	-	HGNC:HGNC:55143|Ensembl:ENSG00000224942	X	Xq27.1	EED pseudogene 1	pseudo	EEDP1	EED pseudogene 1	O	embryonic ectoderm development pseudogene	20201124	-
9606	266695	PHF2P1	-	-	HGNC:HGNC:30241	13	13q12.11	PHD finger protein 2 pseudogene 1	pseudo	PHF2P1	PHD finger protein 2 pseudogene 1	O	-	20201124	-
9606	266697	POM121L4P	-	-	HGNC:HGNC:19326	22	22q11.21	POM121 transmembrane nucleoporin like 4, pseudogene	pseudo	POM121L4P	POM121 transmembrane nucleoporin like 4, pseudogene	O	POM121 membrane glycoprotein-like 4 pseudogene	20201124	-
9606	266698	ARHGAP42P3	-	OPHN1P1	HGNC:HGNC:19327	22	22q11.1	ARHGAP42 pseudogene 3	pseudo	ARHGAP42P3	ARHGAP42 pseudogene 3	O	Rho GTPase activating protein 42 pseudogene 3|oligophrenin 1 pseudogene 1	20201124	-
9606	266699	FABP5P11	-	FABP5L11|FABP5P1	HGNC:HGNC:19328	22	22q11.1	fatty acid binding protein 5 pseudogene 11	pseudo	FABP5P11	fatty acid binding protein 5 pseudogene 11	O	fatty acid binding protein 5, pseudogene 1|fatty acid binding protein 5-like 11 (pseudogene)	20201124	-
9606	266700	BMP6P1	-	TGF-beta1P|TGFB1P	HGNC:HGNC:19329	22	22q11.22	bone morphogenetic protein 6 pseudogene 1	pseudo	BMP6P1	bone morphogenetic protein 6 pseudogene 1	O	transforming growth factor beta 1 pseudogene	20201124	-
9606	266701	SOCS2P2	-	-	HGNC:HGNC:19330	22	22q11.22	suppressor of cytokine signaling 2 pseudogene 2	pseudo	SOCS2P2	suppressor of cytokine signaling 2 pseudogene 2	O	-	20201124	-
9606	266703	ASH2LP1	-	-	HGNC:HGNC:19332	22	22q11.22	ASH2L pseudogene 1	pseudo	ASH2LP1	ASH2L pseudogene 1	O	ASH2 like histone lysine methyltransferase complex subunit pseudogene 1|ash2 (absent, small, or homeotic)-like pseudogene 1	20201124	-
9606	266710	COMA	-	-	MIM:257550	2	2q13	Cogan-type congential oculomotor apraxia	unknown	-	-	-	-	20190816	-
9606	266719	RRDX	-	-	MIM:300378	X	Xq24-q25	Radial ray deficiency	unknown	-	-	-	-	20190816	-
9606	266722	HS6ST3	-	HS6ST-3	MIM:609401|HGNC:HGNC:19134|Ensembl:ENSG00000185352	13	13q32.1	heparan sulfate 6-O-sulfotransferase 3	protein-coding	HS6ST3	heparan sulfate 6-O-sulfotransferase 3	O	heparan-sulfate 6-O-sulfotransferase 3	20201124	-
9606	266723	PSMC6P1	-	PSMC6P	HGNC:HGNC:20634	8	8q12.1	proteasome 26S subunit, ATPase, 6 pseudogene 1	pseudo	PSMC6P1	proteasome 26S subunit, ATPase, 6 pseudogene 1	O	proteasome (prosome, macropain) 26S subunit, ATPase, 6 pseudogene|proteasome 26S ATPase subunit 6 pseudogene	20201124	-
9606	266724	HSPA9P1	-	HSPA9BP|HSPA9P	HGNC:HGNC:24915	2	2q36.1	heat shock protein family A (Hsp70) member 9 pseudogene 1	pseudo	HSPA9P1	heat shock protein family A (Hsp70) member 9 pseudogene 1	O	heat shock 70kDa protein 9 (mortalin) pseudogene|heat shock 70kDa protein 9 pseudogene 1	20201124	-
9606	266727	MDGA1	-	GPIM|MAMDC3	MIM:609626|HGNC:HGNC:19267|Ensembl:ENSG00000112139	6	6p21.2	MAM domain containing glycosylphosphatidylinositol anchor 1	protein-coding	MDGA1	MAM domain containing glycosylphosphatidylinositol anchor 1	O	MAM domain-containing glycosylphosphatidylinositol anchor protein 1|GPI and MAM protein|MAM domain-containing protein 3|glycosylphosphatidylinositol-MAM	20201124	-
9606	266740	MAGEA2B	-	CT1.2|MAGE2	MIM:300549|HGNC:HGNC:19340|Ensembl:ENSG00000183305	X	Xq28	MAGE family member A2B	protein-coding	MAGEA2B	MAGE family member A2B	O	melanoma-associated antigen 2|MAGE-2 antigen|cancer/testis antigen 1.2|melanoma antigen 2|melanoma antigen family A, 2B|melanoma antigen family A2B|melanoma antigen, family A, 2, copy b	20201124	-
9606	266743	NPAS4	-	Le-PAS|NXF|PASD10|bHLHe79	MIM:608554|HGNC:HGNC:18983|Ensembl:ENSG00000174576	11	11q13.2	neuronal PAS domain protein 4	protein-coding	NPAS4	neuronal PAS domain protein 4	O	neuronal PAS domain-containing protein 4|HLH-PAS transcription factor NXF|PAS domain-containing protein 10|class E basic helix-loop-helix protein 79|neuronal PAS4	20201213	-
9606	266747	RGL4	-	Rgr	MIM:612214|HGNC:HGNC:31911|Ensembl:ENSG00000159496	22	22q11.23	ral guanine nucleotide dissociation stimulator like 4	protein-coding	RGL4	ral guanine nucleotide dissociation stimulator like 4	O	ral-GDS-related protein|Ral-GDS related protein Rgr|RalGDS related oncogene|ralGDS-like 4	20201213	-
9606	266783	PSMD2P1	-	-	HGNC:HGNC:30154|Ensembl:ENSG00000228818	1	1q43	proteasome 26S subunit, non-ATPase, 2 pseudogene 1	pseudo	PSMD2P1	proteasome 26S subunit, non-ATPase, 2 pseudogene 1	O	proteasome (prosome, macropain) 26S subunit, non-ATPase, 2 pseudogene|proteasome 26S non-ATPase subunit 2 pseudogene	20201124	-
9606	266785	NUP50P2	-	-	HGNC:HGNC:29928	6	6p22.3	nucleoporin 50 pseudogene 2	pseudo	NUP50P2	nucleoporin 50 pseudogene 2	O	nucleoporin 50kDa pseudogene	20201124	-
9606	266786	NUP50P3	-	-	HGNC:HGNC:29927	5	5p14.3	nucleoporin 50 pseudogene 3	pseudo	NUP50P3	nucleoporin 50 pseudogene 3	O	nucleoporin 50 kDa pseudogene	20201124	-
9606	266789	EPPS	-	-	MIM:607221	4	4p15	Epilepsy, partial, with pericentral spikes	unknown	-	-	-	-	20190816	-
9606	266790	HCA1	-	AH|HCA	MIM:607258	4	4q33-qter	Hypercalciuria, absorptive, 1	unknown	-	-	-	-	20190816	-
9606	266811	NPSA	-	-	-	-	-	novel prostate-specific antigen	protein-coding	-	-	-	novel prostate-specific antigen	20190324	-
9606	266812	NAP1L5	-	DRLM	MIM:612203|HGNC:HGNC:19968|Ensembl:ENSG00000177432	4	4q22.1|4q21-q22	nucleosome assembly protein 1 like 5	protein-coding	NAP1L5	nucleosome assembly protein 1 like 5	O	nucleosome assembly protein 1-like 5|down-regulated in liver malignancy	20201124	-
9606	266917	D21S2088E	-	-	Ensembl:ENSG00000228592	21	21q21.2	D21S2088E	ncRNA	-	-	-	-	20201124	-
9606	266919	LINC00307	-	D21S2091E|NCRNA00307	HGNC:HGNC:16727|Ensembl:ENSG00000227342	21	21q22.11	long intergenic non-protein coding RNA 307	ncRNA	LINC00307	long intergenic non-protein coding RNA 307	O	-	20201124	-
9606	266920	AK2P1	-	AK2B	HGNC:HGNC:24037|Ensembl:ENSG00000185839	1	1p32.1	adenylate kinase 2 pseudogene 1	pseudo	AK2P1	adenylate kinase 2 pseudogene 1	O	-	20201209	-
9606	266954	CABYRP1	-	CABYRP	HGNC:HGNC:31902|Ensembl:ENSG00000242983	3	3p21.1	calcium binding tyrosine phosphorylation regulated pseudogene 1	pseudo	CABYRP1	calcium binding tyrosine phosphorylation regulated pseudogene 1	O	calcium binding tyrosine-(Y)-phosphorylation regulated (fibrousheathin 2) pseudogene|calcium binding tyrosine-(Y)-phosphorylation regulated pseudogene 1|calcium-binding tyrosine phosphorylation-regulated protein pseudogene	20201209	-
9606	266971	PIPSL	-	PIP5K1L1|PIP5K1P3|PSMD4P2|bA429H9.1	HGNC:HGNC:23733|Ensembl:ENSG00000180764	10	10q23.33	PIP5K1A and PSMD4 like (pseudogene)	pseudo	PIPSL	PIP5K1A and PSMD4 like (pseudogene)	O	PIP5K1A-PSMD4|phosphatidylinositol-4-phosphate 5-kinase, type I, alpha pseudogene|phosphatidylinositol-4-phosphate 5-kinase, type I-like 1|proteasome (prosome, macropain) 26S subunit, non-ATPase, 4, pseudogene 2|proteasome 26S non-ATPase subunit 4 pseudogene|putative PIP5K1A and PSMD4-like protein	20201124	-
9606	266977	ADGRF1	-	GPR110|KPG_012|PGR19|hGPCR36	MIM:617430|HGNC:HGNC:18990|Ensembl:ENSG00000153292	6	6p12.3|6	adhesion G protein-coupled receptor F1	protein-coding	ADGRF1	adhesion G protein-coupled receptor F1	O	adhesion G-protein coupled receptor F1|G protein-coupled receptor 110|G protein-coupled receptor PGR19|G-protein coupled receptor KPG_012|probable G-protein coupled receptor 110|seven transmembrane helix receptor	20201124	-
9606	266979	CTRCT27	-	CCNP	MIM:607304	2	2p12	Cataract, congenital, nuclear progressive	unknown	-	-	-	-	20190816	-
9606	267002	PGBD2	-	-	HGNC:HGNC:19399|Ensembl:ENSG00000185220	1	1q44	piggyBac transposable element derived 2	protein-coding	PGBD2	piggyBac transposable element derived 2	O	piggyBac transposable element-derived protein 2	20201124	-
9606	267004	PGBD3	-	-	HGNC:HGNC:19400	10	10q11.23	piggyBac transposable element derived 3	protein-coding	PGBD3	piggyBac transposable element derived 3	O	piggyBac transposable element-derived protein 3	20201124	-
9606	267005	PGBD3P1	-	-	HGNC:HGNC:19402|Ensembl:ENSG00000257308	12	12q14.1	piggyBac transposable element derived 3 pseudogene 1	pseudo	PGBD3P1	piggyBac transposable element derived 3 pseudogene 1	O	-	20201124	-
9606	267006	PGBD3P2	-	-	HGNC:HGNC:19397|Ensembl:ENSG00000233787	5	5p13.3	piggyBac transposable element derived 3 pseudogene 2	pseudo	PGBD3P2	piggyBac transposable element derived 3 pseudogene 2	O	-	20201124	-
9606	267007	PGBD3P3	-	-	HGNC:HGNC:19396	12	12q24.32	piggyBac transposable element derived 3 pseudogene 3	pseudo	PGBD3P3	piggyBac transposable element derived 3 pseudogene 3	O	-	20201124	-
9606	267008	PGBD3P4	-	-	HGNC:HGNC:19379|Ensembl:ENSG00000251501	4	4p13	piggyBac transposable element derived 3 pseudogene 4	pseudo	PGBD3P4	piggyBac transposable element derived 3 pseudogene 4	O	-	20201124	-
9606	267009	RPS9P2	-	RPS9_3_1753|bA12M9.1	HGNC:HGNC:19428|Ensembl:ENSG00000237214	22	22q13.2	ribosomal protein S9 pseudogene 2	pseudo	RPS9P2	ribosomal protein S9 pseudogene 2	O	-	20201124	-
9606	267010	RNU12	-	RNU12-1|RNU12L|RNU12P|dJ222E13.7	HGNC:HGNC:19380|Ensembl:ENSG00000276027	22	22q13.2	RNA, U12 small nuclear	snRNA	RNU12	RNA, U12 small nuclear	O	RNA, U12 small nuclear 1|RNA, U12 small nuclear pseudogene	20201124	-
9606	267012	DAOA	-	LG72|SG72	MIM:607408|HGNC:HGNC:21191|Ensembl:ENSG00000182346	13	13q33.2|13q34	D-amino acid oxidase activator	protein-coding	DAOA	D-amino acid oxidase activator	O	D-amino acid oxidase activator|schizophrenia- and bipolar disorder-associated protein G72	20201124	-
9606	267013	HLA-DPA3	-	dJ1033B10.14	HGNC:HGNC:19393	6	6p21.32	major histocompatibility complex, class II, DP alpha 3 (pseudogene)	pseudo	HLA-DPA3	major histocompatibility complex, class II, DP alpha 3 (pseudogene)	O	-	20201124	-
9606	267014	HLA-N	-	HLA-30	HGNC:HGNC:19406	6	6p22.1	major histocompatibility complex, class I, N (pseudogene)	pseudo	HLA-N	major histocompatibility complex, class I, N (pseudogene)	O	-	20201124	-
9606	267015	HLA-S	-	HLA-17	HGNC:HGNC:19395	6	6p21.33	major histocompatibility complex, class I, S (pseudogene)	pseudo	HLA-S	major histocompatibility complex, class I, S (pseudogene)	O	-	20201124	-
9606	267016	HLA-X	-	-	HGNC:HGNC:19385	6	6p21.33	major histocompatibility complex, class I, X (pseudogene)	pseudo	HLA-X	major histocompatibility complex, class I, X (pseudogene)	O	-	20201124	-
9606	267017	HLA-Z	-	HLA-Z1	HGNC:HGNC:19394|Ensembl:ENSG00000235301	6	6p21.32	major histocompatibility complex, class I, Z (pseudogene)	pseudo	HLA-Z	major histocompatibility complex, class I, Z (pseudogene)	O	-	20201124	-
9606	267020	ATP5MGL	-	ATP5K2|ATP5L2	HGNC:HGNC:13213|Ensembl:ENSG00000249222	22	22q13.2	ATP synthase membrane subunit g like	protein-coding	ATP5MGL	ATP synthase membrane subunit g like	O	putative ATP synthase subunit g 2, mitochondrial|ATP synthase membrane subunit g-like protein|ATP synthase subunit g 2, mitochondrial|ATP synthase, H+ transporting, mitochondrial F0 complex, subunit G2 pseudogene|ATP synthase, H+ transporting, mitochondrial F1F0, subunit g|ATP synthase, H+ transporting, mitochondrial Fo complex subunit G2|ATPase subunit g 2	20201124	-
9606	268276	LOC268276	-	-	-	11	11q13.4	musashi RNA binding protein 1 pseudogene	pseudo	-	-	-	musashi 1 pseudogene|musashi homolog 1 pseudogene	20201124	-
9606	276719	SOCS2P1	-	-	HGNC:HGNC:16069	20	20q11.21	suppressor of cytokine signaling 2 pseudogene 1	pseudo	SOCS2P1	suppressor of cytokine signaling 2 pseudogene 1	O	-	20201124	-
9606	280636	SELENOH	-	C11orf31|C17orf10|SELH	MIM:607914|HGNC:HGNC:18251|Ensembl:ENSG00000211450	11	11q12.1	selenoprotein H	protein-coding	SELENOH	selenoprotein H	O	selenoprotein H	20201124	-
9606	280637	PSMD7P1	-	MOV34L|PSMD7L	HGNC:HGNC:7202	17	17q24.1	proteasome 26S subunit, non-ATPase 7 pseudogene 1	pseudo	PSMD7P1	proteasome 26S subunit, non-ATPase 7 pseudogene 1	O	proteasome (prosome, macropain) 26S subunit, non-ATPase, 7 like|proteasome (prosome, macropain) 26S subunit, non-ATPase, 7 pseudogene 1|proteasome 26S non-ATPase subunit 7 pseudogene	20201124	-
9606	280644	PSMD10P2	-	-	HGNC:HGNC:30151	3	3q27.3	proteasome 26S subunit, non-ATPase, 10 pseudogene 2	pseudo	PSMD10P2	proteasome 26S subunit, non-ATPase, 10 pseudogene 2	O	proteasome (prosome, macropain) 26S subunit, non-ATPase, 10 pseudogene|proteasome 26S non-ATPase subunit 10 pseudogene	20201213	-
9606	280655	IGBP1P1	-	C14orf19	HGNC:HGNC:19709	14	14q13.2	immunoglobulin (CD79A) binding protein 1 pseudogene 1	pseudo	IGBP1P1	immunoglobulin (CD79A) binding protein 1 pseudogene 1	O	-	20201124	-
9606	280657	SSX6P	-	SSX6|SSXP2|dJ54B20.1|psiSSX2	MIM:300541|HGNC:HGNC:19652	X	Xp11.23	SSX family member 6, pseudogene	pseudo	SSX6P	SSX family member 6, pseudogene	O	SSX family pseudogene 2|SSX2 pseudogene|synovial sarcoma X breakpoint 6 protein|synovial sarcoma, X breakpoint 6 (pseudogene)	20201124	-
9606	280658	SSX7	-	-	MIM:300542|HGNC:HGNC:19653|Ensembl:ENSG00000187754	X	Xp11.22	SSX family member 7	protein-coding	SSX7	SSX family member 7	O	protein SSX7|synovial sarcoma, X breakpoint 7	20201124	-
9606	280659	SSX8P	-	SSX8	MIM:300543|HGNC:HGNC:19654|Ensembl:ENSG00000157965	X	Xp11.22	SSX family member 8, pseudogene	pseudo	SSX8P	SSX family member 8, pseudogene	O	synovial sarcoma, X breakpoint 8	20201124	-
9606	280660	SSX9P	-	SSX9	MIM:300544|HGNC:HGNC:19655|Ensembl:ENSG00000204648	X	Xp11.23	SSX family member 9, pseudogene	pseudo	SSX9P	SSX family member 9, pseudogene	O	epididymis secretory sperm binding protein|synovial sarcoma, X breakpoint 7, pseudogene|synovial sarcoma, X breakpoint 9	20201124	-
9606	280661	EIF1AXP1	-	EIF1AP1	HGNC:HGNC:19900	1	1p36.13	EIF1AX pseudogene 1	pseudo	EIF1AXP1	EIF1AX pseudogene 1	O	eukaryotic translation initiation factor 1A pseudogene 1|eukaryotic translation initiation factor 1A, X-linked pseudogene 1	20201124	-
9606	280664	WFDC10B	-	WAP12	HGNC:HGNC:20479|Ensembl:ENSG00000182931	20	20q13.12	WAP four-disulfide core domain 10B	protein-coding	WFDC10B	WAP four-disulfide core domain 10B	O	protein WFDC10B|protease inhibitor WAP12	20201124	-
9606	282549	STQTL3	-	-	MIM:606257	12	12p11.2-q14	stature quantitative trait locus 3	unknown	-	-	-	-	20190816	-
9606	282550	STQTL4	-	-	MIM:606258	13	13q32-q33	stature quantitative trait locus 4	unknown	-	-	-	-	20190816	-
9606	282551	LOC282551	-	-	MIM:606960	22	22q12.1-q12.2	Insulinoma tumor suppressor gene locus	unknown	-	-	-	-	20190816	-
9606	282552	IS2	-	AIS2	MIM:607354	17	17p11.2	Scoliosis, idiopathic 2	unknown	-	-	-	-	20190816	-
9606	282553	AUTS8	-	AUTS2	MIM:607373	3	3q25-q27	Autism, susceptibility to, 8	unknown	-	-	-	Autism, susceptibility to, 2, formerly	20190816	-
9606	282566	LINC00515	-	C21orf71|PRED21	HGNC:HGNC:16019|Ensembl:ENSG00000260583	21	21q21.3	long intergenic non-protein coding RNA 515	ncRNA	LINC00515	long intergenic non-protein coding RNA 515	O	-	20201124	-
9606	282569	BACE2-IT1	-	C21orf75|NCRNA00228|PRED43	HGNC:HGNC:16024	21	21q22.2	BACE2 intronic transcript 1	ncRNA	BACE2-IT1	BACE2 intronic transcript 1	O	BACE2 intronic transcript 1 (non-protein coding)	20190324	-
9606	282616	IFNL2	-	IFNL2a|IFNL3a|IL-28A|IL28A	MIM:607401|HGNC:HGNC:18364|Ensembl:ENSG00000183709	19	19q13.2	interferon lambda 2	protein-coding	IFNL2	interferon lambda 2	O	interferon lambda-2|IFN-lambda-2|cytokine Zcyto20|interleukin 28A (interferon, lambda 2)|interleukin-28A	20201124	-
9606	282617	IFNL3	-	IFN-lambda-3|IFN-lambda-4|IL-28B|IL-28C|IL28B|IL28C	MIM:607402|HGNC:HGNC:18365|Ensembl:ENSG00000197110	19	19q13.2	interferon lambda 3	protein-coding	IFNL3	interferon lambda 3	O	interferon lambda-3|cytokine Zcyto22|interferon, lambda 4|interleukin-28B|interleukin-28C	20201213	-
9606	282618	IFNL1	-	IL-29|IL29	MIM:607403|HGNC:HGNC:18363|Ensembl:ENSG00000182393	19	19q13.2	interferon lambda 1	protein-coding	IFNL1	interferon lambda 1	O	interferon lambda-1|IFN-lambda-1|cytokine Zcyto21|interleukin 29 (interferon, lambda 1)|interleukin-29	20210118	-
9606	282631	GCCD2	-	GCCD3	MIM:607398	-	-	Glucocorticoid deficiency 2	unknown	-	-	-	-	20170402	-
9606	282679	AQP11	-	AQPX1	MIM:609914|HGNC:HGNC:19940|Ensembl:ENSG00000178301	11	11q14.1	aquaporin 11	protein-coding	AQP11	aquaporin 11	O	aquaporin-11|AQP-11	20201124	-
9606	282694	NASPP1	-	-	HGNC:HGNC:29910	8	8q12.2	nuclear autoantigenic sperm protein pseudogene 1	pseudo	NASPP1	nuclear autoantigenic sperm protein pseudogene 1	O	nuclear autoantigenic sperm protein (histone-binding) pseudogene	20201124	-
9606	282697	DIS3L2P1	-	DIS3L2P|FAM6B	HGNC:HGNC:14021|Ensembl:ENSG00000223788	2	2q37.1	DIS3 like 3'-5' exoribonuclease 2 pseudogene 1	pseudo	DIS3L2P1	DIS3 like 3'-5' exoribonuclease 2 pseudogene 1	O	DIS3 mitotic control homolog-like 2 pseudogene 1|DIS3L2 pseudogene 1|family with sequence similarity 6, member B pseudogene	20201124	-
9606	282706	DAOA-AS1	-	DAOA-AS|DAOAAS|G30	MIM:607415|HGNC:HGNC:30243|Ensembl:ENSG00000232307	13	13q33.2|13q34	DAOA antisense RNA 1	ncRNA	DAOA-AS1	DAOA antisense RNA 1	O	DAOA antisense RNA 1 (non-protein coding)|G30 transcript|putative protein LG30	20201124	-
9606	282754	OR7E103P	-	OR4D12P	HGNC:HGNC:19587|Ensembl:ENSG00000198787	4	4p16.3	olfactory receptor family 7 subfamily E member 103 pseudogene	pseudo	OR7E103P	olfactory receptor family 7 subfamily E member 103 pseudogene	O	olfactory receptor family 4 subfamily D member 12 pseudogene	20201124	-
9606	282756	OR7E149P	-	-	HGNC:HGNC:19589|Ensembl:ENSG00000177586	12	12p13.31	olfactory receptor family 7 subfamily E member 149 pseudogene	pseudo	OR7E149P	olfactory receptor family 7 subfamily E member 149 pseudogene	O	-	20201124	-
9606	282763	OR51B5	-	HOR5'Beta5|OR11-37	HGNC:HGNC:19599|Ensembl:ENSG00000167355	11	11p15.4	olfactory receptor family 51 subfamily B member 5	protein-coding	OR51B5	olfactory receptor family 51 subfamily B member 5	O	olfactory receptor 51B5|odorant receptor HOR5'beta5|olfactory receptor OR11-37	20201124	-
9606	282769	OR10AF1P	-	-	HGNC:HGNC:19606|Ensembl:ENSG00000255416	11	11q12.1	olfactory receptor family 10 subfamily AF member 1 pseudogene	pseudo	OR10AF1P	olfactory receptor family 10 subfamily AF member 1 pseudogene	O	-	20201124	-
9606	282770	OR10AG1	-	OR11-160	HGNC:HGNC:19607|Ensembl:ENSG00000174970	11	11q12.1	olfactory receptor family 10 subfamily AG member 1	protein-coding	OR10AG1	olfactory receptor family 10 subfamily AG member 1	O	olfactory receptor 10AG1|olfactory receptor OR11-160	20201208	-
9606	282775	OR5J2	-	OR11-266	HGNC:HGNC:19612|Ensembl:ENSG00000174957	11	11q12.1	olfactory receptor family 5 subfamily J member 2	protein-coding	OR5J2	olfactory receptor family 5 subfamily J member 2	O	olfactory receptor 5J2|olfactory receptor OR11-266	20201124	-
9606	282776	OR8V1P	-	OR11-267	HGNC:HGNC:19613|Ensembl:ENSG00000230213	11	11q12.1	olfactory receptor family 8 subfamily V member 1 pseudogene	pseudo	OR8V1P	olfactory receptor family 8 subfamily V member 1 pseudogene	O	-	20201124	-
9606	282786	OR8G7P	-	-	HGNC:HGNC:19625|Ensembl:ENSG00000276316	11	11q24.2	olfactory receptor family 8 subfamily G member 7 pseudogene	pseudo	OR8G7P	olfactory receptor family 8 subfamily G member 7 pseudogene	O	-	20201124	-
9606	282790	OR5BT1P	-	-	HGNC:HGNC:19629|Ensembl:ENSG00000258024	12	12q13.11	olfactory receptor family 5 subfamily BT member 1 pseudogene	pseudo	OR5BT1P	olfactory receptor family 5 subfamily BT member 1 pseudogene	O	-	20201124	-
9606	282791	OR8T1P	-	-	HGNC:HGNC:19630|Ensembl:ENSG00000226413	12	12q13.11	olfactory receptor family 8 subfamily T member 1 pseudogene	pseudo	OR8T1P	olfactory receptor family 8 subfamily T member 1 pseudogene	O	-	20201124	-
9606	282795	OR11P1P	-	-	HGNC:HGNC:19636|Ensembl:ENSG00000284742	14	14q11.2	olfactory receptor family 11 subfamily P member 1 pseudogene	pseudo	OR11P1P	olfactory receptor family 11 subfamily P member 1 pseudogene	O	-	20201124	-
9606	282801	OR7E148P	-	OR7E150P	HGNC:HGNC:19642|Ensembl:ENSG00000214487	12	12p13.31	olfactory receptor family 7 subfamily E member 148 pseudogene	pseudo	OR7E148P	olfactory receptor family 7 subfamily E member 148 pseudogene	O	olfactory receptor, family 7, subfamily E, member 150 pseudogene	20201124	-
9606	282808	RAB40AL	-	MRXSMP|RAR2|RLGP	MIM:300405|HGNC:HGNC:25410|Ensembl:ENSG00000102128	X	Xq22.1	RAB40A like	protein-coding	RAB40AL	RAB40A like	O	ras-related protein Rab-40A-like|RAB40A, member RAS oncogene family-like|Ras like GTPase|SOCS box containing protein RAR2|ras-like GTPase	20201124	-
9606	282809	POC1B	-	CORD20|PIX1|TUWD12|WDR51B	MIM:614784|HGNC:HGNC:30836|Ensembl:ENSG00000139323	12	12q21.33	POC1 centriolar protein B	protein-coding	POC1B	POC1 centriolar protein B	O	POC1 centriolar protein homolog B|WD repeat-containing protein 51B|proteome of centriole protein 1B	20201124	-
9606	282849	SLEN3	-	-	MIM:607967	11	11p15.5	systemic lupus erythematosus with nephritis 3	unknown	-	-	-	-	20191002	-
9606	282890	ZNF311	-	zf31	HGNC:HGNC:13847|Ensembl:ENSG00000197935	6	6p22.1	zinc finger protein 311	protein-coding	ZNF311	zinc finger protein 311	O	zinc finger protein 311|zinc finger protein zfp31	20201124	-
9606	282966	C10orf53	-	-	HGNC:HGNC:27421|Ensembl:ENSG00000178645	10	10q11.23	chromosome 10 open reading frame 53	protein-coding	C10orf53	chromosome 10 open reading frame 53	O	UPF0728 protein C10orf53	20201124	-
9606	282967	MAPK6P6	-	MAPK6PS6	HGNC:HGNC:18978	10	10q11.23	mitogen-activated protein kinase 6 pseudogene 6	pseudo	MAPK6P6	mitogen-activated protein kinase 6 pseudogene 6	O	-	20201124	-
9606	282969	FUOM	-	C10orf125|FUCU|FucM	MIM:617725|HGNC:HGNC:24733|Ensembl:ENSG00000148803	10	10q26.3	fucose mutarotase	protein-coding	FUOM	fucose mutarotase	O	fucose mutarotase|protein fucU homolog	20201213	-
9606	282973	JAKMIP3	-	C10orf14|C10orf39|Jamip3|NECC2|bA140A10.5	MIM:611198|HGNC:HGNC:23523|Ensembl:ENSG00000188385	10	10q26.3	Janus kinase and microtubule interacting protein 3	protein-coding	JAKMIP3	Janus kinase and microtubule interacting protein 3	O	janus kinase and microtubule-interacting protein 3|neuroendocrine long coiled-coil 2|neuroendocrine long coiled-coil protein 2	20201124	-
9606	282974	STK32C	-	PKE|YANK3	HGNC:HGNC:21332|Ensembl:ENSG00000165752	10	10q26.3	serine/threonine kinase 32C	protein-coding	STK32C	serine/threonine kinase 32C	O	serine/threonine-protein kinase 32C|PKE protein kinase|testicular tissue protein Li 187|yet another novel kinase 3	20201124	-
9606	282980	LINC00700	-	-	HGNC:HGNC:27422	10	10p15.3	long intergenic non-protein coding RNA 700	ncRNA	LINC00700	long intergenic non-protein coding RNA 700	O	-	20201124	-
9606	282991	BLOC1S2	-	BLOS2|BORCS2|CEAP|CEAP11	MIM:609768|HGNC:HGNC:20984|Ensembl:ENSG00000196072	10	10q24.31	biogenesis of lysosomal organelles complex 1 subunit 2	protein-coding	BLOC1S2	biogenesis of lysosomal organelles complex 1 subunit 2	O	biogenesis of lysosome-related organelles complex 1 subunit 2|11 kDa centrosome associated protein|BLOC-1 subunit 2|centrosomal 10 kDa protein|centrosome protein oncogene	20201124	-
9606	282996	RBM20	-	-	MIM:613171|HGNC:HGNC:27424|Ensembl:ENSG00000203867	10	10q25.2	RNA binding motif protein 20	protein-coding	RBM20	RNA binding motif protein 20	O	RNA-binding protein 20|probable RNA-binding protein 20|truncated RNA binding motif protein 20	20210111	-
9606	282997	PDCD4-AS1	-	-	HGNC:HGNC:27425	10	10q25.2	PDCD4 antisense RNA 1	ncRNA	PDCD4-AS1	PDCD4 antisense RNA 1	O	-	20201124	-
9606	283008	NUTM2E	-	FAM22E	HGNC:HGNC:23448|Ensembl:ENSG00000228570	10	10q22.3	NUT family member 2E	protein-coding	NUTM2E	NUT family member 2E	O	nUT family member 2E|family with sequence similarity 22, member E	20201124	-
9606	283011	FLJ37201	-	-	-	10	10q23.31	tigger transposable element derived 2 pseudogene	pseudo	-	-	-	-	20201124	-
9606	283014	EIF2S2P3	-	-	HGNC:HGNC:31664	10	10q23.33	eukaryotic translation initiation factor 2 subunit 2 beta pseudogene 3	pseudo	EIF2S2P3	eukaryotic translation initiation factor 2 subunit 2 beta pseudogene 3	O	eukaryotic initiation factor 2-beta|eukaryotic translation initiation factor 2, subunit 2 (beta, 38kD )|eukaryotic translation initiation factor 2, subunit 2 beta, 38kDa pseudogene	20201124	-
9606	283025	LINC01553	-	C10orf40	HGNC:HGNC:23524|Ensembl:ENSG00000235931	10	10q21.2	long intergenic non-protein coding RNA 1553	ncRNA	LINC01553	long intergenic non-protein coding RNA 1553	O	-	20201124	-
9606	283028	LOC283028	-	-	-	10	10q11.21	uncharacterized LOC283028	ncRNA	-	-	-	-	20201124	-
9606	283033	LINC00841	-	-	HGNC:HGNC:27430	10	10q11.21	long intergenic non-protein coding RNA 841	ncRNA	LINC00841	long intergenic non-protein coding RNA 841	O	-	20201124	-
9606	283038	LOC283038	-	-	Ensembl:ENSG00000228021	10	10q26.13-q26.2	uncharacterized LOC283038	ncRNA	-	-	-	-	20201124	-
9606	283045	LOC283045	-	-	Ensembl:ENSG00000288011	10	10q21.2	uncharacterized LOC283045	ncRNA	-	-	-	-	20201124	-
9606	283050	ZMIZ1-AS1	-	-	HGNC:HGNC:27433|Ensembl:ENSG00000224596	10	10q22.3	ZMIZ1 antisense RNA 1	ncRNA	ZMIZ1-AS1	ZMIZ1 antisense RNA 1	O	-	20201124	-
9606	283078	MKX	-	C10orf48|IFRX|IRXL1	MIM:601332|HGNC:HGNC:23729|Ensembl:ENSG00000150051	10	10p12.1	mohawk homeobox	protein-coding	MKX	mohawk homeobox	O	homeobox protein Mohawk|Iroquois family related homeodomain protein|iroquois homeobox protein-like 1	20201124	-
9606	283080	C10orf126	-	bA492M23.1	HGNC:HGNC:28693|Ensembl:ENSG00000232624	10	10p12.1	chromosome 10 open reading frame 126	ncRNA	C10orf126	chromosome 10 open reading frame 126	O	-	20201124	-
9606	283089	WDR11-AS1	-	-	HGNC:HGNC:27437|Ensembl:ENSG00000227165	10	10q26.12	WDR11 antisense RNA 1	ncRNA	WDR11-AS1	WDR11 antisense RNA 1	O	WDR11 antisense RNA 1 (non-protein coding)	20201124	-
9606	283092	OR4C13	-	-	HGNC:HGNC:15169|Ensembl:ENSG00000258817	11	11p11.12	olfactory receptor family 4 subfamily C member 13	protein-coding	OR4C13	olfactory receptor family 4 subfamily C member 13	O	olfactory receptor 4C13|olfactory receptor OR11-260	20201124	-
9606	283093	OR4C12	-	OR11-259	HGNC:HGNC:15168|Ensembl:ENSG00000221954	11	11p11.12	olfactory receptor family 4 subfamily C member 12	protein-coding	OR4C12	olfactory receptor family 4 subfamily C member 12	O	olfactory receptor 4C12|olfactory receptor OR11-259|seven transmembrane helix receptor	20201124	-
9606	283102	KRT8P41	-	-	HGNC:HGNC:39875|Ensembl:ENSG00000213538	11	11p15.4	keratin 8 pseudogene 41	pseudo	KRT8P41	keratin 8 pseudogene 41	O	-	20201124	-
9606	283104	SBF2-AS1	-	-	HGNC:HGNC:27438|Ensembl:ENSG00000246273	11	11p15.4	SBF2 antisense RNA 1	ncRNA	SBF2-AS1	SBF2 antisense RNA 1	O	SBF2 antisense RNA 1 (non-protein coding)	20201129	-
9606	283106	CSNK2A3	-	CSNK2A1P	HGNC:HGNC:2458|Ensembl:ENSG00000254598	11	11p15.4	casein kinase 2 alpha 3	protein-coding	CSNK2A3	casein kinase 2 alpha 3	O	casein kinase II subunit alpha 3|casein kinase 2, alpha 1 polypeptide pseudogene|casein kinase 2, alpha 3 polypeptide	20201124	-
9606	283110	OR52Z1	-	OR52Z1P	HGNC:HGNC:19596|Ensembl:ENSG00000176748	11	11p15.4	olfactory receptor family 52 subfamily Z member 1	pseudo	OR52Z1	olfactory receptor family 52 subfamily Z member 1	O	Olfactory receptor 52Z1|odorant receptor HOR3'beta2|olfactory receptor, family 52, subfamily Z, member 1 pseudogene	20201213	-
9606	283111	OR51V1	-	OR11-36|OR51A12	HGNC:HGNC:19597|Ensembl:ENSG00000176742	11	11p15.4	olfactory receptor family 51 subfamily V member 1	protein-coding	OR51V1	olfactory receptor family 51 subfamily V member 1	O	olfactory receptor 51V1|odorant receptor HOR3'beta1|olfactory receptor 51A12|olfactory receptor OR11-36	20201208	-
9606	283114	RPS25P1	-	RPS25_2_1129	HGNC:HGNC:34027	11	11p14.1	ribosomal protein S25 pseudogene 1	pseudo	RPS25P1	ribosomal protein S25 pseudogene 1	O	-	20201124	-
9606	283116	TRIM49B	-	-	HGNC:HGNC:42955|Ensembl:ENSG00000182053	11	11p11.12	tripartite motif containing 49B	protein-coding	TRIM49B	tripartite motif containing 49B	O	putative tripartite motif-containing protein 49B|RING finger protein 18B|tripartite motif-containing protein	20201124	-
9606	283120	H19	-	ASM|ASM1|BWS|D11S813E|LINC00008|MIR675HG|NCRNA00008|WT2	MIM:103280|HGNC:HGNC:4713|Ensembl:ENSG00000130600	11	11p15.5	H19 imprinted maternally expressed transcript	ncRNA	H19	H19 imprinted maternally expressed transcript	O	H19, imprinted maternally expressed transcript (non-protein coding)|H19, imprinted maternally expressed untranslated mRNA|MIR675 host|adult skeletal muscle|long intergenic non-protein coding RNA 8	20210118	-
9606	283129	MAJIN	-	C11orf85	MIM:617130|HGNC:HGNC:27441|Ensembl:ENSG00000168070	11	11q13.1	membrane anchored junction protein	protein-coding	MAJIN	membrane anchored junction protein	O	membrane-anchored junction protein	20201213	-
9606	283130	SLC25A45	-	-	MIM:610825|HGNC:HGNC:27442|Ensembl:ENSG00000162241	11	11q13.1	solute carrier family 25 member 45	protein-coding	SLC25A45	solute carrier family 25 member 45	O	solute carrier family 25 member 45	20201217	-
9606	283131	NEAT1	-	LINC00084|NCRNA00084|TncRNA|VINC	MIM:612769|HGNC:HGNC:30815|Ensembl:ENSG00000245532	11	11q13.1	nuclear paraspeckle assembly transcript 1	ncRNA	NEAT1	nuclear paraspeckle assembly transcript 1	O	MENepsilon/beta|long intergenic non-protein coding RNA 84|nuclear enriched abundant transcript 1|nuclear paraspeckle assembly transcript 1 (non-protein coding)|trophoblast MHC class II suppressor|trophoblast-derived noncoding RNA|virus inducible non-coding RNA	20210110	-
9606	283140	LINC02762	-	-	HGNC:HGNC:27443|Ensembl:ENSG00000250303	11	11q23.1	long intergenic non-protein coding RNA 2762	ncRNA	LINC02762	long intergenic non-protein coding RNA 2762	O	-	20201124	-
9606	283143	LINC00900	-	-	HGNC:HGNC:27444	11	11q23.3	long intergenic non-protein coding RNA 900	ncRNA	LINC00900	long intergenic non-protein coding RNA 900	O	CTC-774J1.2	20201124	-
9606	283149	BCL9L	-	B9L|BCL9-2|DLNB11	MIM:609004|HGNC:HGNC:23688|Ensembl:ENSG00000186174	11	11q23.3	BCL9 like	protein-coding	BCL9L	BCL9 like	O	B-cell CLL/lymphoma 9-like protein|B cell CLL/lymphoma 9 like|B-cell lymphoma 9-like protein|BCL9-like protein|nuclear co-factor of beta-catenin signalling|protein BCL9-2	20201124	-
9606	283150	FOXR1	-	DLNB13|FOXN5	MIM:615755|HGNC:HGNC:29980|Ensembl:ENSG00000176302	11	11q23.3	forkhead box R1	protein-coding	FOXR1	forkhead box R1	O	forkhead box protein R1|forkhead box R1 variant 1|forkhead box R1 variant 2|forkhead box protein N5	20201213	-
9606	283152	CCDC153	-	-	HGNC:HGNC:27446|Ensembl:ENSG00000248712	11	11q23.3	coiled-coil domain containing 153	protein-coding	CCDC153	coiled-coil domain containing 153	O	coiled-coil domain-containing protein 153	20201124	-
9606	283159	OR8D1	-	JCG9|OR8D3|OST004|PDJ9J14	HGNC:HGNC:8481|Ensembl:ENSG00000196341	11	11q24.2	olfactory receptor family 8 subfamily D member 1	protein-coding	OR8D1	olfactory receptor family 8 subfamily D member 1	O	olfactory receptor 8D1|olfactory receptor 8D3|olfactory receptor OR11-301|olfactory receptor, family 8, subfamily D, member 3|olfactory receptor-like protein JCG9|olfactory-like receptor JCG9	20201124	-
9606	283160	OR8D2	-	JCG2	HGNC:HGNC:8482|Ensembl:ENSG00000279116	11	11q24.2	olfactory receptor family 8 subfamily D member 2	protein-coding	OR8D2	olfactory receptor family 8 subfamily D member 2	O	olfactory receptor 8D2|olfactory receptor OR11-303|olfactory receptor-like protein JCG2	20201124	-
9606	283162	OR8B4	-	OR11-315|OR8B4P	HGNC:HGNC:8473|Ensembl:ENSG00000280090	11	11q24.2	olfactory receptor family 8 subfamily B member 4	protein-coding	OR8B4	olfactory receptor family 8 subfamily B member 4	O	olfactory receptor 8B4|olfactory receptor OR11-315|olfactory receptor, family 8, subfamily B, member 4 pseudogene	20201124	-
9606	283165	KIRREL3-AS3	-	NCRNA00288|PRR10	HGNC:HGNC:26855|Ensembl:ENSG00000218109	11	11q24.2	KIRREL3 antisense RNA 3	ncRNA	KIRREL3-AS3	KIRREL3 antisense RNA 3	O	KIRREL3 antisense RNA 3 (non-protein coding)|proline rich 10	20201124	-
9606	283171	LINC02873	-	C11orf44	HGNC:HGNC:26805|Ensembl:ENSG00000175728	11	11q24.3	long intergenic non-protein coding RNA 2873	ncRNA	LINC02873	long intergenic non-protein coding RNA 2873	O	uncharacterized protein C11orf44	20201124	-
9606	283172	LOC283172	-	-	-	11	11q25	calponin 2 pseudogene	pseudo	-	-	-	-	20201124	-
9606	283177	B3GAT1-DT	-	-	HGNC:HGNC:27449|Ensembl:ENSG00000255545	11	11q25	B3GAT1 divergent transcript	ncRNA	B3GAT1-DT	B3GAT1 divergent transcript	O	B3GAT1 diverget transcript	20201218	-
9606	283189	OR9G4	-	OR11-216	HGNC:HGNC:15322|Ensembl:ENSG00000172457	11	11q12.1	olfactory receptor family 9 subfamily G member 4	protein-coding	OR9G4	olfactory receptor family 9 subfamily G member 4	O	olfactory receptor 9G4|olfactory receptor OR11-216	20210114	-
9606	283193	OR5AZ1P	-	-	HGNC:HGNC:15262|Ensembl:ENSG00000180714	11	11q12.1	olfactory receptor family 5 subfamily AZ member 1 pseudogene	pseudo	OR5AZ1P	olfactory receptor family 5 subfamily AZ member 1 pseudogene	O	olfactory receptor OR11-223	20201124	-
9606	283194	LOC283194	-	-	Ensembl:ENSG00000255240	11	11q12.1	uncharacterized LOC283194	ncRNA	-	-	-	-	20201124	-
9606	283197	LINC00301	-	C11orf64|NCRNA00301	HGNC:HGNC:28603|Ensembl:ENSG00000181995	11	11q12.2	long intergenic non-protein coding RNA 301	ncRNA	LINC00301	long intergenic non-protein coding RNA 301	O	-	20201124	-
9606	283208	P4HA3	-	-	MIM:608987|HGNC:HGNC:30135|Ensembl:ENSG00000149380	11	11q13.4	prolyl 4-hydroxylase subunit alpha 3	protein-coding	P4HA3	prolyl 4-hydroxylase subunit alpha 3	O	prolyl 4-hydroxylase subunit alpha-3|4-PH alpha-3|C-P4H alpha III|collagen prolyl 4-hydroxylase alpha(III)|procollagen-proline, 2-oxoglutarate 4-dioxygenase (proline 4-hydroxylase), alpha polypeptide III|prolyl 4-hydroxylase, alpha polypeptide III	20210114	-
9606	283209	PGM2L1	-	BM32A|PMMLP	MIM:611610|HGNC:HGNC:20898|Ensembl:ENSG00000165434	11	11q13.4	phosphoglucomutase 2 like 1	protein-coding	PGM2L1	phosphoglucomutase 2 like 1	O	glucose 1,6-bisphosphate synthase	20201124	-
9606	283212	KLHL35	-	-	HGNC:HGNC:26597|Ensembl:ENSG00000149243	11	11q13.4	kelch like family member 35	protein-coding	KLHL35	kelch like family member 35	O	kelch-like protein 35|kelch-like 35	20201124	-
9606	283214	LOC283214	-	-	Ensembl:ENSG00000247867	11	11q13.5	uncharacterized LOC283214	ncRNA	-	-	-	CTD-2530H12.1	20201124	-
9606	283219	KCTD21	-	KCASH2	MIM:618790|HGNC:HGNC:27452|Ensembl:ENSG00000188997	11	11q14.1	potassium channel tetramerization domain containing 21	protein-coding	KCTD21	potassium channel tetramerization domain containing 21	O	BTB/POZ domain-containing protein KCTD21|potassium channel tetramerisation domain containing 21|potassium channel tetramerization domain-containing protein 21	20201124	-
9606	283226	FNTAP1	-	FNTAL1	HGNC:HGNC:3783	11	11q14.2	farnesyltransferase, CAAX box, alpha pseudogene 1	pseudo	FNTAP1	farnesyltransferase, CAAX box, alpha pseudogene 1	O	farnesyltransferase, CAAX box, alpha-like 1	20201124	-
9606	283229	CRACR2B	-	EFCAB4A	MIM:614177|HGNC:HGNC:28703|Ensembl:ENSG00000177685	11	11p15.5	calcium release activated channel regulator 2B	protein-coding	CRACR2B	calcium release activated channel regulator 2B	O	EF-hand calcium-binding domain-containing protein 4A|CRAC channel regulator 2B|CRAC regulator 2B|Ca2+ release-activated Ca2+ (CRAC) channel regulator 2B|EF-hand calcium binding domain 4A|calcium release-activated calcium channel regulator 2B	20201124	-
9606	283232	TMEM80	-	-	HGNC:HGNC:27453|Ensembl:ENSG00000177042	11	11p15.5	transmembrane protein 80	protein-coding	TMEM80	transmembrane protein 80	O	transmembrane protein 80	20201124	-
9606	283234	CCDC88B	-	BRLZ|CCDC88|HKRP3|gipie	MIM:611205|HGNC:HGNC:26757|Ensembl:ENSG00000168071	11	11q13.1	coiled-coil domain containing 88B	protein-coding	CCDC88B	coiled-coil domain containing 88B	O	coiled-coil domain-containing protein 88B|78 kDa glucose-regulated protein [GRP78]-interacting protein induced by ER stress|GRP78-interacting protein induced by ER stress|brain leucine zipper domain-containing protein|brain leucine zipper protein|coiled-coil domain containing 88|hook-related protein 3	20201124	-
9606	283236	EEF1DP8	-	-	HGNC:HGNC:51458|Ensembl:ENSG00000236607	11	11q12.3	eukaryotic translation elongation factor 1 delta pseudogene 8	pseudo	EEF1DP8	eukaryotic translation elongation factor 1 delta pseudogene 8	O	eukaryotic translation elongation factor 1 delta (guanine nucleotide exchange protein) pseudogene	20201124	-
9606	283237	TTC9C	-	-	HGNC:HGNC:28432|Ensembl:ENSG00000162222	11	11q12.3	tetratricopeptide repeat domain 9C	protein-coding	TTC9C	tetratricopeptide repeat domain 9C	O	tetratricopeptide repeat protein 9C|TPR repeat protein 9C	20201124	-
9606	283238	SLC22A24	-	NET46	MIM:611698|HGNC:HGNC:28542|Ensembl:ENSG00000197658	11	11q12.3	solute carrier family 22 member 24	protein-coding	SLC22A24	solute carrier family 22 member 24	O	steroid transmembrane transporter SLC22A24	20210123	-
9606	283248	RCOR2	-	-	MIM:616019|HGNC:HGNC:27455|Ensembl:ENSG00000167771	11	11q13.1	REST corepressor 2	protein-coding	RCOR2	REST corepressor 2	O	REST corepressor 2	20201124	-
9606	283254	HARBI1	-	C11orf77	MIM:615086|HGNC:HGNC:26522|Ensembl:ENSG00000180423	11	11p11.2	harbinger transposase derived 1	protein-coding	HARBI1	harbinger transposase derived 1	O	putative nuclease HARBI1|harbinger transposase-derived nuclease	20201124	-
9606	283257	TRIM51FP	-	RNF18B|TRIM49B	HGNC:HGNC:43966	11	11p11.12	tripartite motif-containing 51F, pseudogene	pseudo	TRIM51FP	tripartite motif-containing 51F, pseudogene	O	Putative tripartite motif-containing protein 49B|SPRY domain containing 5 pseudogene	20201124	-
9606	283267	LINC00294	-	NCRNA00294	MIM:612296|HGNC:HGNC:27456|Ensembl:ENSG00000280798	11	11p13	long intergenic non-protein coding RNA 294	ncRNA	LINC00294	long intergenic non-protein coding RNA 294	O	-	20201124	-
9606	283284	IGSF22	-	IGFN2	HGNC:HGNC:26750|Ensembl:ENSG00000179057	11	11p15.1	immunoglobulin superfamily member 22	protein-coding	IGSF22	immunoglobulin superfamily member 22	O	immunoglobulin superfamily member 22	20201124	-
9606	283297	OR10A4	-	JCG5|OR10A4P	HGNC:HGNC:15130|Ensembl:ENSG00000170782	11	11p15.4	olfactory receptor family 10 subfamily A member 4	protein-coding	OR10A4	olfactory receptor family 10 subfamily A member 4	O	olfactory receptor 10A4|hP2 olfactory receptor|olfactory receptor OR11-87|olfactory receptor, family 10, subfamily A, member 4 pseudogene|olfactory receptor-like protein JCG5	20201124	-
9606	283298	OLFML1	-	MVAL564|UNQ564	HGNC:HGNC:24473|Ensembl:ENSG00000183801	11	11p15.4	olfactomedin like 1	protein-coding	OLFML1	olfactomedin like 1	O	olfactomedin-like protein 1	20201124	-
9606	283299	LOC283299	-	-	Ensembl:ENSG00000254951	11	11p15.4	uncharacterized LOC283299	ncRNA	-	-	-	-	20201124	-
9606	283303	MRGPRG-AS1	-	C11orf36|HSD-40	HGNC:HGNC:26691|Ensembl:ENSG00000236301	11	11p15.4	MRGPRG antisense RNA 1	ncRNA	MRGPRG-AS1	MRGPRG antisense RNA 1	O	MRGPRG antisense RNA 1 (non-protein coding)	20201124	-
9606	283310	OTOGL	-	C12orf64|DFNB84B	MIM:614925|HGNC:HGNC:26901|Ensembl:ENSG00000165899	12	12q21.31	otogelin like	protein-coding	OTOGL	otogelin like	O	otogelin-like protein	20201124	-
9606	283314	C1RL-AS1	-	MATL2963	HGNC:HGNC:27461|Ensembl:ENSG00000205885	12	12p13.31	C1RL antisense RNA 1	ncRNA	C1RL-AS1	C1RL antisense RNA 1	O	ABC12-49244600F4.3|C1RL antisense RNA 1 (non-protein coding)	20201124	-
9606	283316	CD163L1	-	CD163B|M160|SCARI2|WC1	MIM:606079|HGNC:HGNC:30375|Ensembl:ENSG00000177675	12	12p13.31	CD163 molecule like 1	protein-coding	CD163L1	CD163 molecule like 1	O	scavenger receptor cysteine-rich type 1 protein M160|CD163 antigen B|CD163 antigen-like 1	20201124	-
9606	283320	HSPD1P12	-	HSPD1-10P	HGNC:HGNC:35140|Ensembl:ENSG00000255964	12	12p13.31	heat shock protein family D (Hsp60) member 1 pseudogene 12	pseudo	HSPD1P12	heat shock protein family D (Hsp60) member 1 pseudogene 12	O	heat shock 60kDa protein 1 (chaperonin) pseudogene 12	20201209	-
9606	283332	LINC02396	-	-	HGNC:HGNC:27463|Ensembl:ENSG00000258135	12	12q13.12	long intergenic non-protein coding RNA 2396	ncRNA	LINC02396	long intergenic non-protein coding RNA 2396	O	-	20201124	-
9606	283335	LOC283335	-	-	Ensembl:ENSG00000257337	12	12q13.13	uncharacterized LOC283335	ncRNA	-	-	-	-	20201124	-
9606	283337	ZNF740	-	Zfp740	HGNC:HGNC:27465|Ensembl:ENSG00000139651	12	12q13.13	zinc finger protein 740	protein-coding	ZNF740	zinc finger protein 740	O	zinc finger protein 740|oriLyt TD-element-binding protein 7	20201213	-
9606	283345	RPL13P5	-	RPL13-2|RPL13L|RPL13_4_1199|RRPL13L	HGNC:HGNC:30363|Ensembl:ENSG00000240370	12	12p13.31	ribosomal protein L13 pseudogene 5	pseudo	RPL13P5	ribosomal protein L13 pseudogene 5	O	RPL13-2 pseudogene	20201124	-
9606	283349	RASSF3	-	RASSF5	MIM:607019|HGNC:HGNC:14271|Ensembl:ENSG00000153179	12	12q14.2	Ras association domain family member 3	protein-coding	RASSF3	Ras association domain family member 3	O	ras association domain-containing protein 3|Ras association (RalGDS/AF-6) domain family 3|Ras association (RalGDS/AF-6) domain family member 3	20201213	-
9606	283352	TMEM132D-AS1	-	-	HGNC:HGNC:27466|Ensembl:ENSG00000249196	12	12q24.33	TMEM132D antisense RNA 1	ncRNA	TMEM132D-AS1	TMEM132D antisense RNA 1	O	RP11-669N7.2	20201124	-
9606	283358	B4GALNT3	-	-	MIM:612220|HGNC:HGNC:24137|Ensembl:ENSG00000139044	12	12p13.33	beta-1,4-N-acetyl-galactosaminyltransferase 3	protein-coding	B4GALNT3	beta-1,4-N-acetyl-galactosaminyltransferase 3	O	beta-1,4-N-acetylgalactosaminyltransferase 3|B4GalNAcT3|Beta4GalNAc-T3|N-acetyl-beta-glucosaminyl-glycoprotein 4-beta-N- acetylgalactosaminyltransferase|N-acetyl-beta-glucosaminyl-glycoprotein 4-beta-N-acetylgalactosaminyltransferase 2|NGalNAc-T2|beta-1,4-N-acetyl-galactosaminyl transferase 3|beta-1,4-N-acetylgalactosaminyltransferase III|beta4GalNAcT3	20201213	-
9606	283365	OR6C6	-	-	HGNC:HGNC:31293|Ensembl:ENSG00000188324	12	12q13.2	olfactory receptor family 6 subfamily C member 6	protein-coding	OR6C6	olfactory receptor family 6 subfamily C member 6	O	olfactory receptor 6C6	20201213	-
9606	283373	ANKRD52	-	ANKRD33	HGNC:HGNC:26614|Ensembl:ENSG00000139645	12	12q13.3	ankyrin repeat domain 52	protein-coding	ANKRD52	ankyrin repeat domain 52	O	serine/threonine-protein phosphatase 6 regulatory ankyrin repeat subunit C|CVWG5837|PP6-ARS-C|ankyrin repeat domain 33|ankyrin repeat domain-containing protein 52|protein phosphatase 6 ankyrin repeat subunit C|serine/threonine-protein phosphatase 6 regulatory subunit ARS-C	20201124	-
9606	283375	SLC39A5	-	LZT-Hs7|MYP24|ZIP5	MIM:608730|HGNC:HGNC:20502|Ensembl:ENSG00000139540	12	12q13.3	solute carrier family 39 member 5	protein-coding	SLC39A5	solute carrier family 39 member 5	O	zinc transporter ZIP5|solute carrier family 39 (metal ion transporter), member 5|solute carrier family 39 (zinc transporter), member 5|zrt- and Irt-like protein 5	20201124	-
9606	283377	SPRYD4	-	-	HGNC:HGNC:27468|Ensembl:ENSG00000176422	12	12q13.3	SPRY domain containing 4	protein-coding	SPRYD4	SPRY domain containing 4	O	SPRY domain-containing protein 4	20201206	-
9606	283383	ADGRD1	-	GPR133|PGR25	MIM:613639|HGNC:HGNC:19893|Ensembl:ENSG00000111452	12	12q24.33	adhesion G protein-coupled receptor D1	protein-coding	ADGRD1	adhesion G protein-coupled receptor D1	O	adhesion G-protein coupled receptor D1|G-protein coupled receptor 133|G-protein coupled receptor PGR25|probable G-protein coupled receptor 133	20201213	-
9606	283385	MORN3	-	-	HGNC:HGNC:29807|Ensembl:ENSG00000139714	12	12q24.31	MORN repeat containing 3	protein-coding	MORN3	MORN repeat containing 3	O	MORN repeat-containing protein 3|membrane occupation and recognition nexus repeat containing protein	20201124	-
9606	283387	LOC283387	-	-	Ensembl:ENSG00000245651	12	12q14.1	uncharacterized LOC283387	ncRNA	-	-	-	-	20201124	-
9606	283392	TRHDE-AS1	-	-	HGNC:HGNC:27471	12	12q21.1	TRHDE antisense RNA 1	ncRNA	TRHDE-AS1	TRHDE antisense RNA 1	O	TRHDE antisense RNA 1 (non-protein coding)	20201124	-
9606	283398	SUCLG2P2	-	-	HGNC:HGNC:43997	12	12q22	SUCLG2 pseudogene 2	pseudo	SUCLG2P2	SUCLG2 pseudogene 2	O	succinate-CoA ligase GDP-forming beta subunit pseudogene 2|succinyl-CoA ligase [GDP-forming] subunit beta, mitochondrial pseudogene	20201124	-
9606	283403	LINC02874	-	C12orf80	HGNC:HGNC:27473	12	12q13.13	long intergenic non-protein coding RNA 2874	ncRNA	LINC02874	long intergenic non-protein coding RNA 2874	O	-	20201124	-
9606	283404	LINC00592	-	-	HGNC:HGNC:27474|Ensembl:ENSG00000258279	12	12q13.13	long intergenic non-protein coding RNA 592	ncRNA	LINC00592	long intergenic non-protein coding RNA 592	O	-	20201124	-
9606	283412	RPL29P12	-	RPL29_6_558	HGNC:HGNC:36608	5	5p12	ribosomal protein L29 pseudogene 12	pseudo	RPL29P12	ribosomal protein L29 pseudogene 12	O	-	20201124	-
9606	283416	LINC01465	-	C12orf61	HGNC:HGNC:26364|Ensembl:ENSG00000221949	12	12q14.1	long intergenic non-protein coding RNA 1465	ncRNA	LINC01465	long intergenic non-protein coding RNA 1465	O	-	20201124	-
9606	283417	DPY19L2	-	SPATA34|SPGF9	MIM:613893|HGNC:HGNC:19414|Ensembl:ENSG00000177990	12	12q14.2	dpy-19 like 2	protein-coding	DPY19L2	dpy-19 like 2	O	probable C-mannosyltransferase DPY19L2|protein dpy-19 homolog 2|spermatogenesis associated 34	20201124	-
9606	283420	CLEC9A	-	CD370|DNGR-1|DNGR1|UNQ9341	MIM:612252|HGNC:HGNC:26705|Ensembl:ENSG00000197992	12	12p13.2	C-type lectin domain containing 9A	protein-coding	CLEC9A	C-type lectin domain containing 9A	O	C-type lectin domain family 9 member A|HEEE9341	20201124	-
9606	283422	LINC01559	-	C12orf36	HGNC:HGNC:26598|Ensembl:ENSG00000180861	12	12p13.1	long intergenic non-protein coding RNA 1559	ncRNA	LINC01559	long intergenic non-protein coding RNA 1559	O	-	20201124	-
9606	283431	GAS2L3	-	G2L3	MIM:617224|HGNC:HGNC:27475|Ensembl:ENSG00000139354	12	12q23.1	growth arrest specific 2 like 3	protein-coding	GAS2L3	growth arrest specific 2 like 3	O	GAS2-like protein 3|growth arrest-specific protein 2-like 3	20201124	-
9606	283432	LINC00485	-	-	HGNC:HGNC:27476|Ensembl:ENSG00000258169	12	12q23.2	long intergenic non-protein coding RNA 485	ncRNA	LINC00485	long intergenic non-protein coding RNA 485	O	-	20201124	-
9606	283435	LINC02825	-	-	HGNC:HGNC:27477	12	12q24.32	long intergenic non-protein coding RNA 2825	ncRNA	LINC02825	long intergenic non-protein coding RNA 2825	O	-	20201124	-
9606	283440	ITFG2-AS1	-	-	HGNC:HGNC:53128|Ensembl:ENSG00000256150|Ensembl:ENSG00000258325	12	12p13.33	ITFG2 antisense RNA 1	ncRNA	ITFG2-AS1	ITFG2 antisense RNA 1	O	-	20201124	-
9606	283446	MYO1H	-	-	MIM:614636|HGNC:HGNC:13879|Ensembl:ENSG00000174527	12	12q24.11	myosin IH	protein-coding	MYO1H	myosin IH	O	unconventional myosin-Ih|myosin-1H|myosin-Ih	20201208	-
9606	283450	HECTD4	-	C12ord51|C12orf51|HEEL|POTAGE	HGNC:HGNC:26611|Ensembl:ENSG00000173064	12	12q24.13	HECT domain E3 ubiquitin protein ligase 4	protein-coding	HECTD4	HECT domain E3 ubiquitin protein ligase 4	O	probable E3 ubiquitin-protein ligase HECTD4|AF-1 specific protein phosphatase|HECT domain containing E3 ubiquitin protein ligase 4|HECT domain-containing protein 4|HECT-type E3 ubiquitin transferase HECTD4|probable E3 ubiquitin-protein ligase C12orf51|transmembrane protein C12orf51	20201208	-
9606	283455	KSR2	-	-	MIM:610737|HGNC:HGNC:18610|Ensembl:ENSG00000171435	12	12q24.22-q24.23	kinase suppressor of ras 2	protein-coding	KSR2	kinase suppressor of ras 2	O	kinase suppressor of Ras 2	20201124	-
9606	283458	NME2P1	-	-	HGNC:HGNC:31358	12	12q24.23	NME2 pseudogene 1	pseudo	NME2P1	NME2 pseudogene 1	O	NME/NM23 nucleoside diphosphate kinase 2 pseudogene 1|non-metastatic cells 2, protein (NM23B) expressed in, pseudogene 1|nucleoside diphosphate kinase B-like pseudogene	20201124	-
9606	283459	GATC	-	15E1.2|COXPD42	MIM:617210|HGNC:HGNC:25068|Ensembl:ENSG00000257218	12	12q24.31	glutamyl-tRNA amidotransferase subunit C	protein-coding	GATC	glutamyl-tRNA amidotransferase subunit C	O	glutamyl-tRNA(Gln) amidotransferase subunit C, mitochondrial|glu-AdT subunit C|glutamyl-tRNA(Gln) amidotransferase, subunit C homolog	20210123	-
9606	283460	HNF1A-AS1	-	C12orf27|HAS1|NCRNA00262	HGNC:HGNC:26785|Ensembl:ENSG00000241388	12	12q24.31	HNF1A antisense RNA 1	ncRNA	HNF1A-AS1	HNF1A antisense RNA 1	O	HNF1A antisense RNA 1 (non-protein coding)	20201124	-
9606	283461	C12orf40	-	HEL-206|HEL-S-94	HGNC:HGNC:26846|Ensembl:ENSG00000180116	12	12q12	chromosome 12 open reading frame 40	protein-coding	C12orf40	chromosome 12 open reading frame 40	O	uncharacterized protein C12orf40|epididymis luminal protein 206|epididymis secretory protein Li 94	20201124	-
9606	283463	MUC19	-	MUC-19	MIM:612170|HGNC:HGNC:14362|Ensembl:ENSG00000205592	12	12q12	mucin 19, oligomeric	protein-coding	MUC19	mucin 19, oligomeric	O	mucin-19	20201124	-
9606	283464	GXYLT1	-	GLT8D3	MIM:613321|HGNC:HGNC:27482|Ensembl:ENSG00000151233	12	12q12	glucoside xylosyltransferase 1	protein-coding	GXYLT1	glucoside xylosyltransferase 1	O	glucoside xylosyltransferase 1|glycosyltransferase 8 domain containing 3|glycosyltransferase 8 domain-containing protein 3	20201213	-
9606	283471	TMPRSS12	-	CT151	HGNC:HGNC:28779|Ensembl:ENSG00000186452	12	12q13.12	transmembrane serine protease 12	protein-coding	TMPRSS12	transmembrane serine protease 12	O	transmembrane protease serine 12|testicular tissue protein Li 208|transmembrane (C-terminal) protease, serine 12|transmembrane protease, serine 12	20201213	-
9606	283480	FGF14-IT1	-	-	HGNC:HGNC:42774|Ensembl:ENSG00000243319	13	13q33.1	FGF14 intronic transcript 1	ncRNA	FGF14-IT1	FGF14 intronic transcript 1	O	FGF14 intronic transcript 1 (non-protein coding)	20201124	-
9606	283481	FGF14-AS2	-	-	HGNC:HGNC:44368|Ensembl:ENSG00000272143	13	13q33.1	FGF14 antisense RNA 2	ncRNA	FGF14-AS2	FGF14 antisense RNA 2	O	-	20201124	-
9606	283483	LINC00551	-	-	HGNC:HGNC:43691|Ensembl:ENSG00000272274	13	13q33.3	long intergenic non-protein coding RNA 551	ncRNA	LINC00551	long intergenic non-protein coding RNA 551	O	-	20201124	-
9606	283486	LINC00567	-	-	HGNC:HGNC:43711|Ensembl:ENSG00000259831	13	13q34	long intergenic non-protein coding RNA 567	ncRNA	LINC00567	long intergenic non-protein coding RNA 567	O	-	20201124	-
9606	283487	PRECSIT	-	C13orf29|LINC00346|NCRNA00346	HGNC:HGNC:27492|Ensembl:ENSG00000255874	13	13q34	p53 regulated carcinoma associated Stat3 activating long intergenic non-protein coding transcript	ncRNA	PRECSIT	p53 regulated carcinoma associated Stat3 activating long intergenic non-protein coding transcript	O	long intergenic non-protein coding RNA 346	20201124	-
9606	283489	CHAMP1	-	C13orf8|CAMP|CHAMP|MRD40|ZNF828	MIM:616327|HGNC:HGNC:20311|Ensembl:ENSG00000198824	13	13q34	chromosome alignment maintaining phosphoprotein 1	protein-coding	CHAMP1	chromosome alignment maintaining phosphoprotein 1	O	chromosome alignment-maintaining phosphoprotein 1|zinc finger protein 828	20201206	-
9606	283491	OR7E156P	-	-	HGNC:HGNC:31311	13	13q21.31	olfactory receptor family 7 subfamily E member 156 pseudogene	pseudo	OR7E156P	olfactory receptor family 7 subfamily E member 156 pseudogene	O	-	20201124	-
9606	283507	SUGT1P3	-	SUGT1L1	HGNC:HGNC:20513|Ensembl:ENSG00000239827	13	13q14.11	SUGT1 pseudogene 3	pseudo	SUGT1P3	SUGT1 pseudogene 3	O	SGT1 homolog, MIS12 kinetochore complex assembly cochaperone pseudogene 3|SGT1, suppressor of G2 allele of SKP1 like 1|suppressor of G2 allele of SKP1 pseudogene 3	20201124	-
9606	283514	SIAH3	-	-	MIM:615609|HGNC:HGNC:30553|Ensembl:ENSG00000215475	13	13q14.13	siah E3 ubiquitin protein ligase family member 3	protein-coding	SIAH3	siah E3 ubiquitin protein ligase family member 3	O	seven in absentia homolog 3|siah-3	20201213	-
9606	283518	KCNRG	-	DLTET	MIM:607947|HGNC:HGNC:18893|Ensembl:ENSG00000198553	13	13q14.2	potassium channel regulator	protein-coding	KCNRG	potassium channel regulator	O	potassium channel regulatory protein|putative potassium channel regulatory protein	20201124	-
9606	283521	TMEM272	-	LINC00282|NCRNA00282	HGNC:HGNC:26737|Ensembl:ENSG00000281106	13	13q14.3	transmembrane protein 272	protein-coding	TMEM272	transmembrane protein 272	O	transmembrane protein 272|long intergenic non-protein coding RNA 282	20201124	-
9606	283523	TERF1P5	-	-	HGNC:HGNC:39686	13	13q11	TERF1 pseudogene 5	pseudo	TERF1P5	TERF1 pseudogene 5	O	telomeric repeat binding factor (NIMA-interacting) 1 pseudogene 5|telomeric repeat binding factor 1 pseudogene 5	20201124	-
9606	283537	SLC46A3	-	FKSG16	MIM:616764|HGNC:HGNC:27501|Ensembl:ENSG00000139508	13	13q12.3	solute carrier family 46 member 3	protein-coding	SLC46A3	solute carrier family 46 member 3	O	solute carrier family 46 member 3	20201213	-
9606	283547	LINC00639	-	-	HGNC:HGNC:27502|Ensembl:ENSG00000259070	14	14q21.1	long intergenic non-protein coding RNA 639	ncRNA	LINC00639	long intergenic non-protein coding RNA 639	O	-	20201124	-
9606	283551	LINC01588	-	C14orf182	HGNC:HGNC:27503|Ensembl:ENSG00000214900	14	14q21.3	long intergenic non-protein coding RNA 1588	ncRNA	LINC01588	long intergenic non-protein coding RNA 1588	O	-	20201124	-
9606	283553	LINC00640	-	-	HGNC:HGNC:44291	14	14q22.1	long intergenic non-protein coding RNA 640	ncRNA	LINC00640	long intergenic non-protein coding RNA 640	O	-	20201124	-
9606	283554	GPR137C	-	TM7SF1L2	HGNC:HGNC:25445|Ensembl:ENSG00000180998	14	14q22.1	G protein-coupled receptor 137C	protein-coding	GPR137C	G protein-coupled receptor 137C	O	integral membrane protein GPR137C|G protein-coupled receptor TM7SF1L2|transmembrane 7 superfamily member 1-like 2 protein	20201124	-
9606	283556	UBE2L1	-	L-UBC|UBC4|UBCH7N3|UBCL|UBE2L7|UBE2L7P|UBEL1	MIM:600012|HGNC:HGNC:12486	14	14q22.3	ubiquitin conjugating enzyme E2 L1 (pseudogene)	pseudo	UBE2L1	ubiquitin conjugating enzyme E2 L1 (pseudogene)	O	ubiquitin-conjugating enzyme E2L 1 pseudogene|ubiquitin-conjugating enzyme E2L 7 pseudogene|ubiquitin-conjugating enzyme-like UBCH7N3	20201124	-
9606	283562	RPL21P9	-	-	HGNC:HGNC:19780|Ensembl:ENSG00000258618	14	14q24.1	ribosomal protein L21 pseudogene 9	pseudo	RPL21P9	ribosomal protein L21 pseudogene 9	O	-	20201124	-
9606	283571	PROX2	-	PROX-2	MIM:615094|HGNC:HGNC:26715|Ensembl:ENSG00000119608	14	14q24.3	prospero homeobox 2	protein-coding	PROX2	prospero homeobox 2	O	prospero homeobox protein 2|homeobox prospero-like protein PROX2	20201213	-
9606	283575	LINC02288	-	-	HGNC:HGNC:27505|Ensembl:ENSG00000246548	14	14q24.3	long intergenic non-protein coding RNA 2288	ncRNA	LINC02288	long intergenic non-protein coding RNA 2288	O	-	20201124	-
9606	283576	ZDHHC22	-	C14orf59	HGNC:HGNC:20106|Ensembl:ENSG00000177108	14	14q24.3	zinc finger DHHC-type palmitoyltransferase 22	protein-coding	ZDHHC22	zinc finger DHHC-type palmitoyltransferase 22	O	palmitoyltransferase ZDHHC22|DHHC-22|putative palmitoyltransferase ZDHHC22|zinc finger DHHC domain-containing protein 22|zinc finger DHHC-type containing 22|zinc finger, DHHC domain containing 22	20201213	-
9606	283578	TMED8	-	FAM15B	HGNC:HGNC:18633|Ensembl:ENSG00000100580	14	14q24.3	transmembrane p24 trafficking protein family member 8	protein-coding	TMED8	transmembrane p24 trafficking protein family member 8	O	protein TMED8|family with sequence similarity 15, member B|transmembrane emp24 domain containing 8|transmembrane emp24 protein transport domain containing 8	20201124	-
9606	283579	C14orf178	-	-	HGNC:HGNC:26385|Ensembl:ENSG00000197734	14	14q24.3	chromosome 14 open reading frame 178	ncRNA	C14orf178	chromosome 14 open reading frame 178	O	uncharacterized protein C14orf178	20201124	-
9606	283585	LINC01148	-	-	HGNC:HGNC:27507|Ensembl:ENSG00000258804	14	14q31.3	long intergenic non-protein coding RNA 1148	ncRNA	LINC01148	long intergenic non-protein coding RNA 1148	O	-	20201124	-
9606	283587	LINC01146	-	-	HGNC:HGNC:49467|Ensembl:ENSG00000258867	14	14q31.3	long intergenic non-protein coding RNA 1146	ncRNA	LINC01146	long intergenic non-protein coding RNA 1146	O	-	20201124	-
9606	283592	FAM181A-AS1	-	C14orf86	HGNC:HGNC:20133|Ensembl:ENSG00000258584	14	14q32.12	FAM181A antisense RNA 1	ncRNA	FAM181A-AS1	FAM181A antisense RNA 1	O	FAM181A antisense RNA 1 (non-protein coding)	20201124	-
9606	283596	SNHG10	-	C14orf62|LINC00063|NCRNA00063	HGNC:HGNC:27510	14	14q32.13	small nucleolar RNA host gene 10	ncRNA	SNHG10	small nucleolar RNA host gene 10	O	long intergenic non-protein coding RNA 63|small nucleolar RNA host gene 10 (non-protein coding)	20201124	-
9606	283598	C14orf177	-	-	HGNC:HGNC:26375|Ensembl:ENSG00000176605	14	14q32.2	chromosome 14 putative open reading frame 177	ncRNA	C14orf177	chromosome 14 putative open reading frame 177	O	-	20201124	-
9606	283600	SLC25A47	-	C14orf68|HDMCP|HMFN1655	MIM:609911|HGNC:HGNC:20115|Ensembl:ENSG00000140107	14	14q32.2	solute carrier family 25 member 47	protein-coding	SLC25A47	solute carrier family 25 member 47	O	solute carrier family 25 member 47|HCC-down-regulated mitochondrial carrier protein|hepatocellular carcinoma down-regulated mitochondrial carrier protein|hepatocellular carcinoma-downregulated mitochondrial carrier protein	20201213	-
9606	283601	LINC00523	-	C14orf70	HGNC:HGNC:20117|Ensembl:ENSG00000196273	14	14q32.2	long intergenic non-protein coding RNA 523	ncRNA	LINC00523	long intergenic non-protein coding RNA 523	O	-	20201124	-
9606	283603	RPL26P4	-	RPL26_18_1407	HGNC:HGNC:19807|Ensembl:ENSG00000241494	14	14q32.31	ribosomal protein L26 pseudogene 4	pseudo	RPL26P4	ribosomal protein L26 pseudogene 4	O	-	20201124	-
9606	283617	OR4K3	-	OR14-10|OR4K3P	HGNC:HGNC:14731|Ensembl:ENSG00000176290	14	14q11.2	olfactory receptor family 4 subfamily K member 3 (gene/pseudogene)	protein-coding	OR4K3	olfactory receptor family 4 subfamily K member 3 (gene/pseudogene)	O	olfactory receptor 4K3|olfactory receptor OR14-14|olfactory receptor, family 4, subfamily K, member 3 pseudogene	20201124	-
9606	283624	LINC00641	-	-	HGNC:HGNC:27511|Ensembl:ENSG00000258441	14	14q11.2	long intergenic non-protein coding RNA 641	ncRNA	LINC00641	long intergenic non-protein coding RNA 641	O	-	20201220	-
9606	283629	TSSK4	-	C14orf20|STK22E|TSK-4|TSK4|TSSK5	MIM:610711|HGNC:HGNC:19825|Ensembl:ENSG00000139908	14	14q12	testis specific serine kinase 4	protein-coding	TSSK4	testis specific serine kinase 4	O	testis-specific serine/threonine-protein kinase 4|serine/threonine kinase 22E|serine/threonine-protein kinase 22E	20201124	-
9606	283631	BTF3P2	-	-	HGNC:HGNC:19924	14	14q12	BTF3 pseudogene 2	pseudo	BTF3P2	BTF3 pseudogene 2	O	basic transcription factor 3, pseudogene 2	20201124	-
9606	283635	FAM177A1	-	C14orf24	HGNC:HGNC:19829|Ensembl:ENSG00000151327	14	14q13.2	family with sequence similarity 177 member A1	protein-coding	FAM177A1	family with sequence similarity 177 member A1	O	protein FAM177A1	20201124	-
9606	283638	CEP170B	-	CEP170R|FAM68C|KIAA0284	HGNC:HGNC:20362|Ensembl:ENSG00000099814	14	14q32.33	centrosomal protein 170B	protein-coding	CEP170B	centrosomal protein 170B	O	centrosomal protein of 170 kDa protein B|Cep170-related	20201124	-
9606	283643	TEDC1	-	C14orf80	HGNC:HGNC:20127|Ensembl:ENSG00000185347	14	14q32.33	tubulin epsilon and delta complex 1	protein-coding	TEDC1	tubulin epsilon and delta complex 1	O	tubulin epsilon and delta complex protein 1|uncharacterized protein C14orf80	20201124	-
9606	283651	HMGN2P46	-	C15orf21|D-PCa-2	MIM:611314|HGNC:HGNC:26817	15	15q21.1	high mobility group nucleosomal binding domain 2 pseudogene 46	pseudo	HMGN2P46	high mobility group nucleosomal binding domain 2 pseudogene 46	O	Dresden prostate cancer 2|Dresden prostate carcinoma 2	20201124	-
9606	283652	SLC24A5	-	JSX|NCKX5|OCA6|SHEP4	MIM:609802|HGNC:HGNC:20611|Ensembl:ENSG00000188467	15	15q21.1	solute carrier family 24 member 5	protein-coding	SLC24A5	solute carrier family 24 member 5	O	sodium/potassium/calcium exchanger 5|Na(+)/K(+)/Ca(2+)-exchange protein 5|ion transporter JSX|oculocutaneous albinism 6 (autosomal recessive)|solute carrier family 24 (sodium/potassium/calcium exchanger), member 5	20201124	-
9606	283659	PRTG	-	IGDCC5	MIM:613261|HGNC:HGNC:26373|Ensembl:ENSG00000166450	15	15q21.3	protogenin	protein-coding	PRTG	protogenin	O	protogenin|immunoglobulin superfamily, DCC subclass, member 5|protogenin homolog (Gallus gallus)|shen-dan	20201124	-
9606	283663	LINC00926	-	-	HGNC:HGNC:27514|Ensembl:ENSG00000247982	15	15q21.3	long intergenic non-protein coding RNA 926	ncRNA	LINC00926	long intergenic non-protein coding RNA 926	O	-	20201124	-
9606	283665	ALDH1A2-AS1	-	-	HGNC:HGNC:27515	15	15q21.3	ALDH1A2 antisense RNA 1	ncRNA	ALDH1A2-AS1	ALDH1A2 antisense RNA 1	O	-	20210110	-
9606	283673	EWSAT1	-	LINC00277|NCRNA00277|TMEM84	MIM:616492|HGNC:HGNC:26596|Ensembl:ENSG00000212766	15	15q23	Ewing sarcoma associated transcript 1	ncRNA	EWSAT1	Ewing sarcoma associated transcript 1	O	long intergenic non-protein coding RNA 277|testicular tissue protein Li 207|transmembrane protein 84	20201124	-
9606	283677	REC114	-	C15orf60|CT147	MIM:618421|HGNC:HGNC:25065|Ensembl:ENSG00000183324	15	15q24.1	REC114 meiotic recombination protein	protein-coding	REC114	REC114 meiotic recombination protein	O	meiotic recombination protein REC114|meiotic recombination protein REC114-like	20201124	-
9606	283682	LINC01579	-	-	HGNC:HGNC:27519	15	15q26.2	long intergenic non-protein coding RNA 1579	ncRNA	LINC01579	long intergenic non-protein coding RNA 1579	O	-	20201124	-
9606	283683	LOC283683	-	-	Ensembl:ENSG00000274253	15	15q11.2	uncharacterized LOC283683	ncRNA	-	-	-	-	20201124	-
9606	283685	GOLGA6L2	-	CT105	HGNC:HGNC:26695|Ensembl:ENSG00000174450	15	15q11.2	golgin A6 family like 2	protein-coding	GOLGA6L2	golgin A6 family like 2	O	golgin subfamily A member 6-like protein 2|cancer/testis antigen 105|golgi autoantigen, golgin subfamily a, 6-like 2	20201124	-
9606	283687	ST20-AS1	-	C15orf37	HGNC:HGNC:27521	15	15q25.1	ST20 antisense RNA 1	ncRNA	ST20-AS1	ST20 antisense RNA 1	O	-	20201124	-
9606	283688	LINC00927	-	-	HGNC:HGNC:27522|Ensembl:ENSG00000259361	15	15q25.1	long intergenic non-protein coding RNA 927	ncRNA	LINC00927	long intergenic non-protein coding RNA 927	O	-	20201124	-
9606	283692	CPEB1-AS1	-	-	HGNC:HGNC:27523|Ensembl:ENSG00000259462	15	15q25.2	CPEB1 antisense RNA 1	ncRNA	CPEB1-AS1	CPEB1 antisense RNA 1	O	-	20201124	-
9606	283693	ACTG1P17	-	-	HGNC:HGNC:51497	15	15q25.2	actin gamma 1 pseudogene 17	pseudo	ACTG1P17	actin gamma 1 pseudogene 17	O	actin, alpha 2, smooth muscle, aorta pseudogene	20201124	-
9606	283694	OR4N4	-	OR15-1|OR15-5	HGNC:HGNC:15375|Ensembl:ENSG00000183706	15	15q11.2	olfactory receptor family 4 subfamily N member 4	protein-coding	OR4N4	olfactory receptor family 4 subfamily N member 4	O	olfactory receptor 4N4|olfactory receptor OR15-1|olfactory receptor OR15-5	20201124	-
9606	283698	SYNGR2P1	-	SYNGR2P	HGNC:HGNC:11500	15	15q13.2	synaptogyrin 2 pseudogene 1	pseudo	SYNGR2P1	synaptogyrin 2 pseudogene 1	O	cellugyrin pseudogene	20201124	-
9606	283710	LOC283710	-	-	Ensembl:ENSG00000259772	15	15q13.3	uncharacterized LOC283710	ncRNA	-	-	-	-	20201208	-
9606	283711	UBE2CP4	-	-	HGNC:HGNC:43553	15	15q13.3	ubiquitin conjugating enzyme E2 C pseudogene 4	pseudo	UBE2CP4	ubiquitin conjugating enzyme E2 C pseudogene 4	O	ubiquitin conjugating enzyme E2C pseudogene 4	20201213	-
9606	283726	SAXO2	-	FAM154B	HGNC:HGNC:33727|Ensembl:ENSG00000188659	15	15q25.2	stabilizer of axonemal microtubules 2	protein-coding	SAXO2	stabilizer of axonemal microtubules 2	O	stabilizer of axonemal microtubules 2|family with sequence similarity 154, member B|protein FAM154B	20201213	-
9606	283731	LOC283731	-	-	Ensembl:ENSG00000248540	15	15q24.1	uncharacterized LOC283731	ncRNA	-	-	-	-	20201124	-
9606	283738	NTRK3-AS1	-	-	HGNC:HGNC:27532|Ensembl:ENSG00000260305	15	15q25.3	NTRK3 antisense RNA 1	ncRNA	NTRK3-AS1	NTRK3 antisense RNA 1	O	NTRK3 antisense RNA 1 (non-protein coding)	20201124	-
9606	283742	FAM98B	-	-	MIM:616142|HGNC:HGNC:26773|Ensembl:ENSG00000171262	15	15q14	family with sequence similarity 98 member B	protein-coding	FAM98B	family with sequence similarity 98 member B	O	protein FAM98B	20201213	-
9606	283747	ELOCP2	-	TCEB1P2	HGNC:HGNC:17762	15	15q15.1	elongin C pseudogene 2	pseudo	ELOCP2	elongin C pseudogene 2	O	transcription elongation factor B (SIII), polypeptide 1 pseudogene 2|transcription elongation factor B subunit 1 pseudogene 2	20201124	-
9606	283748	PLA2G4D	-	cPLA2delta	MIM:612864|HGNC:HGNC:30038|Ensembl:ENSG00000159337	15	15q15.1	phospholipase A2 group IVD	protein-coding	PLA2G4D	phospholipase A2 group IVD	O	cytosolic phospholipase A2 delta|cPLA2-delta|phospholipase A2 delta, cytosolic|phospholipase A2, group IVD (cytosolic)	20201124	-
9606	283755	HERC2P3	-	D15F37S4	HGNC:HGNC:4871|Ensembl:ENSG00000180229	15	15q11.1-q11.2	hect domain and RLD 2 pseudogene 3	pseudo	HERC2P3	hect domain and RLD 2 pseudogene 3	O	-	20201124	-
9606	283761	LINC00928	-	-	HGNC:HGNC:27535|Ensembl:ENSG00000259218	15	15q26.1	long intergenic non-protein coding RNA 928	ncRNA	LINC00928	long intergenic non-protein coding RNA 928	O	-	20201124	-
9606	283767	GOLGA6L1	-	-	HGNC:HGNC:37444|Ensembl:ENSG00000273976	15	15q11.2	golgin A6 family like 1	protein-coding	GOLGA6L1	golgin A6 family like 1	O	golgin subfamily A member 6-like protein 1|golgi autoantigen, golgin subfamily a, 6-like 1	20201124	-
9606	283768	GOLGA8G	-	GOLGA8F	HGNC:HGNC:25328|Ensembl:ENSG00000183629	15	15q13.1	golgin A8 family member G	protein-coding	GOLGA8G	golgin A8 family member G	O	putative golgin subfamily A member 8F/8G|golgi autoantigen, golgin subfamily a, 8G	20201229	-
9606	283777	FAM169B	-	-	HGNC:HGNC:26835|Ensembl:ENSG00000283597	15	15q26.3	protein FAM169B	pseudo	FAM169B	family with sequence similarity 169 member B	O	-	20201208	-
9606	283788	LOC283788	-	-	-	Un	-	FSHD region gene 1 pseudogene	pseudo	-	-	-	-	20201124	-
9606	283796	GOLGA8IP	-	GOLGA8I|GOLGA9P	HGNC:HGNC:26660|Ensembl:ENSG00000277561	15	15q11.2	golgin A8 family member I, pseudogene	pseudo	GOLGA8IP	golgin A8 family member I, pseudogene	O	golgi autoantigen, golgin subfamily a, 9 pseudogene|golgin A8 family, member I|golgin A9 (pseudogene)	20201124	-
9606	283804	LOC283804	-	-	Ensembl:ENSG00000259025	15	15q11.2	disintegrin and metalloproteinase domain-containing protein 21-like	pseudo	-	-	-	-	20201124	-
9606	283807	FBXL22	-	Fbl22	MIM:609088|HGNC:HGNC:27537|Ensembl:ENSG00000197361	15	15q22.31	F-box and leucine rich repeat protein 22	protein-coding	FBXL22	F-box and leucine rich repeat protein 22	O	F-box and leucine-rich protein 22|F-box/LRR-repeat protein 22	20210123	-
9606	283820	NOMO2	-	Nomo|PM5	MIM:609158|HGNC:HGNC:22652|Ensembl:ENSG00000185164	16	16p12.3	NODAL modulator 2	protein-coding	NOMO2	NODAL modulator 2	O	nodal modulator 2|pM5 protein 2|pM5 protein, centromeric copy	20201124	-
9606	283847	TERB1	-	CCDC79	MIM:617332|HGNC:HGNC:26675|Ensembl:ENSG00000249961	16	16q22.1	telomere repeat binding bouquet formation protein 1	protein-coding	TERB1	telomere repeat binding bouquet formation protein 1	O	telomere repeats-binding bouquet formation protein 1|coiled-coil domain-containing protein 79	20201124	-
9606	283848	CES4A	-	CES6|CES8	HGNC:HGNC:26741|Ensembl:ENSG00000172824	16	16q22.1	carboxylesterase 4A	protein-coding	CES4A	carboxylesterase 4A	O	carboxylesterase 4A|carboxylesterase 6|carboxylesterase 8 (putative)	20201128	-
9606	283849	EXOC3L1	-	EXOC3L	MIM:614117|HGNC:HGNC:27540|Ensembl:ENSG00000179044	16	16q22.1	exocyst complex component 3 like 1	protein-coding	EXOC3L1	exocyst complex component 3 like 1	O	exocyst complex component 3-like protein|protein Jiangli	20201124	-
9606	283854	CASC22	-	LINC01373|LincRNA-ENST00000515084|TCONS_00024290	HGNC:HGNC:50627|Ensembl:ENSG00000260887	16	16q12.1	cancer susceptibility 22	ncRNA	CASC22	cancer susceptibility 22	O	cancer susceptibility 22 (non-protein coding)|cancer susceptibility candidate 22 (non-protein coding)|long intergenic non-protein coding RNA 1373	20201124	-
9606	283856	LOC283856	-	-	Ensembl:ENSG00000246379	16	16q13	uncharacterized LOC283856	ncRNA	-	-	-	-	20201124	-
9606	283860	LINC00304	-	C16orf81|NCRNA00304	HGNC:HGNC:26713|Ensembl:ENSG00000180422	16	16q24.3	long intergenic non-protein coding RNA 304	ncRNA	LINC00304	long intergenic non-protein coding RNA 304	O	-	20201124	-
9606	283867	LINC00922	-	-	HGNC:HGNC:27545|Ensembl:ENSG00000261742	16	16q21	long intergenic non-protein coding RNA 922	ncRNA	LINC00922	long intergenic non-protein coding RNA 922	O	-	20201124	-
9606	283869	NPW	-	L8|L8C|PPL8|PPNPW	MIM:607997|HGNC:HGNC:30509|Ensembl:ENSG00000183971	16	16p13.3	neuropeptide W	protein-coding	NPW	neuropeptide W	O	neuropeptide W|hPPL8|prepro-neuropeptide W|preproprotein L8	20201124	-
9606	283870	BRICD5	-	C16orf79	HGNC:HGNC:28309|Ensembl:ENSG00000182685	16	16p13.3	BRICHOS domain containing 5	protein-coding	BRICD5	BRICHOS domain containing 5	O	BRICHOS domain-containing protein 5|BRICHOS domain-containing protein C16orf79	20201124	-
9606	283871	PGP	-	AUM|G3PP|PGPase	MIM:172280|HGNC:HGNC:8909|Ensembl:ENSG00000184207	16	16p13.3	phosphoglycolate phosphatase	protein-coding	PGP	phosphoglycolate phosphatase	O	glycerol-3-phosphate phosphatase|aspartate-based ubiquitous Mg(2+)-dependent phosphatase	20201124	-
9606	283875	GREP1	-	LA16c-380H5.1|LINC00514	HGNC:HGNC:27549	16	16p13.3	glycine rich extracellular protein 1	ncRNA	GREP1	glycine rich extracellular protein 1	O	long intergenic non-protein coding RNA 514	20210124	-
9606	283876	LINC00921	-	-	HGNC:HGNC:26830|Ensembl:ENSG00000281005	16	16p13.3	long intergenic non-protein coding RNA 921	ncRNA	LINC00921	long intergenic non-protein coding RNA 921	O	-	20201124	-
9606	283887	LINC02175	-	-	HGNC:HGNC:27550|Ensembl:ENSG00000262155	16	16p12.1	long intergenic non-protein coding RNA 2175	ncRNA	LINC02175	long intergenic non-protein coding RNA 2175	O	-	20201124	-
9606	283888	IL21R-AS1	-	-	HGNC:HGNC:27551|Ensembl:ENSG00000259954	16	16p12.1	IL21R antisense RNA 1	ncRNA	IL21R-AS1	IL21R antisense RNA 1	O	IL21R antisense RNA 1 (non-protein coding)	20201124	-
9606	283897	C16orf54	-	-	HGNC:HGNC:26649|Ensembl:ENSG00000185905	16	16p11.2	chromosome 16 open reading frame 54	protein-coding	C16orf54	chromosome 16 open reading frame 54	O	transmembrane protein C16orf54	20201124	-
9606	283899	INO80E	-	CCDC95	HGNC:HGNC:26905|Ensembl:ENSG00000169592	16	16p11.2	INO80 complex subunit E	protein-coding	INO80E	INO80 complex subunit E	O	INO80 complex subunit E|coiled-coil domain containing 95|coiled-coil domain-containing protein 95	20201124	-
9606	283902	HCCAT5	-	FJ222407|HTA	MIM:615613|HGNC:HGNC:48612|Ensembl:ENSG00000260880	16	16q22.3	hepatocellular carcinoma associated transcript 5	ncRNA	HCCAT5	hepatocellular carcinoma associated transcript 5	O	hepatocellular carcinoma associated transcript 5 (non-protein coding)|hepatoma associated protein	20201124	-
9606	283914	LINC01566	-	-	HGNC:HGNC:27555|Ensembl:ENSG00000259841	16	16p11.1	long intergenic non-protein coding RNA 1566	ncRNA	LINC01566	long intergenic non-protein coding RNA 1566	O	-	20201124	-
9606	283922	PDPR2P	-	-	HGNC:HGNC:27556|Ensembl:ENSG00000214331	16	16q23.1	pyruvate dehydrogenase phosphatase regulatory subunit 2, pseudogene	pseudo	PDPR2P	pyruvate dehydrogenase phosphatase regulatory subunit 2, pseudogene	O	pyruvate dehydrogenase phosphatase regulatory subunit pseudogene	20201124	-
9606	283927	NUDT7	-	-	MIM:609231|HGNC:HGNC:8054|Ensembl:ENSG00000140876	16	16q23.1	nudix hydrolase 7	protein-coding	NUDT7	nudix hydrolase 7	O	peroxisomal coenzyme A diphosphatase NUDT7|nudix (nucleoside diphosphate linked moiety X)-type motif 7	20201213	-
9606	283932	FBXL19-AS1	-	NCRNA00095	HGNC:HGNC:27557|Ensembl:ENSG00000260852	16	16p11.2	FBXL19 antisense RNA 1	ncRNA	FBXL19-AS1	FBXL19 antisense RNA 1	O	FBXL19 antisense RNA 1 (head to head)|FBXL19 antisense RNA 1 (non-protein coding)	20201124	-
9606	283933	ZNF843	-	-	HGNC:HGNC:28710|Ensembl:ENSG00000176723	16	16p11.2	zinc finger protein 843	protein-coding	ZNF843	zinc finger protein 843	O	zinc finger protein 843	20201124	-
9606	283948	NHLRC4	-	-	HGNC:HGNC:26700|Ensembl:ENSG00000257108	16	16p13.3	NHL repeat containing 4	protein-coding	NHLRC4	NHL repeat containing 4	O	NHL-repeat-containing protein 4	20201124	-
9606	283951	C16orf91	-	CCSMST1|URLC5|gs103	HGNC:HGNC:27558|Ensembl:ENSG00000174109	16	16p13.3	chromosome 16 open reading frame 91	protein-coding	C16orf91	chromosome 16 open reading frame 91	O	protein CCSMST1|cattle cerebrum and skeletal muscle-specific protein 1 family member|up-regulated in lung cancer 5	20201124	-
9606	283953	TMEM114	-	-	MIM:611579|HGNC:HGNC:33227|Ensembl:ENSG00000232258	16	16p13.2	transmembrane protein 114	protein-coding	TMEM114	transmembrane protein 114	O	transmembrane protein 114	20201124	-
9606	283955	PKD1P2	-	HG2	HGNC:HGNC:30066|Ensembl:ENSG00000227827	16	16p13.11	polycystin 1, transient receptor potential channel interacting pseudogene 2	pseudo	PKD1P2	polycystin 1, transient receptor potential channel interacting pseudogene 2	O	polycystic kidney disease 1 (autosomal dominant) pseudogene 2	20201124	-
9606	283970	PDXDC2P-NPIPB14P	-	-	Ensembl:ENSG00000196696	16	16q22.1	nuclear pore complex-interacting protein	pseudo	-	-	-	pyridoxal dependent decarboxylase domain containing 2, pseudogene	20201124	-
9606	283971	CLEC18C	-	MRCL|MRCL3	MIM:616573|HGNC:HGNC:28538|Ensembl:ENSG00000157335	16	16q22.1	C-type lectin domain family 18 member C	protein-coding	CLEC18C	C-type lectin domain family 18 member C	O	C-type lectin domain family 18 member C|mannose receptor-like 3|mannose receptor-like protein 3	20201124	-
9606	283981	LINC00685	-	CXYorf10|NCRNA00107|PPP2R3B-AS1	HGNC:HGNC:27560	X|Y	X;Y	long intergenic non-protein coding RNA 685	ncRNA	LINC00685	long intergenic non-protein coding RNA 685	O	PPP2R3B antisense RNA 1 (non-protein coding)	20201124	-
9606	283982	LINC00469	-	C17orf54	HGNC:HGNC:26863	17	17q25.1	long intergenic non-protein coding RNA 469	ncRNA	LINC00469	long intergenic non-protein coding RNA 469	O	-	20201124	-
9606	283985	FADS6	-	FP18279	HGNC:HGNC:30459|Ensembl:ENSG00000172782	17	17q25.1	fatty acid desaturase 6	protein-coding	FADS6	fatty acid desaturase 6	O	fatty acid desaturase 6|fatty acid desaturase domain family, member 6	20210114	-
9606	283987	HID1	-	17orf28|C17orf28|DMC1|HID-1	MIM:605752|HGNC:HGNC:15736|Ensembl:ENSG00000167861	17	17q25.1	HID1 domain containing	protein-coding	HID1	HID1 domain containing	O	protein HID1|HID1 domain-containing protein|UPF0663 transmembrane protein C17orf28|down-regulated in multiple cancers 1|downregulated in multiple cancer 1|protein hid-1 homolog	20201124	-
9606	283989	TSEN54	-	PCH2A|PCH4|PCH5|SEN54L|sen54	MIM:608755|HGNC:HGNC:27561|Ensembl:ENSG00000182173	17	17q25.1	tRNA splicing endonuclease subunit 54	protein-coding	TSEN54	tRNA splicing endonuclease subunit 54	O	tRNA-splicing endonuclease subunit Sen54|SEN54 homolog|TSEN54 tRNA splicing endonuclease subunit|hsSen54|tRNA-intron endonuclease Sen54	20201124	-
9606	283991	UBALD2	-	FAM100B	HGNC:HGNC:28438|Ensembl:ENSG00000185262	17	17q25.1	UBA like domain containing 2	protein-coding	UBALD2	UBA like domain containing 2	O	UBA-like domain-containing protein 2|family with sequence similarity 100, member B|protein FAM100B	20201124	-
9606	283994	LINC00868	-	C17orf52	HGNC:HGNC:27562|Ensembl:ENSG00000267535	17	17q25.2	long intergenic non-protein coding RNA 868	ncRNA	LINC00868	long intergenic non-protein coding RNA 868	O	-	20201124	-
9606	283999	TMEM235	-	ARGM1	HGNC:HGNC:27563|Ensembl:ENSG00000204278	17	17q25.3	transmembrane protein 235	protein-coding	TMEM235	transmembrane protein 235	O	transmembrane protein 235|transmembrane protein ENSP00000364084	20201124	-
9606	284001	CCDC57	-	-	HGNC:HGNC:27564|Ensembl:ENSG00000176155	17	17q25.3	coiled-coil domain containing 57	protein-coding	CCDC57	coiled-coil domain containing 57	O	coiled-coil domain-containing protein 57	20201124	-
9606	284004	HEXD	-	HEXDC	MIM:616864|HGNC:HGNC:26307|Ensembl:ENSG00000169660	17	17q25.3	hexosaminidase D	protein-coding	HEXD	hexosaminidase D	O	hexosaminidase D|N-acetyl-beta-galactosaminidase|beta-N-acetylhexosaminidase|beta-hexosaminidase D|hexosaminidase (glycosyl hydrolase family 20, catalytic domain) containing|hexosaminidase D, cytosolic|hexosaminidase domain-containing protein	20201124	-
9606	284009	LOC284009	-	-	-	17	17p13.3	uncharacterized LOC284009	ncRNA	-	-	-	-	20201124	-
9606	284013	VMO1	-	ERGA6350|PRO21055	HGNC:HGNC:30387|Ensembl:ENSG00000182853	17	17p13.2	vitelline membrane outer layer 1 homolog	protein-coding	VMO1	vitelline membrane outer layer 1 homolog	O	vitelline membrane outer layer protein 1 homolog	20201124	-
9606	284018	C17orf58	-	-	HGNC:HGNC:27568|Ensembl:ENSG00000186665	17	17q24.2	chromosome 17 open reading frame 58	protein-coding	C17orf58	chromosome 17 open reading frame 58	O	UPF0450 protein C17orf58	20201124	-
9606	284021	MILR1	-	Allergin-1|C17orf60|MCA-32|MCA32	HGNC:HGNC:27570|Ensembl:ENSG00000271605	17	17q23.3	mast cell immunoglobulin like receptor 1	protein-coding	MILR1	mast cell immunoglobulin like receptor 1	O	allergin-1|allergy inhibitory receptor 1|mast cell antigen 32|probable mast cell antigen 32 homolog	20201124	-
9606	284023	RNF227	-	LINC02581	HGNC:HGNC:27571|Ensembl:ENSG00000179859	17	17p13.1	ring finger protein 227	protein-coding	RNF227	ring finger protein 227	O	RING finger protein 227|long intergenic non-protein coding RNA 2581	20201124	-
9606	284029	LINC00324	-	C17orf44|NCRNA00324	HGNC:HGNC:26628|Ensembl:ENSG00000178977	17	17p13.1	long intergenic non-protein coding RNA 324	ncRNA	LINC00324	long intergenic non-protein coding RNA 324	O	-	20201220	-
9606	284034	LINC00670	-	-	HGNC:HGNC:44338|Ensembl:ENSG00000179136	17	17p12	long intergenic non-protein coding RNA 670	ncRNA	LINC00670	long intergenic non-protein coding RNA 670	O	-	20201124	-
9606	284040	CDRT4	-	-	HGNC:HGNC:14383|Ensembl:ENSG00000239704	17	17p12	CMT1A duplicated region transcript 4	protein-coding	CDRT4	CMT1A duplicated region transcript 4	O	CMT1A duplicated region transcript 4 protein	20201124	-
9606	284047	CCDC144B	-	-	HGNC:HGNC:26704|Ensembl:ENSG00000154874	17	17p11.2	coiled-coil domain containing 144B (pseudogene)	pseudo	CCDC144B	coiled-coil domain containing 144B (pseudogene)	O	coiled-coil domain-containing protein 144B	20201124	-
9606	284058	KANSL1	-	CENP-36|KDVS|KIAA1267|MSL1v1|NSL1|hMSL1v1	MIM:612452|HGNC:HGNC:24565|Ensembl:ENSG00000120071	17	17q21.31	KAT8 regulatory NSL complex subunit 1	protein-coding	KANSL1	KAT8 regulatory NSL complex subunit 1	O	KAT8 regulatory NSL complex subunit 1|MLL1/MLL complex subunit KANSL1|MSL1 homolog 1|NSL complex protein NSL1|centromere protein 36|male-specific lethal 1 homolog|non-specific lethal 1 homolog	20201213	-
9606	284064	RPL29P31	-	RPL29_11_1549	HGNC:HGNC:35944	17	17q21.31	ribosomal protein L29 pseudogene 31	pseudo	RPL29P31	ribosomal protein L29 pseudogene 31	O	-	20201124	-
9606	284067	CFAP97D1	-	C17orf105	HGNC:HGNC:37241|Ensembl:ENSG00000231256	17	17q21.31	CFAP97 domain containing 1	protein-coding	CFAP97D1	CFAP97 domain containing 1	O	sperm axonemal maintenance protein CFAP97D1|CFAP97 domain-containing protein 1|uncharacterized protein C17orf105	20201205	-
9606	284069	FAM171A2	-	-	HGNC:HGNC:30480|Ensembl:ENSG00000161682	17	17q21.31	family with sequence similarity 171 member A2	protein-coding	FAM171A2	family with sequence similarity 171 member A2	O	protein FAM171A2	20201124	-
9606	284071	MEIOC	-	C17orf104	MIM:616934|HGNC:HGNC:26670|Ensembl:ENSG00000180336	17	17q21.31	meiosis specific with coiled-coil domain	protein-coding	MEIOC	meiosis specific with coiled-coil domain	O	meiosis-specific coiled-coil domain-containing protein MEIOC|meiosis-specific with coiled-coil domain protein	20201124	-
9606	284076	TTLL6	-	TTL.6	MIM:610849|HGNC:HGNC:26664|Ensembl:ENSG00000170703	17	17q21.32	tubulin tyrosine ligase like 6	protein-coding	TTLL6	tubulin tyrosine ligase like 6	O	tubulin polyglutamylase TTLL6|tubulin tyrosine ligase-like family member 6|tubulin--tyrosine ligase-like protein 6	20201213	-
9606	284080	PICART1	-	-	HGNC:HGNC:27576|Ensembl:ENSG00000246640	17	17q21.33	p53 inducible cancer associated RNA transcript 1	ncRNA	PICART1	p53 inducible cancer associated RNA transcript 1	O	-	20201124	-
9606	284085	KRT18P55	-	-	HGNC:HGNC:26874|Ensembl:ENSG00000265480	17	17q11.2	keratin 18 pseudogene 55	pseudo	KRT18P55	keratin 18 pseudogene 55	O	-	20201124	-
9606	284086	NEK8	-	JCK|NEK12A|NPHP9|RHPD2	MIM:609799|HGNC:HGNC:13387|Ensembl:ENSG00000160602	17	17q11.2	NIMA related kinase 8	protein-coding	NEK8	NIMA related kinase 8	O	serine/threonine-protein kinase Nek8|NIMA (never in mitosis gene a)- related kinase 8|NIMA-family kinase NEK8|NIMA-related kinase 12a|nephrocystin 9|never in mitosis A-related kinase 8|nimA-related protein kinase 8|nima-related protein kinase 12a|serine/thrionine-protein kinase NEK8	20201124	-
9606	284098	PIGW	-	Gwt1|HPMRS5	MIM:610275|HGNC:HGNC:23213|Ensembl:ENSG00000277161	17	17q12	phosphatidylinositol glycan anchor biosynthesis class W	protein-coding	PIGW	phosphatidylinositol glycan anchor biosynthesis class W	O	phosphatidylinositol-glycan biosynthesis class W protein	20201124	-
9606	284099	C17orf78	-	-	HGNC:HGNC:26831|Ensembl:ENSG00000278505	17	17q12	chromosome 17 open reading frame 78	protein-coding	C17orf78	chromosome 17 open reading frame 78	O	uncharacterized protein C17orf78	20201124	-
9606	284100	YWHAEP7	-	-	HGNC:HGNC:49437|Ensembl:ENSG00000276715	17	17q12	tyrosine 3-monooxygenase/tryptophan 5-monooxygenase activation protein epsilon pseudogene 7	pseudo	YWHAEP7	tyrosine 3-monooxygenase/tryptophan 5-monooxygenase activation protein epsilon pseudogene 7	O	tyrosine 3-monooxygenase/tryptophan 5-monooxygenase activation protein, epsilon polypeptide pseudogene	20201124	-
9606	284106	CISD3	-	MiNT|Miner2	MIM:611933|HGNC:HGNC:27578|Ensembl:ENSG00000277972	17	17q12	CDGSH iron sulfur domain 3	protein-coding	CISD3	CDGSH iron sulfur domain 3	O	CDGSH iron-sulfur domain-containing protein 3, mitochondrial|mitoNEET related 2|mitoNEET-related protein 2|mitochondrial inner NEET protein	20201124	-
9606	284110	GSDMA	-	FKSG9|GSDM|GSDM1	MIM:611218|HGNC:HGNC:13311|Ensembl:ENSG00000167914	17	17q21.1	gasdermin A	protein-coding	GSDMA	gasdermin A	O	gasdermin-A|gasdermin-1	20201213	-
9606	284111	SLC13A5	-	DEE25|EIEE25|INDY|NACT|mIndy	MIM:608305|HGNC:HGNC:23089|Ensembl:ENSG00000141485	17	17p13.1	solute carrier family 13 member 5	protein-coding	SLC13A5	solute carrier family 13 member 5	O	solute carrier family 13 member 5|Na(+)/citrate cotransporter|Na+-coupled citrate transporter protein|sodium-dependent dicarboxylate transporter|solute carrier family 13 (sodium-dependent citrate transporter), member 5	20210103	-
9606	284114	TMEM102	-	CBAP	MIM:613936|HGNC:HGNC:26722|Ensembl:ENSG00000181284	17	17p13.1	transmembrane protein 102	protein-coding	TMEM102	transmembrane protein 102	O	transmembrane protein 102|common beta-chain associated protein	20201213	-
9606	284116	KRT42P	-	-	HGNC:HGNC:27581|Ensembl:ENSG00000214514	17	17q21.2	keratin 42 pseudogene	pseudo	KRT42P	keratin 42 pseudogene	O	-	20201124	-
9606	284119	CAVIN1	-	CAVIN|CGL4|FKSG13|PTRF|cavin-1	MIM:603198|HGNC:HGNC:9688|Ensembl:ENSG00000177469	17	17q21.2	caveolae associated protein 1	protein-coding	CAVIN1	caveolae associated protein 1	O	caveolae-associated protein 1|RNA polymerase I and transcript release factor|TTF-I interacting peptide 12|congenital generalized lipodystrophy 4|polymerase I and transcript release factor	20210103	-
9606	284123	FAM27E5	-	FAM27L	HGNC:HGNC:32410|Ensembl:ENSG00000178130	17	17p11.2	family with sequence similarity E5	ncRNA	FAM27E5	family with sequence similarity E5	O	family with sequence similarity 27-like	20201124	-
9606	284124	FLJ36000	-	-	MIM:605160|Ensembl:ENSG00000276399	17	17p11.2	uncharacterized FLJ36000	ncRNA	-	-	-	-	20201124	-
9606	284129	SLC26A11	-	-	MIM:610117|HGNC:HGNC:14471|Ensembl:ENSG00000181045	17	17q25.3	solute carrier family 26 member 11	protein-coding	SLC26A11	solute carrier family 26 member 11	O	sodium-independent sulfate anion transporter|solute carrier family 26 (anion exchanger), member 11	20201124	-
9606	284131	ENDOV	-	-	HGNC:HGNC:26640|Ensembl:ENSG00000173818	17	17q25.3	endonuclease V	protein-coding	ENDOV	endonuclease V	O	endonuclease V|hEndoV|inosine-specific endoribonuclease	20201124	-
9606	284161	GDPD1	-	GDE4	MIM:616317|HGNC:HGNC:20883|Ensembl:ENSG00000153982	17	17q22	glycerophosphodiester phosphodiesterase domain containing 1	protein-coding	GDPD1	glycerophosphodiester phosphodiesterase domain containing 1	O	lysophospholipase D GDPD1|glycerophosphodiester phosphodiesterase 4|glycerophosphodiester phosphodiesterase domain-containing protein 1	20201213	-
9606	284167	POLRMTP1	-	POLRMTL	HGNC:HGNC:28865|Ensembl:ENSG00000266066	17	17q23.2	RNA polymerase mitochondrial pseudogene 1	pseudo	POLRMTP1	RNA polymerase mitochondrial pseudogene 1	O	polymerase (RNA) mitochondrial (DNA directed) pseudogene 1|polymerase (RNA) mitochondrial pseudogene 1	20201124	-
9606	284184	NDUFAF8	-	C17orf89|MC1DN34	MIM:618461|HGNC:HGNC:33551|Ensembl:ENSG00000224877	17	17q25.3	NADH:ubiquinone oxidoreductase complex assembly factor 8	protein-coding	NDUFAF8	NADH:ubiquinone oxidoreductase complex assembly factor 8	O	NADH dehydrogenase [ubiquinone] 1 alpha subcomplex assembly factor 8	20201205	-
9606	284185	LINC00482	-	C17orf55	HGNC:HGNC:26816	17	17q25.3	long intergenic non-protein coding RNA 482	ncRNA	LINC00482	long intergenic non-protein coding RNA 482	O	-	20201124	-
9606	284186	TMEM105	-	-	HGNC:HGNC:26794|Ensembl:ENSG00000185332	17	17q25.3	TMEM105 long non-coding RNA	ncRNA	TMEM105	TMEM105 long non-coding RNA	O	transmembrane protein 105	20201124	-
9606	284191	LOC284191	-	-	Ensembl:ENSG00000230709	17	17p11.2	uncharacterized LOC284191	ncRNA	-	-	-	-	20201124	-
9606	284194	LGALS9B	-	-	HGNC:HGNC:24842|Ensembl:ENSG00000170298	17	17p11.2	galectin 9B	protein-coding	LGALS9B	galectin 9B	O	galectin-9B|gal-9B|galectin-9 like|galectin-9 pseudogene|galectin-9-like protein A|lectin, galactoside-binding, soluble, 9B	20201124	-
9606	284196	KRT17P6	-	-	HGNC:HGNC:50724|Ensembl:ENSG00000231645	17	17p11.2	keratin 17 pseudogene 6	pseudo	KRT17P6	keratin 17 pseudogene 6	O	keratin pseudogene	20201124	-
9606	284203	RNASEH1P1	-	RNASEH1|RNASEH1P|RNH1	HGNC:HGNC:10049|Ensembl:ENSG00000265790	17	17p11.2	ribonuclease H1 pseudogene 1	pseudo	RNASEH1P1	ribonuclease H1 pseudogene 1	O	-	20201124	-
9606	284207	METRNL	-	-	MIM:616241|HGNC:HGNC:27584|Ensembl:ENSG00000176845	17	17q25.3	meteorin like, glial cell differentiation regulator	protein-coding	METRNL	meteorin like, glial cell differentiation regulator	O	meteorin-like protein|cometin|meteorin, glial cell differentiation regulator-like|subfatin	20201124	-
9606	284215	DLGAP1-AS5	-	-	HGNC:HGNC:27586|Ensembl:ENSG00000261520	18	18p11.31	DLGAP1 antisense RNA 5	ncRNA	DLGAP1-AS5	DLGAP1 antisense RNA 5	O	DLGAP1 antisense RNA 5 (non-protein coding)	20201124	-
9606	284217	LAMA1	-	LAMA|PTBHS|S-LAM-alpha	MIM:150320|HGNC:HGNC:6481|Ensembl:ENSG00000101680	18	18p11.31	laminin subunit alpha 1	protein-coding	LAMA1	laminin subunit alpha 1	O	laminin subunit alpha-1|S-LAM alpha|S-laminin subunit alpha|laminin A chain|laminin, alpha 1|laminin-3 subunit alpha	20201124	-
9606	284230	RPL36AP49	-	RPL36A_23_1584	HGNC:HGNC:36274|Ensembl:ENSG00000243779	18	18p11.21	ribosomal protein L36a pseudogene 49	pseudo	RPL36AP49	ribosomal protein L36a pseudogene 49	O	-	20201124	-
9606	284232	ANKRD20A9P	-	-	HGNC:HGNC:42023	13	13q11	ankyrin repeat domain 20 family member A9, pseudogene	pseudo	ANKRD20A9P	ankyrin repeat domain 20 family member A9, pseudogene	O	ankyrin repeat domain 20 family, member A2 pseudogene|coiled-coil domain containing 29-like	20201124	-
9606	284233	CYP4F35P	-	-	HGNC:HGNC:39954|Ensembl:ENSG00000265787	18	18p11.21	cytochrome P450 family 4 subfamily F member 35, pseudogene	pseudo	CYP4F35P	cytochrome P450 family 4 subfamily F member 35, pseudogene	O	CYP4F-se8[6:7:8]|cytochrome P450, family 4, subfamily F, polypeptide 35, pseudogene	20201124	-
9606	284240	LOC284240	-	-	-	18	18q23	uncharacterized LOC284240	ncRNA	-	-	-	-	20201124	-
9606	284241	LOC284241	-	-	Ensembl:ENSG00000178412	18	18q23	uncharacterized LOC284241	ncRNA	-	-	-	-	20201124	-
9606	284252	KCTD1	-	C18orf5	MIM:613420|HGNC:HGNC:18249|Ensembl:ENSG00000134504	18	18q11.2	potassium channel tetramerization domain containing 1	protein-coding	KCTD1	potassium channel tetramerization domain containing 1	O	BTB/POZ domain-containing protein KCTD1	20201124	-
9606	284254	DYNAP	-	C18orf26	HGNC:HGNC:26808|Ensembl:ENSG00000178690	18	18q21.2	dynactin associated protein	protein-coding	DYNAP	dynactin associated protein	O	dynactin-associated protein	20201124	-
9606	284257	BOD1L2	-	BOD1P|FAM44C	HGNC:HGNC:28505|Ensembl:ENSG00000228075	18	18q21.31	biorientation of chromosomes in cell division 1 like 2	protein-coding	BOD1L2	biorientation of chromosomes in cell division 1 like 2	O	biorientation of chromosomes in cell division protein 1-like 2|biorientation of chromosomes in cell division 1 pseudogene|biorientation of chromosomes in cell division protein 1 pseudogene|family with sequence similarity 44, member C|putative biorientation of chromosomes in cell division protein 1 pseudogene|putative biorientation of chromosomes in cell division protein 1-like 2|putative protein FAM44C	20201124	-
9606	284260	LINC00907	-	-	HGNC:HGNC:44327|Ensembl:ENSG00000267586	18	18q12.3	long intergenic non-protein coding RNA 907	ncRNA	LINC00907	long intergenic non-protein coding RNA 907	O	-	20201124	-
9606	284266	SIGLEC15	-	CD33L3|HsT1361|SIGLEC-15	MIM:618105|HGNC:HGNC:27596|Ensembl:ENSG00000197046	18	18q12.3	sialic acid binding Ig like lectin 15	protein-coding	SIGLEC15	sialic acid binding Ig like lectin 15	O	sialic acid-binding Ig-like lectin 15|CD33 antigen-like 3|CD33 molecule-like 3	20201220	-
9606	284269	LOC284269	-	-	-	18	18p11.21	chromosome 9 open reading frame 86 pseudogene 1	pseudo	-	-	-	-	20201124	-
9606	284273	ZADH2	-	PRG-3	HGNC:HGNC:28697|Ensembl:ENSG00000180011	18	18q22.3	zinc binding alcohol dehydrogenase domain containing 2	protein-coding	ZADH2	zinc binding alcohol dehydrogenase domain containing 2	O	prostaglandin reductase 3|zinc-binding alcohol dehydrogenase domain-containing protein 2	20210114	-
9606	284274	SMIM21	-	C18orf62	HGNC:HGNC:27598|Ensembl:ENSG00000206026	18	18q23	small integral membrane protein 21	protein-coding	SMIM21	small integral membrane protein 21	O	small integral membrane protein 21	20201124	-
9606	284276	LINC00908	-	ASRPS	HGNC:HGNC:27599|Ensembl:ENSG00000266256	18	18q23	long intergenic non-protein coding RNA 908	ncRNA	LINC00908	long intergenic non-protein coding RNA 908	O	a small regulatory peptide of STAT3	20201124	-
9606	284288	RSL24D1P11	-	-	HGNC:HGNC:37881	18	18q21.31	ribosomal L24 domain containing 1 pseudogene 11	pseudo	RSL24D1P11	ribosomal L24 domain containing 1 pseudogene 11	O	-	20201124	-
9606	284293	HMSD	-	ACC-6|ACC6|C18orf53|HSMD-v	MIM:612086|HGNC:HGNC:23037|Ensembl:ENSG00000221887	18	18q22.1	histocompatibility minor serpin domain containing	protein-coding	HMSD	histocompatibility minor serpin domain containing	O	serpin-like protein HMSD|minor histocompatibility protein HMSD	20201124	-
9606	284294	LINC01924	-	-	HGNC:HGNC:27600|Ensembl:ENSG00000267134	18	18q22.1	long intergenic non-protein coding RNA 1924	ncRNA	LINC01924	long intergenic non-protein coding RNA 1924	O	-	20201124	-
9606	284297	SSC5D	-	S5D-SRCRB	MIM:618194|HGNC:HGNC:26641|Ensembl:ENSG00000179954	19	19q13.42	scavenger receptor cysteine rich family member with 5 domains	protein-coding	SSC5D	scavenger receptor cysteine rich family member with 5 domains	O	soluble scavenger receptor cysteine-rich domain-containing protein SSC5D|scavenger receptor cysteine rich domain containing (5 domains)|scavenger receptor cysteine rich family, 5 domains|scavenger receptor cysteine-rich glycoprotein|soluble scavenger protein with 5 SRCR domains|soluble scavenger with 5 domains	20201124	-
9606	284306	ZNF547	-	MIP-2A|SEDLP1|TRAPPC2.19|TRAPPC2B|TRAPPC2P1	HGNC:HGNC:26432|Ensembl:ENSG00000152433	19	19q13.43	zinc finger protein 547	protein-coding	ZNF547	zinc finger protein 547	O	zinc finger protein 547|MBP-1-interacting protein 2A|Trafficking protein particle complex subunit 2B	20201124	-
9606	284307	ZIK1	-	ZNF762	HGNC:HGNC:33104|Ensembl:ENSG00000171649	19	19q13.43	zinc finger protein interacting with K protein 1	protein-coding	ZIK1	zinc finger protein interacting with K protein 1	O	zinc finger protein interacting with ribonucleoprotein K|zinc finger protein 762|zinc finger protein interacting with K protein 1 homolog	20201124	-
9606	284309	ZNF776	-	-	HGNC:HGNC:26765|Ensembl:ENSG00000152443	19	19q13.43	zinc finger protein 776	protein-coding	ZNF776	zinc finger protein 776	O	zinc finger protein 776	20201124	-
9606	284312	ZSCAN1	-	MZF-1|ZNF915	HGNC:HGNC:23712|Ensembl:ENSG00000152467	19	19q13.43	zinc finger and SCAN domain containing 1	protein-coding	ZSCAN1	zinc finger and SCAN domain containing 1	O	zinc finger and SCAN domain-containing protein 1|zinc finger with SCAN domain 1	20201213	-
9606	284323	ZNF780A	-	ZNF780	HGNC:HGNC:27603|Ensembl:ENSG00000197782	19	19q13.2	zinc finger protein 780A	protein-coding	ZNF780A	zinc finger protein 780A	O	zinc finger protein 780A	20201124	-
9606	284325	C19orf54	-	-	HGNC:HGNC:24758|Ensembl:ENSG00000188493	19	19q13.2	chromosome 19 open reading frame 54	protein-coding	C19orf54	chromosome 19 open reading frame 54	O	UPF0692 protein C19orf54	20201124	-
9606	284338	PRR19	-	-	HGNC:HGNC:33728|Ensembl:ENSG00000188368	19	19q13.2	proline rich 19	protein-coding	PRR19	proline rich 19	O	proline-rich protein 19	20201208	-
9606	284339	TMEM145	-	-	HGNC:HGNC:26912|Ensembl:ENSG00000167619	19	19q13.2	transmembrane protein 145	protein-coding	TMEM145	transmembrane protein 145	O	transmembrane protein 145	20201124	-
9606	284340	CXCL17	-	DMC|Dcip1|UNQ473|VCC-1|VCC1	MIM:611387|HGNC:HGNC:19232|Ensembl:ENSG00000189377	19	19q13.2	C-X-C motif chemokine ligand 17	protein-coding	CXCL17	C-X-C motif chemokine ligand 17	O	C-X-C motif chemokine 17|6-Cys CXCL17|VEGF co-regulated chemokine 1|VEGF coregulated chemokine 1|chemokine (C-X-C motif) ligand 17|dendritic cell and monocyte chemokine-like protein	20201213	-
9606	284344	LOC284344	-	-	Ensembl:ENSG00000241104	19	19q13.31	uncharacterized LOC284344	ncRNA	-	-	-	-	20201124	-
9606	284346	ZNF575	-	-	HGNC:HGNC:27606|Ensembl:ENSG00000176472	19	19q13.31	zinc finger protein 575	protein-coding	ZNF575	zinc finger protein 575	O	zinc finger protein 575	20201213	-
9606	284348	LYPD5	-	PRO4356	HGNC:HGNC:26397|Ensembl:ENSG00000159871	19	19q13.31	LY6/PLAUR domain containing 5	protein-coding	LYPD5	LY6/PLAUR domain containing 5	O	ly6/PLAUR domain-containing protein 5|metastasis-associated protein	20201124	-
9606	284349	ZNF283	-	HZF19|HZF41	HGNC:HGNC:13077|Ensembl:ENSG00000167637	19	19q13.31	zinc finger protein 283	protein-coding	ZNF283	zinc finger protein 283	O	zinc finger protein 283|zinc finger protein 41|zinc finger protein HZF19	20201124	-
9606	284352	PPP1R37	-	LRRC68	HGNC:HGNC:27607|Ensembl:ENSG00000104866	19	19q13.32	protein phosphatase 1 regulatory subunit 37	protein-coding	PPP1R37	protein phosphatase 1 regulatory subunit 37	O	protein phosphatase 1 regulatory subunit 37|leucine rich repeat containing 68|leucine-rich repeat-containing protein 68	20201124	-
9606	284353	NKPD1	-	-	HGNC:HGNC:24739|Ensembl:ENSG00000179846	19	19q13.32	NTPase KAP family P-loop domain containing 1	protein-coding	NKPD1	NTPase KAP family P-loop domain containing 1	O	NTPase KAP family P-loop domain-containing protein 1	20201124	-
9606	284355	TPRX1	-	TPRX	MIM:611166|HGNC:HGNC:32174|Ensembl:ENSG00000178928	19	19q13.33	tetrapeptide repeat homeobox 1	protein-coding	TPRX1	tetrapeptide repeat homeobox 1	O	tetra-peptide repeat homeobox protein 1|CRX like homeobox 2|tetra-peptide repeat homeobox 1	20201213	-
9606	284358	MAMSTR	-	MASTR	MIM:610349|HGNC:HGNC:26689|Ensembl:ENSG00000176909	19	19q13.33	MEF2 activating motif and SAP domain containing transcriptional regulator	protein-coding	MAMSTR	MEF2 activating motif and SAP domain containing transcriptional regulator	O	MEF2-activating motif and SAP domain-containing transcriptional regulator|MEF2-activating SAP transcriptional regulatory protein|likely ortholog of MEF2-activating SAP transcriptional regulator	20201124	-
9606	284359	IZUMO1	-	IZUMO|OBF	MIM:609278|HGNC:HGNC:28539|Ensembl:ENSG00000182264	19	19q13.33	izumo sperm-egg fusion 1	protein-coding	IZUMO1	izumo sperm-egg fusion 1	O	izumo sperm-egg fusion protein 1|oocyte binding/fusion factor|sperm-specific protein Izumo	20201124	-
9606	284361	EMC10	-	C19orf63|HSM1|HSS1	MIM:614545|HGNC:HGNC:27609|Ensembl:ENSG00000161671	19	19q13.33	ER membrane protein complex subunit 10	protein-coding	EMC10	ER membrane protein complex subunit 10	O	ER membrane protein complex subunit 10|UPF0510 protein INM02|hematopoietic signal peptide-containing membrane domain-containing 1|hematopoietic signal peptide-containing secreted 1	20201213	-
9606	284365	LINC01869	-	-	HGNC:HGNC:25050|Ensembl:ENSG00000180279	19	19q13.33	long intergenic non-protein coding RNA 1869	ncRNA	LINC01869	long intergenic non-protein coding RNA 1869	O	CTD-2568A17.5	20201124	-
9606	284366	KLK9	-	KLK-L3|KLKL3	MIM:605504|HGNC:HGNC:6370|Ensembl:ENSG00000213022	19	19q13.41	kallikrein related peptidase 9	protein-coding	KLK9	kallikrein related peptidase 9	O	kallikrein-9|kallikrein-like protein 3	20201124	-
9606	284367	SIGLEC17P	-	HSPC078|SIGLECP2|SIGLECP3	HGNC:HGNC:15604|Ensembl:ENSG00000171101	19	19q13.41	sialic acid binding Ig like lectin 17, pseudogene	pseudo	SIGLEC17P	sialic acid binding Ig like lectin 17, pseudogene	O	sialic acid binding Ig-like lectin, pseudogene 3|silec pseudogene-2	20201124	-
9606	284369	SIGLECL1	-	C19orf75|SIGLEC23P|SIGLECP7	HGNC:HGNC:26856|Ensembl:ENSG00000179213	19	19q13.41	SIGLEC family like 1	protein-coding	SIGLECL1	SIGLEC family like 1	O	SIGLEC family-like protein 1|sialic acid binding Ig-like lectin, pseudogene 7	20201124	-
9606	284370	ZNF615	-	-	HGNC:HGNC:24740|Ensembl:ENSG00000197619	19	19q13.41	zinc finger protein 615	protein-coding	ZNF615	zinc finger protein 615	O	zinc finger protein 615	20201124	-
9606	284371	ZNF841	-	-	HGNC:HGNC:27611|Ensembl:ENSG00000197608	19	19q13.41	zinc finger protein 841	protein-coding	ZNF841	zinc finger protein 841	O	zinc finger protein 841	20201124	-
9606	284379	LOC284379	-	-	Ensembl:ENSG00000268864	19	19q13.42	solute carrier family 7 member 3 pseudogene	pseudo	-	-	-	-	20201124	-
9606	284382	ACTL9	-	HSD21	HGNC:HGNC:28494|Ensembl:ENSG00000181786	19	19p13.2	actin like 9	protein-coding	ACTL9	actin like 9	O	actin-like protein 9|testicular tissue protein Li 15|testicular tissue protein Li 9	20201124	-
9606	284383	OR2Z1	-	OR19-4|OR2Z2	HGNC:HGNC:15391|Ensembl:ENSG00000181733	19	19p13.2	olfactory receptor family 2 subfamily Z member 1	protein-coding	OR2Z1	olfactory receptor family 2 subfamily Z member 1	O	olfactory receptor 2Z1|olfactory receptor 2Z2|olfactory receptor OR19-4|olfactory receptor, family 2, subfamily Z, member 2	20210110	-
9606	284385	ZNF561-AS1	-	C19orf82	HGNC:HGNC:27613	19	19p13.2	ZNF561 antisense RNA 1 (head to head)	ncRNA	ZNF561-AS1	ZNF561 antisense RNA 1 (head to head)	O	uncharacterized protein C19orf82	20201124	-
9606	284390	ZNF763	-	ZNF|ZNF440L	HGNC:HGNC:27614|Ensembl:ENSG00000197054	19	19p13.2	zinc finger protein 763	protein-coding	ZNF763	zinc finger protein 763	O	zinc finger protein 763|DNA-binding protein|zinc finger protein 440 like	20201213	-
9606	284391	ZNF844	-	-	HGNC:HGNC:25932|Ensembl:ENSG00000223547|Ensembl:ENSG00000286098	19	19p13.2	zinc finger protein 844	protein-coding	ZNF844	zinc finger protein 844	O	zinc finger protein 844	20201124	-
9606	284393	RPL10P16	-	RPL10_6_1628	HGNC:HGNC:36882|Ensembl:ENSG00000178464	19	19p13.13	ribosomal protein L10 pseudogene 16	pseudo	RPL10P16	ribosomal protein L10 pseudogene 16	O	-	20201124	-
9606	284395	VSTM2B-DT	-	-	HGNC:HGNC:27615|Ensembl:ENSG00000264515	19	19q12	VSTM2B divergent transcript	ncRNA	VSTM2B-DT	VSTM2B divergent transcript	O	-	20201124	-
9606	284402	SCGB2B2	-	SCGB4A2|SCGBL	MIM:615063|HGNC:HGNC:27616|Ensembl:ENSG00000205209	19	19q13.11	secretoglobin family 2B member 2	protein-coding	SCGB2B2	secretoglobin family 2B member 2	O	secretoglobin family 2B member 2|secretoglobin-like protein	20201208	-
9606	284403	WDR62	-	C19orf14|MCPH2	MIM:613583|HGNC:HGNC:24502|Ensembl:ENSG00000075702	19	19q13.12	WD repeat domain 62	protein-coding	WDR62	WD repeat domain 62	O	WD repeat-containing protein 62|microcephaly, primary autosomal recessive 2|truncated WDR62	20201124	-
9606	284406	ZFP82	-	ZNF545	HGNC:HGNC:28682|Ensembl:ENSG00000181007	19	19q13.12	ZFP82 zinc finger protein	protein-coding	ZFP82	ZFP82 zinc finger protein	O	zinc finger protein 82 homolog|zinc finger protein 545|zinc finger protein 85	20201124	-
9606	284408	ZNF790-AS1	-	-	HGNC:HGNC:27617|Ensembl:ENSG00000267254	19	19q13.12	ZNF790 antisense RNA 1	ncRNA	ZNF790-AS1	ZNF790 antisense RNA 1	O	CTD-2162K18.5|ZNF790 antisense RNA 1 (non-protein coding)	20201124	-
9606	284412	LOC284412	-	-	-	19	19q13.12	uncharacterized LOC284412	ncRNA	-	-	-	CTD-3220F14.1	20201124	-
9606	284415	VSTM1	-	SIRL-1|SIRL1|UNQ3033	MIM:616804|HGNC:HGNC:29455|Ensembl:ENSG00000189068	19	19q13.42	V-set and transmembrane domain containing 1	protein-coding	VSTM1	V-set and transmembrane domain containing 1	O	V-set and transmembrane domain-containing protein 1|LAIR homolog|OSCAR-like transcript-1|signal inhibitory receptor on leukocytes-1	20201124	-
9606	284417	TMEM150B	-	DRAM3|TMEM224|TTN2	MIM:617291|HGNC:HGNC:34415|Ensembl:ENSG00000180061	19	19q13.42	transmembrane protein 150B	protein-coding	TMEM150B	transmembrane protein 150B	O	modulator of macroautophagy TMEM150B|DRAM-Related/Associated Member 3|hCG1651476|protein DRAM-3|tentonin 2|transmembrane protein 224|transmembrane protein LOC284417	20201124	-
9606	284418	FAM71E2	-	C19orf16	HGNC:HGNC:25278|Ensembl:ENSG00000180043	19	19q13.42	family with sequence similarity 71 member E2	protein-coding	FAM71E2	family with sequence similarity 71 member E2	O	protein FAM71E2|putative protein FAM71E2	20201124	-
9606	284422	SMIM24	-	C19orf77|HSPC323|MARDI	HGNC:HGNC:37244|Ensembl:ENSG00000095932	19	19p13.3	small integral membrane protein 24	protein-coding	SMIM24	small integral membrane protein 24	O	small integral membrane protein 24|MAP17-related dimer|transmembrane protein C19orf77|transmembrane protein HSPC323	20201124	-
9606	284424	MIR7-3HG	-	C19orf30|Huh7|LINC00306|NCRNA00306|PGSF1|uc002mbe.2	HGNC:HGNC:30049|Ensembl:ENSG00000176840	19	19p13.3	MIR7-3 host gene	ncRNA	MIR7-3HG	MIR7-3 host gene	O	MIR7-3 host gene (non-protein coding)|long intergenic non-protein coding RNA 306|pituitary gland specific factor 1	20201124	-
9606	284427	SLC25A41	-	APC4	MIM:610822|HGNC:HGNC:28533|Ensembl:ENSG00000181240	19	19p13.3	solute carrier family 25 member 41	protein-coding	SLC25A41	solute carrier family 25 member 41	O	solute carrier family 25 member 41	20201213	-
9606	284428	MBD3L5	-	-	HGNC:HGNC:37204|Ensembl:ENSG00000237247	19	19p13.2	methyl-CpG binding domain protein 3 like 5	protein-coding	MBD3L5	methyl-CpG binding domain protein 3 like 5	O	putative methyl-CpG-binding domain protein 3-like 5|MBD3-like protein 5	20201124	-
9606	284433	OR10H5	-	OR19-25|OR19-26	HGNC:HGNC:15389|Ensembl:ENSG00000172519	19	19p13.12	olfactory receptor family 10 subfamily H member 5	protein-coding	OR10H5	olfactory receptor family 10 subfamily H member 5	O	olfactory receptor 10H5|olfactory receptor OR19-25|olfactory receptor OR19-26	20201124	-
9606	284434	NWD1	-	-	MIM:616250|HGNC:HGNC:27619|Ensembl:ENSG00000188039	19	19p13.11	NACHT and WD repeat domain containing 1	protein-coding	NWD1	NACHT and WD repeat domain containing 1	O	NACHT domain- and WD repeat-containing protein 1|NACHT and WD repeat domain-containing protein 1	20201213	-
9606	284439	SLC25A42	-	MECREN	MIM:610823|HGNC:HGNC:28380|Ensembl:ENSG00000181035	19	19p13.11	solute carrier family 25 member 42	protein-coding	SLC25A42	solute carrier family 25 member 42	O	mitochondrial coenzyme A transporter SLC25A42	20210123	-
9606	284440	LINC00663	-	-	MIM:617117|HGNC:HGNC:28609	19	19p13.11	long intergenic non-protein coding RNA 663	ncRNA	LINC00663	long intergenic non-protein coding RNA 663	O	CTC-559E9.1	20201124	-
9606	284441	LOC284441	-	-	-	19	19p12	actin related protein 2 pseudogene	pseudo	-	-	-	ARP2 actin-related protein 2 homolog (yeast) pseudogene	20201124	-
9606	284443	ZNF493	-	-	HGNC:HGNC:23708|Ensembl:ENSG00000196268	19	19p12	zinc finger protein 493	protein-coding	ZNF493	zinc finger protein 493	O	zinc finger protein 493	20201124	-
9606	284451	ODF3L2	-	C19orf19	HGNC:HGNC:26841|Ensembl:ENSG00000181781	19	19p13.3	outer dense fiber of sperm tails 3 like 2	protein-coding	ODF3L2	outer dense fiber of sperm tails 3 like 2	O	outer dense fiber protein 3-like protein 2	20201124	-
9606	284454	MIR23AHG	-	-	HGNC:HGNC:27620	19	19p13.12	miR-23a/27a/24-2 cluster host gene	ncRNA	MIR23AHG	miR-23a/27a/24-2 cluster host gene	O	CTD-3252C9.4	20201124	-
9606	284459	ZNF875	-	HKR1	MIM:165250|HGNC:HGNC:4928|Ensembl:ENSG00000181666	19	19q13.12	zinc finger protein 875	protein-coding	ZNF875	zinc finger protein 875	O	zinc finger protein 875|HKR1, GLI-Kruppel zinc finger family member|Krueppel-related zinc finger protein 1|oncogene HKR1	20201213	-
9606	284467	TAFA3	-	FAM19A3|TAFA-3	MIM:617497|HGNC:HGNC:21590|Ensembl:ENSG00000184599	1	1p13.2	TAFA chemokine like family member 3	protein-coding	TAFA3	TAFA chemokine like family member 3	O	chemokine-like protein TAFA-3|family with sequence similarity 19 (chemokine (C-C motif)-like), member A3|family with sequence similarity 19 member A3, C-C motif chemokine like|protein FAM19A3	20201124	-
9606	284485	RIIAD1	-	C1orf230|NCRNA00166	HGNC:HGNC:26686|Ensembl:ENSG00000178796	1	1q21.3	regulatory subunit of type II PKA R-subunit domain containing 1	protein-coding	RIIAD1	regulatory subunit of type II PKA R-subunit domain containing 1	O	RIIa domain-containing protein 1|RIIa domain-containing protein C1orf230|RIIa domain-containing protein ENSP00000357824|regulatory subunit of type II PKA R-subunit (RIIa) domain containing 1	20201124	-
9606	284486	THEM5	-	ACOT15	MIM:615653|HGNC:HGNC:26755|Ensembl:ENSG00000196407	1	1q21.3	thioesterase superfamily member 5	protein-coding	THEM5	thioesterase superfamily member 5	O	acyl-coenzyme A thioesterase THEM5|acyl-CoA thioesterase THEM5|acyl-coenzyme A thioesterase 15	20201124	-
9606	284498	C1orf167	-	-	HGNC:HGNC:25262	1	1p36.22	chromosome 1 open reading frame 167	protein-coding	C1orf167	chromosome 1 open reading frame 167	O	uncharacterized protein C1orf167	20201124	-
9606	284521	OR2L13	-	OR2L14	HGNC:HGNC:19578|Ensembl:ENSG00000196071	1	1q44	olfactory receptor family 2 subfamily L member 13	protein-coding	OR2L13	olfactory receptor family 2 subfamily L member 13	O	olfactory receptor 2L13|olfactory receptor 2L14|olfactory receptor, family 2, subfamily L, member 14	20201208	-
9606	284525	SLC9C2	-	SLC9A11	HGNC:HGNC:28664|Ensembl:ENSG00000162753	1	1q25.1	solute carrier family 9 member C2 (putative)	protein-coding	SLC9C2	solute carrier family 9 member C2 (putative)	O	sodium/hydrogen exchanger 11|NHE-11|Na(+)/H(+) exchanger 11|solute carrier family 9, member 11	20201124	-
9606	284532	OR14A16	-	OR5AT1	HGNC:HGNC:15022|Ensembl:ENSG00000196772	1	1q44	olfactory receptor family 14 subfamily A member 16	protein-coding	OR14A16	olfactory receptor family 14 subfamily A member 16	O	olfactory receptor 14A16|olfactory receptor 5AT1|olfactory receptor OR1-45|olfactory receptor, family 5, subfamily AT, member 1	20201124	-
9606	284541	CYP4A22	-	-	MIM:615341|HGNC:HGNC:20575|Ensembl:ENSG00000162365	1	1p33	cytochrome P450 family 4 subfamily A member 22	protein-coding	CYP4A22	cytochrome P450 family 4 subfamily A member 22	O	cytochrome P450 4A22|CYPIVA22|cytochrome P450 4A22K|cytochrome P450, family 4, subfamily A, polypeptide 22|fatty acid omega-hydroxylase|lauric acid omega-hydroxylase|long-chain fatty acid omega-monooxygenase	20210114	-
9606	284546	C1orf185	-	-	HGNC:HGNC:28096|Ensembl:ENSG00000204006	1	1p32.3	chromosome 1 open reading frame 185	protein-coding	C1orf185	chromosome 1 open reading frame 185	O	uncharacterized protein C1orf185	20201124	-
9606	284551	LINC01226	-	-	HGNC:HGNC:49678	1	1p35.2	long intergenic non-protein coding RNA 1226	ncRNA	LINC01226	long intergenic non-protein coding RNA 1226	O	-	20201124	-
9606	284561	LINC02806	-	-	HGNC:HGNC:27628	1	1q21.2	long intergenic non-protein coding RNA 2806	ncRNA	LINC02806	long intergenic non-protein coding RNA 2806	O	-	20201124	-
9606	284565	NBPF15	-	AB14|AG3|NBPF16	MIM:610414|MIM:614005|HGNC:HGNC:28791|Ensembl:ENSG00000266338	1	1q21.1	NBPF member 15	protein-coding	NBPF15	NBPF member 15	O	neuroblastoma breakpoint family member 15|neuroblastoma breakpoint family, member 16	20201124	-
9606	284573	LINC00303	-	C1orf157|NCRNA00303	HGNC:HGNC:26865|Ensembl:ENSG00000176754	1	1q32.1	long intergenic non-protein coding RNA 303	ncRNA	LINC00303	long intergenic non-protein coding RNA 303	O	-	20201124	-
9606	284576	LEMD1-AS1	-	-	HGNC:HGNC:44132|Ensembl:ENSG00000226235	1	1q32.1	LEMD1 antisense RNA 1	ncRNA	LEMD1-AS1	LEMD1 antisense RNA 1	O	LEMD1 antisense RNA 1 (non-protein coding)	20201124	-
9606	284577	LEMD1-DT	-	-	HGNC:HGNC:27631|Ensembl:ENSG00000224717	1	1q32.1	LEMD1 divergent transcript	ncRNA	LEMD1-DT	LEMD1 divergent transcript	O	-	20201124	-
9606	284578	MFSD4A-AS1	-	-	HGNC:HGNC:27632	1	1q32.1	MFSD4A antisense RNA 1	ncRNA	MFSD4A-AS1	MFSD4A antisense RNA 1	O	-	20201124	-
9606	284581	LOC284581	-	-	-	1	1q32.1	uncharacterized LOC284581	ncRNA	-	-	-	-	20201124	-
9606	284593	FAM41C	-	-	HGNC:HGNC:27635|Ensembl:ENSG00000230368	1	1p36.33	family with sequence similarity 41 member C	ncRNA	FAM41C	family with sequence similarity 41 member C	O	Putative protein FAM41C	20201124	-
9606	284600	LOC284600	-	-	-	1	1p36.33	uncharacterized LOC284600	ncRNA	-	-	-	-	20201124	-
9606	284611	FAM102B	-	SYM-3B	HGNC:HGNC:27637|Ensembl:ENSG00000162636	1	1p13.3	family with sequence similarity 102 member B	protein-coding	FAM102B	family with sequence similarity 102 member B	O	protein FAM102B|sym-3 homolog B	20201124	-
9606	284612	SYPL2	-	MG29	HGNC:HGNC:27638|Ensembl:ENSG00000143028	1	1p13.3	synaptophysin like 2	protein-coding	SYPL2	synaptophysin like 2	O	synaptophysin-like protein 2|mitsugumin 29	20201124	-
9606	284613	CYB561D1	-	-	HGNC:HGNC:26804|Ensembl:ENSG00000174151	1	1p13.3	cytochrome b561 family member D1	protein-coding	CYB561D1	cytochrome b561 family member D1	O	cytochrome b561 domain-containing protein 1|cytochrome b-561 domain containing 1	20210114	-
9606	284615	ANKRD34A	-	ANKRD34	HGNC:HGNC:27639|Ensembl:ENSG00000272031	1	1q21.1	ankyrin repeat domain 34A	protein-coding	ANKRD34A	ankyrin repeat domain 34A	O	ankyrin repeat domain-containing protein 34A|ankyrin repeat domain 34	20201124	-
9606	284618	RUSC1-AS1	-	C1orf104	HGNC:HGNC:26680|Ensembl:ENSG00000225855	1	1q22	RUSC1 antisense RNA 1	ncRNA	RUSC1-AS1	RUSC1 antisense RNA 1	O	RUSC1 antisense RNA 1 (non-protein coding)|RUSC1 antisense gene protein 1	20201124	-
9606	284620	LOC284620	-	-	-	1	1q22	claudin 6 pseudogene	pseudo	-	-	-	-	20201124	-
9606	284632	LINC02800	-	-	HGNC:HGNC:27642|Ensembl:ENSG00000230023	1	1p36.11	long intergenic non-protein coding RNA 2800	ncRNA	LINC02800	long intergenic non-protein coding RNA 2800	O	-	20201124	-
9606	284648	LINC01686	-	-	HGNC:HGNC:27643|Ensembl:ENSG00000261504	1	1q25.3	long intergenic non-protein coding RNA 1686	ncRNA	LINC01686	long intergenic non-protein coding RNA 1686	O	-	20201124	-
9606	284649	SMG7-AS1	-	DKFZP564C196	HGNC:HGNC:24518|Ensembl:ENSG00000232860	1	1q25.3	SMG7 antisense RNA 1	ncRNA	SMG7-AS1	SMG7 antisense RNA 1	O	SMG7 antisense RNA 1 (non-protein coding)	20201124	-
9606	284654	RSPO1	-	CRISTIN3|RSPO	MIM:609595|HGNC:HGNC:21679|Ensembl:ENSG00000169218	1	1p34.3	R-spondin 1	protein-coding	RSPO1	R-spondin 1	O	R-spondin-1|R-spondin homolog|roof plate-specific spondin-1	20210103	-
9606	284656	EPHA10	-	-	MIM:611123|HGNC:HGNC:19987|Ensembl:ENSG00000183317	1	1p34.3	EPH receptor A10	protein-coding	EPHA10	EPH receptor A10	O	ephrin type-A receptor 10|EphA10s protein	20201124	-
9606	284661	LINC01777	-	-	HGNC:HGNC:52567|Ensembl:ENSG00000235054	1	1p36.32	long intergenic non-protein coding RNA 1777	ncRNA	LINC01777	long intergenic non-protein coding RNA 1777	O	-	20201124	-
9606	284672	PTGES3P1	-	PTGES3P	HGNC:HGNC:43824	1	1p22.2	prostaglandin E synthase 3 pseudogene 1	pseudo	PTGES3P1	prostaglandin E synthase 3 pseudogene 1	O	hCG2028557|prostaglandin E synthase 3 (cytosolic) pseudogene 1	20201124	-
9606	284677	SNHG28	-	C1orf204|VSIG8-OT1	HGNC:HGNC:27647|Ensembl:ENSG00000188004	1	1q23.2	small nucleolar RNA host gene 28	ncRNA	SNHG28	small nucleolar RNA host gene 28	O	VSIG8 overlapping transcript 1	20201124	-
9606	284680	SPATA46	-	C1orf111|HSD20	MIM:617257|HGNC:HGNC:27648|Ensembl:ENSG00000171722	1	1q23.3	spermatogenesis associated 46	protein-coding	SPATA46	spermatogenesis associated 46	O	spermatogenesis-associated protein 46|uncharacterized protein C1orf111	20201124	-
9606	284685	LOC284685	-	-	Ensembl:ENSG00000215835	1	1q24.1	EWS RNA binding protein 1 pseudogene	pseudo	-	-	-	Ewing sarcoma breakpoint region 1 pseudogene	20201124	-
9606	284688	LINC01142	-	-	HGNC:HGNC:49456|Ensembl:ENSG00000224286	1	1q24.2	long intergenic non-protein coding RNA 1142	ncRNA	LINC01142	long intergenic non-protein coding RNA 1142	O	-	20201124	-
9606	284695	ZNF326	-	ZAN75|ZIRD|Zfp326|dJ871E2.1	MIM:614601|HGNC:HGNC:14104|Ensembl:ENSG00000162664	1	1p22.2	zinc finger protein 326	protein-coding	ZNF326	zinc finger protein 326	O	DBIRD complex subunit ZNF326|ZNF-protein interacting with nuclear mRNPs and DBC1|zinc finger protein interacting with mRNPs and DBC1	20210103	-
9606	284697	BTBD8	-	KIAA1107	MIM:617945|HGNC:HGNC:21019|Ensembl:ENSG00000189195	1	1p22.1	BTB domain containing 8	protein-coding	BTBD8	BTB domain containing 8	O	BTB/POZ domain-containing protein 8|AP2-interacting clathrin-endocytosis protein|APache|BTB (POZ) domain containing 8|double BTB/POZ domain containing protein	20210124	-
9606	284716	RIMKLA	-	FAM80A|NAAGS|NAAGS-II|NAAGS2	MIM:618949|HGNC:HGNC:28725|Ensembl:ENSG00000177181	1	1p34.2	ribosomal modification protein rimK like family member A	protein-coding	RIMKLA	ribosomal modification protein rimK like family member A	O	N-acetylaspartylglutamate synthase A|N-acetylaspartyl-glutamate synthetase A|N-acetylaspartylglutamate synthetase II|N-acetylaspartylglutamylglutamate synthase A|NAAG synthetase A|RP11-157D18.1|family with sequence similarity 80, member A|ribosomal protein S6 modification-like protein A	20201124	-
9606	284723	SLC25A34	-	-	MIM:610817|HGNC:HGNC:27653|Ensembl:ENSG00000162461	1	1p36.21	solute carrier family 25 member 34	protein-coding	SLC25A34	solute carrier family 25 member 34	O	solute carrier family 25 member 34	20201124	-
9606	284729	ESPNP	-	dJ1182A14.1	HGNC:HGNC:23285	1	1p36.13	espin pseudogene	pseudo	ESPNP	espin pseudogene	O	-	20201124	-
9606	284739	C20orf204	-	LINC00176|NCRNA00176|PRR17	HGNC:HGNC:27655|Ensembl:ENSG00000196421	20	20q13.33	chromosome 20 open reading frame 204	protein-coding	C20orf204	chromosome 20 open reading frame 204	O	uncharacterized protein C20orf204|long intergenic non-protein coding RNA 176|proline rich 17|putative proline-rich protein 17	20201208	-
9606	284749	LINC00494	-	-	HGNC:HGNC:27657|Ensembl:ENSG00000235621	20	20q13.13	long intergenic non-protein coding RNA 494	ncRNA	LINC00494	long intergenic non-protein coding RNA 494	O	-	20201124	-
9606	284751	LINC01270	-	-	HGNC:HGNC:27658|Ensembl:ENSG00000203999	20	20q13.13	long intergenic non-protein coding RNA 1270	ncRNA	LINC01270	long intergenic non-protein coding RNA 1270	O	-	20201124	-
9606	284756	C20orf197	-	-	HGNC:HGNC:26601|Ensembl:ENSG00000176659	20	20q13.33	chromosome 20 putative open reading frame 197	ncRNA	C20orf197	chromosome 20 putative open reading frame 197	O	uncharacterized protein C20orf197	20201124	-
9606	284757	MIR646HG	-	-	HGNC:HGNC:27659|Ensembl:ENSG00000228340	20	20q13.33	MIR646 host gene	ncRNA	MIR646HG	MIR646 host gene	O	MIR646 host gene (non-protein coding)	20201124	-
9606	284759	SIRPB2	-	PTPN1L|PTPNS1L3|dJ776F14.2	HGNC:HGNC:16247|Ensembl:ENSG00000196209	20	20p13	signal regulatory protein beta 2	protein-coding	SIRPB2	signal regulatory protein beta 2	O	signal-regulatory protein beta-2|SIRP-beta-2|protein tyrosine phosphatase non-receptor type substrate protein|protein tyrosine phosphatase, non-receptor type substrate 1-like 3	20201124	-
9606	284764	FTLP3	-	FTLL1|dJ681N20.2	HGNC:HGNC:4000	20	20p13	ferritin light chain pseudogene 3	pseudo	FTLP3	ferritin light chain pseudogene 3	O	ferritin light polypeptide pseudogene|ferritin, light polypeptide pseudogene 3|ferritin, light polypeptide-like 1	20201124	-
9606	284788	LOC284788	-	-	Ensembl:ENSG00000204684	20	20p11.21	uncharacterized LOC284788	ncRNA	-	-	-	-	20201124	-
9606	284798	LOC284798	-	-	Ensembl:ENSG00000230725	20	20p11.21	uncharacterized LOC284798	ncRNA	-	-	-	-	20201124	-
9606	284800	FAM182A	-	C20orf91|C20orf91A	HGNC:HGNC:16222|Ensembl:ENSG00000125804	20	20p11.1	family with sequence similarity 182 member A	ncRNA	FAM182A	family with sequence similarity 182 member A	O	-	20201124	-
9606	284801	MIR663AHG	-	-	HGNC:HGNC:27662|Ensembl:ENSG00000227195	20	20p11.1	MIR663A host gene	ncRNA	MIR663AHG	MIR663A host gene	O	MIR663A host gene (non-protein coding)	20201124	-
9606	284802	FRG1BP	-	C20orf80|FRG1B|bA348I14.2	HGNC:HGNC:15792	20	20q11.1-q11.21	FSHD region gene 1 family member B, pseudogene	pseudo	FRG1BP	FSHD region gene 1 family member B, pseudogene	O	FSHD region gene 1 family, member B	20201124	-
9606	284805	C20orf203	-	-	HGNC:HGNC:26592|Ensembl:ENSG00000198547	20	20q11.21	chromosome 20 open reading frame 203	protein-coding	C20orf203	chromosome 20 open reading frame 203	O	uncharacterized protein C20orf203|alugen	20201124	-
9606	284821	RPL13AP7	-	RPL13A_12_1722	HGNC:HGNC:23755	21	21q21.2	ribosomal protein L13a pseudogene 7	pseudo	RPL13AP7	ribosomal protein L13a pseudogene 7	O	-	20201124	-
9606	284825	LINC01697	-	-	HGNC:HGNC:52485|Ensembl:ENSG00000232079	21	21q21.3	long intergenic non-protein coding RNA 1697	ncRNA	LINC01697	long intergenic non-protein coding RNA 1697	O	-	20201124	-
9606	284827	KRTAP13-4	-	KAP13.4	HGNC:HGNC:18926|Ensembl:ENSG00000186971	21	21q22.11	keratin associated protein 13-4	protein-coding	KRTAP13-4	keratin associated protein 13-4	O	keratin-associated protein 13-4	20201124	-
9606	284835	LINC00323	-	C21orf130|NCRNA00323|PRED42	HGNC:HGNC:19720|Ensembl:ENSG00000226496	21	21q22.2	long intergenic non-protein coding RNA 323	ncRNA	LINC00323	long intergenic non-protein coding RNA 323	O	-	20201124	-
9606	284836	LINC00319	-	C21orf125|NCRNA00319|PRED49	HGNC:HGNC:19730|Ensembl:ENSG00000188660	21	21q22.3	long intergenic non-protein coding RNA 319	ncRNA	LINC00319	long intergenic non-protein coding RNA 319	O	-	20201124	-
9606	284837	AATBC	-	-	HGNC:HGNC:51526|Ensembl:ENSG00000215458	21	21q22.3	apoptosis associated transcript in bladder cancer	ncRNA	AATBC	apoptosis associated transcript in bladder cancer	O	-	20201124	-
9606	284865	LINC02891	-	lnc-RTN4R-1	HGNC:HGNC:55221|Ensembl:ENSG00000249923	22	22q11.21	long intergenic non-protein coding RNA 2891	ncRNA	LINC02891	long intergenic non-protein coding RNA 2891	O	-	20201124	-
9606	284889	MIF-AS1	-	MIF-AS	HGNC:HGNC:27669	22	22q11.23	MIF antisense RNA 1	ncRNA	MIF-AS1	MIF antisense RNA 1	O	-	20201124	-
9606	284898	LOC284898	-	-	-	22	22q12.1	uncharacterized LOC284898	ncRNA	-	-	-	CTA-992D9.6	20201213	-
9606	284900	TTC28-AS1	-	TTC28-AS|TTC28AS|dJ353E16.2	HGNC:HGNC:29336|Ensembl:ENSG00000235954	22	22q12.1	TTC28 antisense RNA 1	ncRNA	TTC28-AS1	TTC28 antisense RNA 1	O	TTC28 antisense RNA (non-protein coding)|TTC28 antisense RNA 1 (non-protein coding)	20201124	-
9606	284904	SEC14L4	-	TAP3	MIM:612825|HGNC:HGNC:20627|Ensembl:ENSG00000133488	22	22q12.2	SEC14 like lipid binding 4	protein-coding	SEC14L4	SEC14 like lipid binding 4	O	SEC14-like protein 4|SEC14-like 4|SEC14p-like protein TAP3|tocopherol-associated protein 3	20201124	-
9606	284912	LOC284912	-	-	-	22	22q12.3	uncharacterized LOC284912	ncRNA	-	-	-	-	20201124	-
9606	284930	LOC284930	-	-	Ensembl:ENSG00000224271	22	22q13.31	uncharacterized LOC284930	ncRNA	-	-	-	-	20201124	-
9606	284933	LOC284933	-	-	Ensembl:ENSG00000281732	22	22q13.32	uncharacterized LOC284933	ncRNA	-	-	-	-	20201124	-
9606	284942	RPL23AP82	-	RPL23A_43_1761	HGNC:HGNC:33730	22	22q13.33	ribosomal protein L23a pseudogene 82	pseudo	RPL23AP82	ribosomal protein L23a pseudogene 82	O	-	20201124	-
9606	284948	SH2D6	-	-	HGNC:HGNC:30439|Ensembl:ENSG00000152292	2	2p11.2	SH2 domain containing 6	protein-coding	SH2D6	SH2 domain containing 6	O	SH2 domain-containing protein 6	20201124	-
9606	284950	LOC284950	-	-	-	2	2p11.2	uncharacterized LOC284950	ncRNA	-	-	-	-	20201124	-
9606	284958	NT5DC4	-	-	HGNC:HGNC:27678|Ensembl:ENSG00000144130	2	2q14.1	5'-nucleotidase domain containing 4	protein-coding	NT5DC4	5'-nucleotidase domain containing 4	O	5'-nucleotidase domain-containing protein 4	20201124	-
9606	284988	RHOQP3	-	-	HGNC:HGNC:37837	2	2q21.1	ras homolog family member Q pseudogene 3	pseudo	RHOQP3	ras homolog family member Q pseudogene 3	O	ras homolog gene family, member Q pseudogene 3	20201124	-
9606	284992	CCDC150	-	-	HGNC:HGNC:26834|Ensembl:ENSG00000144395	2	2q33.1	coiled-coil domain containing 150	protein-coding	CCDC150	coiled-coil domain containing 150	O	coiled-coil domain-containing protein 150	20201124	-
9606	284996	RNF149	-	DNAPTP2	HGNC:HGNC:23137|Ensembl:ENSG00000163162	2	2q11.2	ring finger protein 149	protein-coding	RNF149	ring finger protein 149	O	E3 ubiquitin-protein ligase RNF149|DNA polymerase-transactivated protein 2|RING-type E3 ubiquitin transferase RNF149	20201124	-
9606	284998	LINC01114	-	PANCAT	HGNC:HGNC:49245|Ensembl:ENSG00000234177	2	2q12.1	long intergenic non-protein coding RNA 1114	ncRNA	LINC01114	long intergenic non-protein coding RNA 1114	O	pancreatic cancer associated transcript	20201124	-
9606	285000	LOC285000	-	-	-	2	2q12.2	uncharacterized LOC285000	ncRNA	-	-	-	-	20201124	-
9606	285003	MRPL36P1	-	-	HGNC:HGNC:29708	2	2p13.3	mitochondrial ribosomal protein L36 pseudogene 1	pseudo	MRPL36P1	mitochondrial ribosomal protein L36 pseudogene 1	O	-	20201124	-
9606	285016	ALKAL2	-	AUGA|FAM150B|PRO1097|RGPG542	HGNC:HGNC:27683|Ensembl:ENSG00000189292	2	2p25.3	ALK and LTK ligand 2	protein-coding	ALKAL2	ALK and LTK ligand 2	O	ALK and LTK ligand 2|AUG-alpha|augmentor alpha|augmentor-beta|family with sequence similarity 150 member B|protein FAM150B	20201124	-
9606	285025	CCDC141	-	CAMDI	MIM:616031|HGNC:HGNC:26821|Ensembl:ENSG00000163492	2	2q31.2	coiled-coil domain containing 141	protein-coding	CCDC141	coiled-coil domain containing 141	O	coiled-coil domain-containing protein 141|coiled-coil protein associated with myosin II and DISC1	20201213	-
9606	285033	STARD7-AS1	-	-	HGNC:HGNC:40827	2	2q11.2	STARD7 antisense RNA 1	ncRNA	STARD7-AS1	STARD7 antisense RNA 1	O	-	20201124	-
9606	285043	LINC01936	-	-	HGNC:HGNC:52759	2	2p23.1	long intergenic non-protein coding RNA 1936	ncRNA	LINC01936	long intergenic non-protein coding RNA 1936	O	-	20201124	-
9606	285045	LINC00486	-	-	HGNC:HGNC:42946|Ensembl:ENSG00000230876|Ensembl:ENSG00000236854	2	2p22.3	long intergenic non-protein coding RNA 486	ncRNA	LINC00486	long intergenic non-protein coding RNA 486	O	-	20201124	-
9606	285051	STPG4	-	C2orf61|GSE	HGNC:HGNC:26850|Ensembl:ENSG00000239605	2	2p21	sperm-tail PG-rich repeat containing 4	protein-coding	STPG4	sperm-tail PG-rich repeat containing 4	O	protein STPG4|gonad-specific expression gene protein|sperm-tail PG-rich repeat-containing protein 4|uncharacterized protein C2orf61	20201124	-
9606	285053	RPL18AP6	-	RPL18A_1_215	HGNC:HGNC:36266|Ensembl:ENSG00000230979	2	2p16.3	ribosomal protein L18a pseudogene 6	pseudo	RPL18AP6	ribosomal protein L18a pseudogene 6	O	-	20201124	-
9606	285074	ANAPC1P2	-	-	HGNC:HGNC:54708|Ensembl:ENSG00000285793	2	2p11.2	ANAPC1 pseudogene 2	pseudo	ANAPC1P2	ANAPC1 pseudogene 2	O	anaphase promoting complex subunit 1 pseudogene	20201124	-
9606	285084	LINC01305	-	-	HGNC:HGNC:27690|Ensembl:ENSG00000231453	2	2q31.1	long intergenic non-protein coding RNA 1305	ncRNA	LINC01305	long intergenic non-protein coding RNA 1305	O	-	20201124	-
9606	285093	RTP5	-	C2orf85|CXXC11|Z3CXXC5	HGNC:HGNC:26585|Ensembl:ENSG00000188011	2	2q37.3	receptor transporter protein 5 (putative)	protein-coding	RTP5	receptor transporter protein 5 (putative)	O	receptor-transporting protein 5|3CxxC-type zinc finger protein 5|CXXC finger protein 11|CXXC-type zinc finger protein 11|receptor (chemosensory) transporter protein 5 (putative)|zinc finger, 3CxxC-type 5	20201124	-
9606	285095	FAM240C	-	-	HGNC:HGNC:54200|Ensembl:ENSG00000216921	2	2q37.3	family with sequence similarity 240 member C	protein-coding	FAM240C	family with sequence similarity 240 member C	O	protein FAM240C	20201124	-
9606	285097	LOC285097	-	-	Ensembl:ENSG00000280119	2	2q37.3	uncharacterized FLJ38379	ncRNA	-	-	-	-	20201124	-
9606	285103	MED15P9	-	CCDC74B-AS1|MED15P2	HGNC:HGNC:44130|Ensembl:ENSG00000223760	2	2q21.1	mediator complex subunit 15 pseudogene 9	pseudo	MED15P9	mediator complex subunit 15 pseudogene 9	O	CCDC74B antisense RNA 1 (non-protein coding)|mediator complex subunit 15 pseudogene 2	20201124	-
9606	285116	AHCTF1P1	-	AHCTF1P|ELYS-like	HGNC:HGNC:24620	2	2q24.2	AT-hook containing transcription factor 1 pseudogene 1	pseudo	AHCTF1P1	AT-hook containing transcription factor 1 pseudogene 1	O	AT hook containing transcription factor 1 pseudogene|ELYS transcription factor-like protein TMBS62 pseudogene	20201124	-
9606	285126	DNAJC5G	-	CSP-gamma	MIM:613946|HGNC:HGNC:24844|Ensembl:ENSG00000163793	2	2p23.3	DnaJ heat shock protein family (Hsp40) member C5 gamma	protein-coding	DNAJC5G	DnaJ heat shock protein family (Hsp40) member C5 gamma	O	dnaJ homolog subfamily C member 5G|DnaJ (Hsp40) homolog, subfamily C, member 5 gamma|cysteine string protein-gamma|gamma-CSP|gamma-cysteine string protein	20201124	-
9606	285141	ERICH2	-	-	HGNC:HGNC:44395|Ensembl:ENSG00000204334	2	2q31.1	glutamate rich 2	protein-coding	ERICH2	glutamate rich 2	O	glutamate-rich protein 2	20201124	-
9606	285148	IAH1	-	-	HGNC:HGNC:27696|Ensembl:ENSG00000134330	2	2p25.1	isoamyl acetate hydrolyzing esterase 1 (putative)	protein-coding	IAH1	isoamyl acetate hydrolyzing esterase 1 (putative)	O	isoamyl acetate-hydrolyzing esterase 1 homolog|testicular tissue protein Li 92	20201124	-
9606	285150	FLJ33534	-	-	Ensembl:ENSG00000145063	2	2p25.1	uncharacterized LOC285150	ncRNA	-	-	-	-	20201124	-
9606	285154	CYP1B1-AS1	-	C2orf58	HGNC:HGNC:28543|Ensembl:ENSG00000232973	2	2p22.2	CYP1B1 antisense RNA 1	ncRNA	CYP1B1-AS1	CYP1B1 antisense RNA 1	O	CYP1B1 antisense RNA 1 (non-protein coding)	20201124	-
9606	285172	FAM126B	-	HYCC2	HGNC:HGNC:28593|Ensembl:ENSG00000155744	2	2q33.1	family with sequence similarity 126 member B	protein-coding	FAM126B	family with sequence similarity 126 member B	O	protein FAM126B	20201124	-
9606	285175	UNC80	-	C2orf21|UNC-80	MIM:612636|HGNC:HGNC:26582|Ensembl:ENSG00000144406	2	2q34	unc-80 homolog, NALCN channel complex subunit	protein-coding	UNC80	unc-80 homolog, NALCN channel complex subunit	O	protein unc-80 homolog|unc-80 homolog, NALCN activator	20201124	-
9606	285176	RPL10P6	-	-	HGNC:HGNC:52343|Ensembl:ENSG00000230076	2	2q35	ribosomal protein L10 pseudogene 6	pseudo	RPL10P6	ribosomal protein L10 pseudogene 6	O	-	20201124	-
9606	285180	RUFY4	-	ZFYVE31	HGNC:HGNC:24804|Ensembl:ENSG00000188282	2	2q35	RUN and FYVE domain containing 4	protein-coding	RUFY4	RUN and FYVE domain containing 4	O	RUN and FYVE domain-containing protein 4	20201124	-
9606	285189	PLGLA	-	PLGLA1|PLGP2|PRGA	MIM:612212|HGNC:HGNC:9074|Ensembl:ENSG00000240935	2	2q12.2	plasminogen like A (pseudogene)	pseudo	PLGLA	plasminogen like A (pseudogene)	O	plasminogen pseudogene 2|plasminogen-like A|plasminogen-like A1|plasminogen-related protein A	20201124	-
9606	285190	RGPD4	-	RGP4	MIM:612707|HGNC:HGNC:32417|Ensembl:ENSG00000196862	2	2q12.3	RANBP2 like and GRIP domain containing 4	protein-coding	RGPD4	RANBP2 like and GRIP domain containing 4	O	ranBP2-like and GRIP domain-containing protein 4	20201213	-
9606	285191	LOC285191	-	-	-	2	2q37.3	uncharacterized LOC285191	ncRNA	-	-	-	-	20201124	-
9606	285193	DUSP28	-	DUSP26|VHP	HGNC:HGNC:33237|Ensembl:ENSG00000188542	2	2q37.3	dual specificity phosphatase 28	protein-coding	DUSP28	dual specificity phosphatase 28	O	dual specificity phosphatase 28	20201124	-
9606	285194	TUSC7	-	LINC00902|LSAMP-AS1|LSAMP-AS3|LSAMPAS3|NCRNA00295	MIM:616057|HGNC:HGNC:27701|Ensembl:ENSG00000243197	3	3q13.31	tumor suppressor candidate 7	ncRNA	TUSC7	tumor suppressor candidate 7	O	LSAMP antisense RNA 3 (non-protein coding)|tumor suppressor candidate 7 (non-protein coding)	20201124	-
9606	285195	SLC9A9	-	AUTS16|NHE9	MIM:608396|HGNC:HGNC:20653|Ensembl:ENSG00000181804	3	3q24	solute carrier family 9 member A9	protein-coding	SLC9A9	solute carrier family 9 member A9	O	sodium/hydrogen exchanger 9|Na(+)/H(+) exchanger 9|putative protein product of Nbla00118|sodium/proton exchanger NHE9|solute carrier family 9 (sodium/hydrogen exchanger)|solute carrier family 9, subfamily A (NHE9, cation proton antiporter 9), member 9	20201124	-
9606	285203	EOGT	-	AER61|AOS4|C3orf64|EOGT1	MIM:614789|HGNC:HGNC:28526|Ensembl:ENSG00000163378	3	3p14.1	EGF domain specific O-linked N-acetylglucosamine transferase	protein-coding	EOGT	EGF domain specific O-linked N-acetylglucosamine transferase	O	EGF domain-specific O-linked N-acetylglucosamine transferase|AER61 glycosyltransferase|EGF domain-specific O-linked N-acetylglucosamine (GlcNAc) transferase|EGF-O-GlcNAc transferase|extracellular O-linked N-acetylglucosamine transferase	20201213	-
9606	285205	LINC00636	-	-	HGNC:HGNC:27702|Ensembl:ENSG00000240423	3	3q13.12	long intergenic non-protein coding RNA 636	ncRNA	LINC00636	long intergenic non-protein coding RNA 636	O	-	20201124	-
9606	285220	EPHA6	-	EHK-2|EHK2|EK12|EPA6|HEK12|PRO57066	MIM:600066|HGNC:HGNC:19296|Ensembl:ENSG00000080224	3	3q11.2	EPH receptor A6	protein-coding	EPHA6	EPH receptor A6	O	ephrin type-A receptor 6|EPH homology kinase 2|EPH-like kinase 12|ephrin receptor EphA6	20201124	-
9606	285224	DNAJB8-AS1	-	-	HGNC:HGNC:41029|Ensembl:ENSG00000242049	3	3q21.3	DNAJB8 antisense RNA 1	ncRNA	DNAJB8-AS1	DNAJB8 antisense RNA 1	O	DNAJB8 antisense RNA 1 (non-protein coding)	20201124	-
9606	285231	FBXW12	-	FBW12|FBXO12|FBXO35	MIM:609075|HGNC:HGNC:20729|Ensembl:ENSG00000164049	3	3p21.31	F-box and WD repeat domain containing 12	protein-coding	FBXW12	F-box and WD repeat domain containing 12	O	F-box/WD repeat-containing protein 12|F-box and WD-40 domain protein 12|F-box and WD-40 domain-containing protein 12|F-box only protein 35|F-box- and WD40-repeat-containing protein	20201124	-
9606	285232	LOC285232	-	-	-	3	3p12.1	phosphoribosyl pyrophosphate amidotransferase pseudogene	pseudo	-	-	-	-	20201124	-
9606	285237	C3orf38	-	-	HGNC:HGNC:28384|Ensembl:ENSG00000179021	3	3p11.1	chromosome 3 open reading frame 38	protein-coding	C3orf38	chromosome 3 open reading frame 38	O	uncharacterized protein C3orf38|dense incisors	20201124	-
9606	285242	HTR3E	-	5-HT3-E|5-HT3E|5-HT3c1	MIM:610123|HGNC:HGNC:24005|Ensembl:ENSG00000186038	3	3q27.1	5-hydroxytryptamine receptor 3E	protein-coding	HTR3E	5-hydroxytryptamine receptor 3E	O	5-hydroxytryptamine receptor 3E|5-hydroxytryptamine (serotonin) receptor 3, family member E|5-hydroxytryptamine (serotonin) receptor 3E, ionotropic|5-hydroxytryptamine receptor 3 subunit E	20201124	-
9606	285260	RPL31P18	-	RPL31_7_358	HGNC:HGNC:35833|Ensembl:ENSG00000213849	3	3p22.3	ribosomal protein L31 pseudogene 18	pseudo	RPL31P18	ribosomal protein L31 pseudogene 18	O	-	20201124	-
9606	285266	ENTPD3-AS1	-	-	HGNC:HGNC:26710|Ensembl:ENSG00000223797	3	3p22.1	ENTPD3 antisense RNA 1	ncRNA	ENTPD3-AS1	ENTPD3 antisense RNA 1	O	ENTPD3 antisense RNA 1 (non-protein coding)	20201124	-
9606	285267	ZNF619	-	-	HGNC:HGNC:26910|Ensembl:ENSG00000177873	3	3p22.1	zinc finger protein 619	protein-coding	ZNF619	zinc finger protein 619	O	zinc finger protein 619	20201213	-
9606	285268	ZNF621	-	-	HGNC:HGNC:24787|Ensembl:ENSG00000172888	3	3p22.1	zinc finger protein 621	protein-coding	ZNF621	zinc finger protein 621	O	zinc finger protein 621	20201213	-
9606	285282	RABL3	-	PNCA5	MIM:618542|HGNC:HGNC:18072|Ensembl:ENSG00000144840	3	3q13.33	RAB, member of RAS oncogene family like 3	protein-coding	RABL3	RAB, member of RAS oncogene family like 3	O	rab-like protein 3	20210123	-
9606	285286	LINC00877	-	-	HGNC:HGNC:27706|Ensembl:ENSG00000241163	3	3p13	long intergenic non-protein coding RNA 877	ncRNA	LINC00877	long intergenic non-protein coding RNA 877	O	-	20201124	-
9606	285296	UNC93B3	-	UNC93B3P	HGNC:HGNC:13483	3	3p12.3	unc-93 homolog B3 (pseudogene)	pseudo	UNC93B3	unc-93 homolog B3 (pseudogene)	O	-	20201124	-
9606	285303	LOC285303	-	-	-	3	3q29	family with sequence similarity 151 member A pseudogene	pseudo	-	-	-	-	20201124	-
9606	285311	C3orf56	-	-	HGNC:HGNC:32481|Ensembl:ENSG00000214324	3	3q21.3	chromosome 3 open reading frame 56	protein-coding	C3orf56	chromosome 3 open reading frame 56	O	putative uncharacterized protein C3orf56	20201218	-
9606	285313	IGSF10	-	CMF608	MIM:617351|HGNC:HGNC:26384|Ensembl:ENSG00000152580	3	3q25.1	immunoglobulin superfamily member 10	protein-coding	IGSF10	immunoglobulin superfamily member 10	O	immunoglobulin superfamily member 10|calvaria mechanical force protein 608	20201213	-
9606	285314	PABPC1P10	-	D3S3192|PAB1|PABPL1	MIM:173865|HGNC:HGNC:37992	3	3q25.31	poly(A) binding protein cytoplasmic 1 pseudogene 10	pseudo	PABPC1P10	poly(A) binding protein cytoplasmic 1 pseudogene 10	O	poly(A) binding protein-like 1	20201124	-
9606	285315	C3orf33	-	AC3-33	HGNC:HGNC:26434|Ensembl:ENSG00000174928	3	3q25.31	chromosome 3 open reading frame 33	protein-coding	C3orf33	chromosome 3 open reading frame 33	O	protein C3orf33|AP-1 activity suppressor	20201124	-
9606	285326	LINC00692	-	-	HGNC:HGNC:27708|Ensembl:ENSG00000230891	3	3p24.2	long intergenic non-protein coding RNA 692	ncRNA	LINC00692	long intergenic non-protein coding RNA 692	O	-	20201124	-
9606	285329	UBQLN4P1	-	C3orf12|UBQLN4P	HGNC:HGNC:31133	3	3q24	ubiquilin 4 pseudogene 1	pseudo	UBQLN4P1	ubiquilin 4 pseudogene 1	O	-	20201124	-
9606	285331	CCDC66	-	-	HGNC:HGNC:27709|Ensembl:ENSG00000180376	3	3p14.3	coiled-coil domain containing 66	protein-coding	CCDC66	coiled-coil domain containing 66	O	coiled-coil domain-containing protein 66	20201220	-
9606	285335	SLC9C1	-	NHE|NHE-10|SLC9A10|sperm-NHE	MIM:612738|HGNC:HGNC:31401|Ensembl:ENSG00000172139	3	3q13.2	solute carrier family 9 member C1	protein-coding	SLC9C1	solute carrier family 9 member C1	O	sodium/hydrogen exchanger 10|solute carrier family 9, member 10|solute carrier family 9, subfamily C (Na+-transporting carboxylic acid decarboxylase), member 1|sperm-specific Na(+)/H(+) exchanger|sperm-specific sodium proton exchanger	20201124	-
9606	285343	TCAIM	-	C3orf23|TOAG-1|TOAG1	HGNC:HGNC:25241|Ensembl:ENSG00000179152	3	3p21.31	T cell activation inhibitor, mitochondrial	protein-coding	TCAIM	T cell activation inhibitor, mitochondrial	O	T-cell activation inhibitor, mitochondrial|tolerance associated gene-1 protein	20201124	-
9606	285346	ZNF852	-	-	HGNC:HGNC:27713|Ensembl:ENSG00000178917	3	3p21.31	zinc finger protein 852	protein-coding	ZNF852	zinc finger protein 852	O	zinc finger protein 852|putative zinc finger protein 852	20201124	-
9606	285349	ZNF660	-	-	HGNC:HGNC:26720|Ensembl:ENSG00000144792	3	3p21.31	zinc finger protein 660	protein-coding	ZNF660	zinc finger protein 660	O	zinc finger protein 660	20201213	-
9606	285352	KIF9-AS1	-	-	HGNC:HGNC:26822	3	3p21.31	KIF9 antisense RNA 1	ncRNA	KIF9-AS1	KIF9 antisense RNA 1	O	-	20201124	-
9606	285359	PDCL3P4	-	-	HGNC:HGNC:44505	3	3q12.3	PDCL3 pseudogene 4	pseudo	PDCL3P4	PDCL3 pseudogene 4	O	phosducin-like 3 pseudogene 4	20201124	-
9606	285362	SUMF1	-	AAPA3037|FGE|UNQ3037	MIM:607939|HGNC:HGNC:20376|Ensembl:ENSG00000144455	3	3p26.1	sulfatase modifying factor 1	protein-coding	SUMF1	sulfatase modifying factor 1	O	formylglycine-generating enzyme|C-alpha-formylglycine-generating enzyme 1|FGly-generating enzyme	20201124	-
9606	285367	RPUSD3	-	-	MIM:617759|HGNC:HGNC:28437|Ensembl:ENSG00000156990	3	3p25.3	RNA pseudouridine synthase D3	protein-coding	RPUSD3	RNA pseudouridine synthase D3	O	mitochondrial mRNA pseudouridine synthase RPUSD3|RNA pseudouridylate synthase domain containing 3|RNA pseudouridylate synthase domain-containing protein 3	20201124	-
9606	285368	PRRT3	-	-	HGNC:HGNC:26591|Ensembl:ENSG00000163704	3	3p25.3	proline rich transmembrane protein 3	protein-coding	PRRT3	proline rich transmembrane protein 3	O	proline-rich transmembrane protein 3	20201124	-
9606	285370	LINC00606	-	-	HGNC:HGNC:43931|Ensembl:ENSG00000226567	3	3p25.3	long intergenic non-protein coding RNA 606	ncRNA	LINC00606	long intergenic non-protein coding RNA 606	O	-	20201124	-
9606	285375	LINC00620	-	-	HGNC:HGNC:44223|Ensembl:ENSG00000224514	3	3p25.1	long intergenic non-protein coding RNA 620	ncRNA	LINC00620	long intergenic non-protein coding RNA 620	O	-	20201124	-
9606	285381	DPH3	-	DELGIP|DELGIP1|DESR1|DPH3A|KTI11|ZCSL2	MIM:608959|HGNC:HGNC:27717|Ensembl:ENSG00000154813	3	3p25.1	diphthamide biosynthesis 3	protein-coding	DPH3	diphthamide biosynthesis 3	O	DPH3 homolog|CSL-type zinc finger-containing protein 2|DPH3 homolog (KTI11, S. cerevisiae)|DPH3, KTI11 homolog|DPH3A, KTI11 homolog A|Del-GEF interacting protein|deafness locus putative guanine nucleotide exchange factor interacting protein 1|delGEF-interacting protein 1|diphtheria toxin and Pseudomonas exotoxin A sensitivity required gene 1|zinc finger, CSL domain containing 2|zinc finger, CSL-type containing 2	20201124	-
9606	285382	C3orf70	-	-	HGNC:HGNC:33731|Ensembl:ENSG00000187068	3	3q27.2	chromosome 3 open reading frame 70	protein-coding	C3orf70	chromosome 3 open reading frame 70	O	UPF0524 protein C3orf70	20201124	-
9606	285386	TPRG1	-	FAM79B	HGNC:HGNC:24759|Ensembl:ENSG00000188001	3	3q28	tumor protein p63 regulated 1	protein-coding	TPRG1	tumor protein p63 regulated 1	O	tumor protein p63-regulated gene 1 protein|family with sequence similarity 79, member B	20201124	-
9606	285389	LINC02028	-	-	HGNC:HGNC:27718|Ensembl:ENSG00000230102	3	3q29	long intergenic non-protein coding RNA 2028	ncRNA	LINC02028	long intergenic non-protein coding RNA 2028	O	-	20201124	-
9606	285401	LINC00698	-	-	HGNC:HGNC:27720|Ensembl:ENSG00000244342	3	3p14.2	long intergenic non-protein coding RNA 698	ncRNA	LINC00698	long intergenic non-protein coding RNA 698	O	-	20201124	-
9606	285407	ALG1L9P	-	-	HGNC:HGNC:44378|Ensembl:ENSG00000248671	11	11q13.4	ALG1 like 9, pseudogene	pseudo	ALG1L9P	ALG1 like 9, pseudogene	O	asparagine-linked glycosylation 1 homolog pseudogene|asparagine-linked glycosylation 1-like 9, pseudogene|beta-1,4-mannosyltransferase pseudogene	20201124	-
9606	285412	TOX4P1	-	-	HGNC:HGNC:44009|Ensembl:ENSG00000248697	4	4q25	TOX high mobility group box family member 4 pseudogene 1	pseudo	TOX4P1	TOX high mobility group box family member 4 pseudogene 1	O	-	20201124	-
9606	285415	MRPL42P1	-	-	HGNC:HGNC:29710	4	4q26	mitochondrial ribosomal protein L42 pseudogene 1	pseudo	MRPL42P1	mitochondrial ribosomal protein L42 pseudogene 1	O	-	20201124	-
9606	285419	LINC01091	-	-	HGNC:HGNC:27721|Ensembl:ENSG00000249464	4	4q28.1	long intergenic non-protein coding RNA 1091	ncRNA	LINC01091	long intergenic non-protein coding RNA 1091	O	-	20201124	-
9606	285422	LOC285422	-	-	-	4	4q31.21	uncharacterized LOC285422	ncRNA	-	-	-	-	20201124	-
9606	285423	IQCM	-	-	HGNC:HGNC:53443|Ensembl:ENSG00000234828	4	4q31.23	IQ motif containing M	protein-coding	IQCM	IQ motif containing M	O	IQ domain-containing protein M|iQ domain-containing protein M	20201124	-
9606	285429	DCAF4L1	-	WDR21B	HGNC:HGNC:27723|Ensembl:ENSG00000182308	4	4p13	DDB1 and CUL4 associated factor 4 like 1	protein-coding	DCAF4L1	DDB1 and CUL4 associated factor 4 like 1	O	DDB1- and CUL4-associated factor 4-like protein 1|WD repeat domain 21B|WD repeat-containing protein 21B	20201124	-
9606	285440	CYP4V2	-	BCD|CYP4AH1	MIM:608614|HGNC:HGNC:23198|Ensembl:ENSG00000145476	4	4q35.1-q35.2	cytochrome P450 family 4 subfamily V member 2	protein-coding	CYP4V2	cytochrome P450 family 4 subfamily V member 2	O	cytochrome P450 4V2|cytochrome P450, family 4, subfamily V, polypeptide 2|docosahexaenoic acid omega-hydroxylase CYP4V2|long-chain fatty acid omega-monooxygenase	20210110	-
9606	285441	F11-AS1	-	-	HGNC:HGNC:27725|Ensembl:ENSG00000251165	4	4q35.2	F11 antisense RNA 1	ncRNA	F11-AS1	F11 antisense RNA 1	O	-	20201124	-
9606	285442	LOC285442	-	-	-	4	4q35.2	mitochondrial translation release factor 1 like pseudogene	pseudo	-	-	-	mitochondrial translational release factor 1 like pseudogene	20210123	-
9606	285453	LOC285453	-	-	Ensembl:ENSG00000227040	4	4q12	TXNDC9 pseudogene	pseudo	-	-	-	thioredoxin domain containing 9 pseudogene	20201124	-
9606	285456	RPL34-DT	-	RPL34-AS1	HGNC:HGNC:26749|Ensembl:ENSG00000234492	4	4q25	RPL34 divergent transcript	ncRNA	RPL34-DT	RPL34 divergent transcript	O	RP11-462C24.1|RPL34 antisense RNA 1 (head to head)|RPL34 antisense RNA 1 (non-protein coding)	20201124	-
9606	285463	CTBP1-AS	-	PCAT10	HGNC:HGNC:48337|Ensembl:ENSG00000280927	4	4p16.3	CTBP1 antisense RNA	ncRNA	CTBP1-AS	CTBP1 antisense RNA	O	prostate cancer associated transcript 10	20201124	-
9606	285484	LINC02495	-	-	HGNC:HGNC:27728	4	4p16.1	long intergenic non-protein coding RNA 2495	ncRNA	LINC02495	long intergenic non-protein coding RNA 2495	O	-	20201124	-
9606	285489	DOK7	-	C4orf25|CMS10|CMS1B|FADS3	MIM:610285|HGNC:HGNC:26594|Ensembl:ENSG00000175920	4	4p16.3	docking protein 7	protein-coding	DOK7	docking protein 7	O	protein Dok-7|downstream of tyrosine kinase 7	20210123	-
9606	285492	LINC00955	-	-	HGNC:HGNC:26644	4	4p16.3	long intergenic non-protein coding RNA 955	ncRNA	LINC00955	long intergenic non-protein coding RNA 955	O	-	20201124	-
9606	285498	RNF212	-	ZHP3	MIM:612041|HGNC:HGNC:27729|Ensembl:ENSG00000178222	4	4p16.3	ring finger protein 212	protein-coding	RNF212	ring finger protein 212	O	probable E3 SUMO-protein ligase RNF212|probable E3 SUMO-protein transferase RNF212	20201124	-
9606	285500	LOC285500	-	-	-	4	4q34.3	uncharacterized LOC285500	ncRNA	-	-	-	-	20201124	-
9606	285501	LINC01098	-	-	HGNC:HGNC:27731|Ensembl:ENSG00000231171	4	4q34.3	long intergenic non-protein coding RNA 1098	ncRNA	LINC01098	long intergenic non-protein coding RNA 1098	O	-	20201124	-
9606	285505	FAM198B-AS1	-	-	HGNC:HGNC:53132|Ensembl:ENSG00000248429	4	4q32.1	FAM198B antisense RNA 1	ncRNA	FAM198B-AS1	FAM198B antisense RNA 1	O	-	20201124	-
9606	285512	FAM13A-AS1	-	FAM13A1OS|FAM13AOS|NCRNA00039	MIM:613300|HGNC:HGNC:19370|Ensembl:ENSG00000248019	4	4q22.1	FAM13A antisense RNA 1	ncRNA	FAM13A-AS1	FAM13A antisense RNA 1	O	FAM13A antisense RNA 1 (non-protein coding)|FAM13A opposite strand (non-protein coding)|FAM13A1 opposite strand (non-protein coding)|family with sequence similarity 13, member A1 opposite strand	20201124	-
9606	285513	GPRIN3	-	GRIN3	MIM:611241|HGNC:HGNC:27733|Ensembl:ENSG00000185477	4	4q22.1	GPRIN family member 3	protein-coding	GPRIN3	GPRIN family member 3	O	G protein-regulated inducer of neurite outgrowth 3	20201206	-
9606	285521	COX18	-	COX18HS	MIM:610428|HGNC:HGNC:26801|Ensembl:ENSG00000163626	4	4q13.3	cytochrome c oxidase assembly factor COX18	protein-coding	COX18	cytochrome c oxidase assembly factor COX18	O	cytochrome c oxidase assembly protein COX18, mitochondrial|COX18, cytochrome c oxidase assembly factor|cytochrome c oxidase assembly homolog 18|cytochrome c oxidase assembly protein 18|mitochondrial inner membrane protein COX18	20201124	-
9606	285525	YIPF7	-	FinGER9	HGNC:HGNC:26825|Ensembl:ENSG00000177752	4	4p12	Yip1 domain family member 7	protein-coding	YIPF7	Yip1 domain family member 7	O	protein YIPF7|YIP1 family member 7|five-pass transmembrane protein localizing in the Golgi apparatus and the endoplasmic reticulum 9	20201208	-
9606	285527	FRYL	-	AF4p12|KIAA0826|MOR2	HGNC:HGNC:29127|Ensembl:ENSG00000075539	4	4p11	FRY like transcription coactivator	protein-coding	FRYL	FRY like transcription coactivator	O	protein furry homolog-like|ALL1-fused gene from chromosome 4p12 protein|FRY-like|furry homolog-like|furry-like|mor2 cell polarity protein homolog	20201124	-
9606	285533	RNF175	-	-	HGNC:HGNC:27735|Ensembl:ENSG00000145428	4	4q31.3	ring finger protein 175	protein-coding	RNF175	ring finger protein 175	O	RING finger protein 175	20201124	-
9606	285540	SEPSECS-AS1	-	-	HGNC:HGNC:27737	4	4p15.2	SEPSECS antisense RNA 1 (head to head)	ncRNA	SEPSECS-AS1	SEPSECS antisense RNA 1 (head to head)	O	-	20201124	-
9606	285547	LINC01097	-	-	HGNC:HGNC:27738|Ensembl:ENSG00000281202	4	4p15.33	long intergenic non-protein coding RNA 1097	ncRNA	LINC01097	long intergenic non-protein coding RNA 1097	O	-	20201124	-
9606	285548	LINC01096	-	-	HGNC:HGNC:27739	4	4p15.33	long intergenic non-protein coding RNA 1096	ncRNA	LINC01096	long intergenic non-protein coding RNA 1096	O	-	20201124	-
9606	285550	FAM200B	-	C4orf53	HGNC:HGNC:27740|Ensembl:ENSG00000237765	4	4p15.32	family with sequence similarity 200 member B	protein-coding	FAM200B	family with sequence similarity 200 member B	O	protein FAM200B|Putative protein FAM200B	20201124	-
9606	285555	STPG2	-	C4orf37	HGNC:HGNC:28712|Ensembl:ENSG00000163116	4	4q22.3-q23	sperm tail PG-rich repeat containing 2	protein-coding	STPG2	sperm tail PG-rich repeat containing 2	O	sperm-tail PG-rich repeat-containing protein 2	20201124	-
9606	285556	C4orf54	-	FOPV	MIM:617881|HGNC:HGNC:27741|Ensembl:ENSG00000248713	4	4q23	chromosome 4 open reading frame 54	protein-coding	C4orf54	chromosome 4 open reading frame 54	O	uncharacterized protein C4orf54|familial obliterative portal venopathy	20201124	-
9606	285577	LINC01019	-	-	HGNC:HGNC:27742|Ensembl:ENSG00000248118	5	5p15.33	long intergenic non-protein coding RNA 1019	ncRNA	LINC01019	long intergenic non-protein coding RNA 1019	O	-	20201124	-
9606	285588	EFCAB9	-	-	MIM:618520|HGNC:HGNC:34530|Ensembl:ENSG00000214360	5	5q35.1	EF-hand calcium binding domain 9	protein-coding	EFCAB9	EF-hand calcium binding domain 9	O	EF-hand calcium-binding domain-containing protein 9	20201124	-
9606	285590	SH3PXD2B	-	FAD49|FTHS|HOFI|KIAA1295|TKS4|TSK4	MIM:613293|HGNC:HGNC:29242|Ensembl:ENSG00000174705	5	5q35.1	SH3 and PX domains 2B	protein-coding	SH3PXD2B	SH3 and PX domains 2B	O	SH3 and PX domain-containing protein 2B|adapter protein HOFI|adaptor protein HOFI|factor for adipocyte differentiation 49|tyrosine kinase substrate with four SH3 domains	20201213	-
9606	285591	LOC285591	-	-	-	5	5q35.1	inorganic pyrophosphatase 1 pseudogene	pseudo	-	-	-	pyrophosphatase (inorganic) 1 pseudogene	20201124	-
9606	285593	LOC285593	-	-	Ensembl:ENSG00000253955	5	5q35.2	uncharacterized LOC285593	ncRNA	-	-	-	CTB-33O18.3	20201124	-
9606	285596	FAM153A	-	NY-REN-7	HGNC:HGNC:29940|Ensembl:ENSG00000170074	5	5q35.3	family with sequence similarity 153 member A	protein-coding	FAM153A	family with sequence similarity 153 member A	O	protein FAM153A|NY REN 7 antigen|renal carcinoma antigen NY-REN-7	20201124	-
9606	285598	ARL10	-	ARL10A	HGNC:HGNC:22042|Ensembl:ENSG00000175414	5	5q35.2	ADP ribosylation factor like GTPase 10	protein-coding	ARL10	ADP ribosylation factor like GTPase 10	O	ADP-ribosylation factor-like protein 10|ADP-ribosylation factor-like 10A|ADP-ribosylation factor-like membrane-associated protein	20201124	-
9606	285600	KIAA0825	-	C5orf36|PAPA10	MIM:617266|HGNC:HGNC:28532|Ensembl:ENSG00000185261	5	5q15	KIAA0825	protein-coding	KIAA0825	KIAA0825	O	uncharacterized protein KIAA0825	20210123	-
9606	285601	GPR150	-	PGR11	HGNC:HGNC:23628|Ensembl:ENSG00000178015	5	5q15	G protein-coupled receptor 150	protein-coding	GPR150	G protein-coupled receptor 150	O	probable G-protein coupled receptor 150|seven transmembrane helix receptor	20201124	-
9606	285605	DTWD2	-	-	HGNC:HGNC:19334|Ensembl:ENSG00000169570	5	5q23.1	DTW domain containing 2	protein-coding	DTWD2	DTW domain containing 2	O	tRNA-uridine aminocarboxypropyltransferase 2|DTW domain-containing protein 2	20201124	-
9606	285613	RELL2	-	C5orf16	MIM:611213|HGNC:HGNC:26902|Ensembl:ENSG00000164620	5	5q31.3	RELT like 2	protein-coding	RELL2	RELT like 2	O	RELT-like protein 2|receptor expressed in lymphoid tissues like 2	20201124	-
9606	285622	NBPF22P	-	-	HGNC:HGNC:28731	5	5q14.3	NBPF member 22, pseudogene	pseudo	NBPF22P	NBPF member 22, pseudogene	O	neuroblastoma breakpoint family member 22, pseudogene	20201124	-
9606	285626	LOC285626	-	-	Ensembl:ENSG00000249738	5	5q33.3	uncharacterized LOC285626	ncRNA	-	-	-	-	20201124	-
9606	285627	LINC01845	-	-	HGNC:HGNC:27747|Ensembl:ENSG00000253298	5	5q33.3	long intergenic non-protein coding RNA 1845	ncRNA	LINC01845	long intergenic non-protein coding RNA 1845	O	-	20201124	-
9606	285629	LINC02159	-	-	HGNC:HGNC:27749|Ensembl:ENSG00000253417	5	5q34	long intergenic non-protein coding RNA 2159	ncRNA	LINC02159	long intergenic non-protein coding RNA 2159	O	-	20201124	-
9606	285634	INTS6P1	-	-	HGNC:HGNC:43921|Ensembl:ENSG00000250492	5	5p13.1	integrator complex subunit 6 pseudogene 1	pseudo	INTS6P1	integrator complex subunit 6 pseudogene 1	O	-	20201124	-
9606	285636	C5orf51	-	-	HGNC:HGNC:27750|Ensembl:ENSG00000205765	5	5p13.1	chromosome 5 open reading frame 51	protein-coding	C5orf51	chromosome 5 open reading frame 51	O	UPF0600 protein C5orf51	20201124	-
9606	285638	LOC285638	-	-	Ensembl:ENSG00000249476	5	5q21.3	uncharacterized LOC285638	ncRNA	-	-	-	CTD-2587M2.1	20201124	-
9606	285641	SLC36A3	-	PAT3|TRAMD2|tramdorin2	MIM:608332|HGNC:HGNC:19659|Ensembl:ENSG00000186334	5	5q33.1	solute carrier family 36 member 3	protein-coding	SLC36A3	solute carrier family 36 member 3	O	proton-coupled amino acid transporter 3|proton/amino acid transporter 3|solute carrier family 36 (proton/amino acid symporter), member 3|tramdorin 2	20201124	-
9606	285643	KIF4B	-	-	MIM:609184|HGNC:HGNC:6322|Ensembl:ENSG00000226650	5	5q33.2	kinesin family member 4B	protein-coding	KIF4B	kinesin family member 4B	O	chromosome-associated kinesin KIF4B|chromokinesin-B	20201124	-
9606	285647	SUDS3P1	-	-	HGNC:HGNC:44000	5	5q35.3	SDS3 homolog, SIN3A corepressor complex component pseudogene 1	pseudo	SUDS3P1	SDS3 homolog, SIN3A corepressor complex component pseudogene 1	O	SUDS3 pseudogene 1|suppressor of defective silencing 3 homolog pseudogene 1	20201124	-
9606	285659	OR2V2	-	OR2V3|OST713	HGNC:HGNC:15341|Ensembl:ENSG00000182613	5	5q35.3	olfactory receptor family 2 subfamily V member 2	protein-coding	OR2V2	olfactory receptor family 2 subfamily V member 2	O	olfactory receptor 2V2|olfactory receptor 2V3|olfactory receptor OR5-3|olfactory receptor, family 2, subfamily V, member 3	20201208	-
9606	285668	C5orf64	-	-	HGNC:HGNC:26744|Ensembl:ENSG00000178722	5	5q12.1	chromosome 5 putative open reading frame 64	ncRNA	C5orf64	chromosome 5 putative open reading frame 64	O	uncharacterized protein C5orf64	20201124	-
9606	285671	RNF180	-	RINES	MIM:616015|HGNC:HGNC:27752|Ensembl:ENSG00000164197	5	5q12.3	ring finger protein 180	protein-coding	RNF180	ring finger protein 180	O	E3 ubiquitin-protein ligase RNF180|RING-type E3 ubiquitin transferase RNF180	20201124	-
9606	285672	SREK1IP1	-	P18SRP|SFRS12IP1	HGNC:HGNC:26716|Ensembl:ENSG00000153006	5	5q12.3	SREK1 interacting protein 1	protein-coding	SREK1IP1	SREK1 interacting protein 1	O	protein SREK1IP1|SFRS12-interacting protein 1|p18 splicing regulatory protein|protein SFRS12IP1|splicing regulatory protein of 18 kDa	20201124	-
9606	285676	ZNF454	-	-	HGNC:HGNC:21200|Ensembl:ENSG00000178187	5	5q35.3	zinc finger protein 454	protein-coding	ZNF454	zinc finger protein 454	O	zinc finger protein 454	20201124	-
9606	285679	C5orf60	-	-	HGNC:HGNC:27753|Ensembl:ENSG00000204661	5	5q35.3	chromosome 5 open reading frame 60	protein-coding	C5orf60	chromosome 5 open reading frame 60	O	putative uncharacterized protein FLJ35723	20210124	-
9606	285692	LINC02112	-	-	HGNC:HGNC:27756|Ensembl:ENSG00000249781	5	5p15.31-p15.2	long intergenic non-protein coding RNA 2112	ncRNA	LINC02112	long intergenic non-protein coding RNA 2112	O	CTD-2143L24.1	20201124	-
9606	285696	BASP1-AS1	-	-	HGNC:HGNC:26609|Ensembl:ENSG00000215196	5	5p15.1	BASP1 antisense RNA 1	ncRNA	BASP1-AS1	BASP1 antisense RNA 1	O	-	20201124	-
9606	285697	TAF11L1	-	-	HGNC:HGNC:53838	5	5p15.1	TATA-box binding protein associated factor 11 like 1 (pseudogene)	pseudo	TAF11L1	TATA-box binding protein associated factor 11 like 1 (pseudogene)	O	TAF11 RNA polymerase II, TATA box binding protein (TBP)-associated factor, 28kDa pseudogene	20201124	-
9606	285704	RGMB	-	DRAGON	MIM:612687|HGNC:HGNC:26896|Ensembl:ENSG00000174136	5	5q15	repulsive guidance molecule BMP co-receptor b	protein-coding	RGMB	repulsive guidance molecule BMP co-receptor b	O	RGM domain family member B|DRG11-responsive axonal guidance and outgrowth of neurite|RGM domain family, member B|repulsive guidance molecule B|repulsive guidance molecule family member b	20201124	-
9606	285706	CRLF3P2	-	-	HGNC:HGNC:54733	5	5q21.1	CRLF3 pseudogene 2	pseudo	CRLF3P2	CRLF3 pseudogene 2	O	cytokine receptor like factor 3 pseudogene	20201124	-
9606	285708	LINC00491	-	-	HGNC:HGNC:43428|Ensembl:ENSG00000250682	5	5q21.1	long intergenic non-protein coding RNA 491	ncRNA	LINC00491	long intergenic non-protein coding RNA 491	O	CTD-2340E1.3	20201124	-
9606	285735	LINC00326	-	NCRNA00326	HGNC:HGNC:41926|Ensembl:ENSG00000231023	6	6q23.2	long intergenic non-protein coding RNA 326	ncRNA	LINC00326	long intergenic non-protein coding RNA 326	O	-	20201124	-
9606	285737	ACKR4P1	-	CCRL1P|CCRL1P1|dJ509I19.4	HGNC:HGNC:21142	6	6q24.1	ACKR4 pseudogene 1	pseudo	ACKR4P1	ACKR4 pseudogene 1	O	C-C motif chemokine receptor like 1 pseudogene 1|chemokine (C-C motif) receptor-like 1 pseudogene|pseudogene of chemokine (C-C motif) receptor-like 1 (CCRL1)	20201124	-
9606	285740	PHACTR2-AS1	-	NR027113|lncIHS	HGNC:HGNC:40943|Ensembl:ENSG00000235740	6	6q24.2	PHACTR2 antisense RNA 1	ncRNA	PHACTR2-AS1	PHACTR2 antisense RNA 1	O	-	20201124	-
9606	285741	TPT1P4	-	-	HGNC:HGNC:49298	6	6q24.2	tumor protein, translationally-controlled 1 pseudogene 4	pseudo	TPT1P4	tumor protein, translationally-controlled 1 pseudogene 4	O	-	20201124	-
9606	285753	CEP57L1	-	C6orf182|bA487F23.2|cep57R	HGNC:HGNC:21561|Ensembl:ENSG00000183137	6	6q21	centrosomal protein 57 like 1	protein-coding	CEP57L1	centrosomal protein 57 like 1	O	centrosomal protein CEP57L1|centrosomal protein 57kDa-like 1|centrosomal protein 57kDa-like protein 1|centrosomal protein of 57 kDa-related protein|cep57-related protein	20201124	-
9606	285755	PPIL6	-	PPIase|RSPH12|bA425D10.6|dJ919F19.1	HGNC:HGNC:21557|Ensembl:ENSG00000185250	6	6q21	peptidylprolyl isomerase like 6	protein-coding	PPIL6	peptidylprolyl isomerase like 6	O	probable inactive peptidyl-prolyl cis-trans isomerase-like 6|cyclophilin-like protein PPIL6|peptidyl-prolyl cis-trans isomerase-like 6|peptidyl-prolyl cis-trans isomerase-like variant a|peptidylprolyl isomerase (cyclophilin)-like 6|problable inactive peptidyl-prolyl cis-trans isomerase-like 6|radial spoke 12 homolog|rotamase PPIL6	20201124	-
9606	285758	MROCKI	-	LINC01268|ROCKI	HGNC:HGNC:50323|Ensembl:ENSG00000227502	6	6q21	MARCKS cis regulating lncRNA promoter of cytokines and inflammation	ncRNA	MROCKI	MARCKS cis regulating lncRNA promoter of cytokines and inflammation	O	long intergenic non-protein coding RNA 1268|regulator of cytokines and inflammation	20201124	-
9606	285759	LINC02880	-	-	HGNC:HGNC:54660|Ensembl:ENSG00000175967	6	6q21	long intergenic non-protein coding RNA 2880	ncRNA	LINC02880	long intergenic non-protein coding RNA 2880	O	-	20201124	-
9606	285761	DCBLD1	-	dJ94G16.1	HGNC:HGNC:21479|Ensembl:ENSG00000164465	6	6q22.1	discoidin, CUB and LCCL domain containing 1	protein-coding	DCBLD1	discoidin, CUB and LCCL domain containing 1	O	discoidin, CUB and LCCL domain-containing protein 1	20201129	-
9606	285762	LOC285762	-	-	-	6	6q22.31	uncharacterized LOC285762	ncRNA	-	-	-	-	20201124	-
9606	285766	LOC285766	-	-	Ensembl:ENSG00000263667	6	6p25.3	uncharacterized LOC285766	ncRNA	-	-	-	-	20201124	-
9606	285768	LINC01622	-	-	HGNC:HGNC:27768|Ensembl:ENSG00000286785	6	6p25.3	long intergenic non-protein coding RNA 1622	ncRNA	LINC01622	long intergenic non-protein coding RNA 1622	O	TCONS_00011202	20201124	-
9606	285780	LY86-AS1	-	LY86-AS|LY86AS	HGNC:HGNC:26593|Ensembl:ENSG00000216863	6	6p25.1	LY86 antisense RNA 1	ncRNA	LY86-AS1	LY86 antisense RNA 1	O	LY86 antisense RNA (non-protein coding)|LY86 antisense RNA 1 (non-protein coding)	20201124	-
9606	285782	CAGE1	-	CT3|CT95|CTAG3|bA69L16.7	MIM:608304|HGNC:HGNC:21622|Ensembl:ENSG00000164304	6	6p24.3	cancer antigen 1	protein-coding	CAGE1	cancer antigen 1	O	cancer-associated gene 1 protein|cancer/testis antigen 3|cancer/testis antigen 95|cancer/testis antigen gene 1	20201206	-
9606	285785	RPL39P3	-	RPL39_9_712	HGNC:HGNC:21383	6	6q13	ribosomal protein L39 pseudogene 3	pseudo	RPL39P3	ribosomal protein L39 pseudogene 3	O	-	20201124	-
9606	285796	PACRG-AS1	-	-	HGNC:HGNC:27772|Ensembl:ENSG00000281692	6	6q26	PACRG antisense RNA 1	ncRNA	PACRG-AS1	PACRG antisense RNA 1	O	PACRG antisense RNA 1 (non-protein coding)	20201124	-
9606	285800	PRR18	-	-	HGNC:HGNC:28574|Ensembl:ENSG00000176381	6	6q27	proline rich 18	protein-coding	PRR18	proline rich 18	O	proline-rich protein 18|proline rich region 18	20201124	-
9606	285804	LOC285804	-	-	Ensembl:ENSG00000271820	6	6q27	uncharacterized LOC285804	ncRNA	-	-	-	-	20201124	-
9606	285819	LOC285819	-	-	-	6	6p22.2	uncharacterized LOC285819	ncRNA	-	-	-	-	20201124	-
9606	285829	SUMO2P1	-	SMT3Bp|SMT3H2P|SUMO2P|dJ271M21	HGNC:HGNC:13985	6	6p22.1	SUMO2 pseudogene 1	pseudo	SUMO2P1	SUMO2 pseudogene 1	O	SMT3 (suppressor of mif two 3, yeast) homolog 2 pseudogene|SMT3 suppressor of mif two 3 homolog 2 pseudogene 1	20201124	-
9606	285830	HLA-F-AS1	-	-	HGNC:HGNC:26645|Ensembl:ENSG00000214922	6	6p22.1	HLA-F antisense RNA 1	ncRNA	HLA-F-AS1	HLA-F antisense RNA 1	O	HLA-F antisense RNA 1 (non-protein coding)	20201124	-
9606	285834	HCG22	-	PBMUCL2	MIM:613918|HGNC:HGNC:27780|Ensembl:ENSG00000228789	6	6p21.33	HLA complex group 22 (gene/pseudogene)	protein-coding	HCG22	HLA complex group 22 (gene/pseudogene)	O	protein PBMUCL2|HLA complex group 22 (non-protein coding)|panbronchiolitis related mucin-like 2|panbronchiolitis-related mucin-like protein 2	20201124	-
9606	285847	LOC285847	-	-	-	6	6p21.31	uncharacterized LOC285847	ncRNA	-	-	-	-	20201124	-
9606	285848	PNPLA1	-	ARCI10|dJ50J22.1	MIM:612121|HGNC:HGNC:21246|Ensembl:ENSG00000180316	6	6p21.31	patatin like phospholipase domain containing 1	protein-coding	PNPLA1	patatin like phospholipase domain containing 1	O	patatin-like phospholipase domain-containing protein 1	20201217	-
9606	285849	COX6A1P2	-	-	HGNC:HGNC:35239	6	6p21.2	cytochrome c oxidase subunit 6A1 pseudogene 2	pseudo	COX6A1P2	cytochrome c oxidase subunit 6A1 pseudogene 2	O	cytochrome c oxidase subunit VIa polypeptide 1 pseudogene 2|ytochrome c oxidase subunit VIa polypeptide 1 pseudogene 2	20201124	-
9606	285852	TREML4	-	TLT-4|TLT4	MIM:614664|HGNC:HGNC:30807|Ensembl:ENSG00000188056	6	6p21.1	triggering receptor expressed on myeloid cells like 4	protein-coding	TREML4	triggering receptor expressed on myeloid cells like 4	O	trem-like transcript 4 protein|TREM like transcript 4|triggering receptor expressed on myeloid cells-like protein 4	20201124	-
9606	285855	RPL7L1	-	dJ475N16.4	MIM:617417|HGNC:HGNC:21370|Ensembl:ENSG00000146223	6	6p21.1	ribosomal protein L7 like 1	protein-coding	RPL7L1	ribosomal protein L7 like 1	O	60S ribosomal protein L7-like 1|large ribosomal subunit protein uL30-like 1	20210103	-
9606	285857	LINC02537	-	-	HGNC:HGNC:27784|Ensembl:ENSG00000283215	6	6p21.1	long intergenic non-protein coding RNA 2537	ncRNA	LINC02537	long intergenic non-protein coding RNA 2537	O	-	20201124	-
9606	285872	THAP5P1	-	-	HGNC:HGNC:22340	7	7q36.3	THAP domain containing 5 pseudogene 1	pseudo	THAP5P1	THAP domain containing 5 pseudogene 1	O	THAP5 pseudogene	20201124	-
9606	285877	POM121L12	-	-	HGNC:HGNC:25369|Ensembl:ENSG00000221900	7	7p12.1	POM121 transmembrane nucleoporin like 12	protein-coding	POM121L12	POM121 transmembrane nucleoporin like 12	O	POM121-like protein 12|POM121 membrane glycoprotein-like 12	20201124	-
9606	285878	VSTM2A-OT1	-	GS1-18A18.1	HGNC:HGNC:50770|Ensembl:ENSG00000224223	7	7p11.2	VSTM2A overlapping transcript 1	ncRNA	VSTM2A-OT1	VSTM2A overlapping transcript 1	O	-	20201124	-
9606	285888	CNPY1	-	-	MIM:612493|HGNC:HGNC:27786|Ensembl:ENSG00000146910	7	7q36.3	canopy FGF signaling regulator 1	protein-coding	CNPY1	canopy FGF signaling regulator 1	O	protein canopy homolog 1|canopy 1 homolog	20210123	-
9606	285889	LOC285889	-	-	-	7	7q36.3	uncharacterized LOC285889	ncRNA	-	-	-	-	20201124	-
9606	285893	ARAFP3	-	ARAF3P|ARAFPS2	HGNC:HGNC:35474	7	7q11.21	ARAF pseudogene 3	pseudo	ARAFP3	ARAF pseudogene 3	O	v-raf murine sarcoma 3611 viral oncogene homolog 3, pseudogene|v-raf murine sarcoma 3611 viral oncogene homolog pseudogene	20201124	-
9606	285900	RPL6P20	-	RPL6_6_811	HGNC:HGNC:36543|Ensembl:ENSG00000236976	7	7q11.21	ribosomal protein L6 pseudogene 20	pseudo	RPL6P20	ribosomal protein L6 pseudogene 20	O	-	20201124	-
9606	285905	INTS4P1	-	INTS4L1	HGNC:HGNC:21925|Ensembl:ENSG00000164669	7	7q11.21	integrator complex subunit 4 pseudogene 1	pseudo	INTS4P1	integrator complex subunit 4 pseudogene 1	O	integrator complex subunit 4-like 1	20201124	-
9606	285908	LINC00174	-	NCRNA00174	HGNC:HGNC:27788|Ensembl:ENSG00000179406	7	7q11.21	long intergenic non-protein coding RNA 174	ncRNA	LINC00174	long intergenic non-protein coding RNA 174	O	-	20201124	-
9606	285941	LINC02860	-	C7orf71	HGNC:HGNC:22364|Ensembl:ENSG00000222004	7	7p15.2	long intergenic non-protein coding RNA 2860	ncRNA	LINC02860	long intergenic non-protein coding RNA 2860	O	-	20201124	-
9606	285943	HOXA-AS2	-	HOXA3as	MIM:616068|HGNC:HGNC:43745	7	7p15.2	HOXA cluster antisense RNA 2	ncRNA	HOXA-AS2	HOXA cluster antisense RNA 2	O	HOXA cluster antisense RNA 2 (non-protein coding)	20210110	-
9606	285954	INHBA-AS1	-	-	HGNC:HGNC:40303|Ensembl:ENSG00000224116	7	7p14.1	INHBA antisense RNA 1	ncRNA	INHBA-AS1	INHBA antisense RNA 1	O	INHBA antisense RNA 1 (non-protein coding)	20201124	-
9606	285955	SPDYE1	-	Ringo1|SPDYB2L2|SPDYE|WBSCR19	MIM:617623|HGNC:HGNC:16408|Ensembl:ENSG00000136206	7	7p13	speedy/RINGO cell cycle regulator family member E1	protein-coding	SPDYE1	speedy/RINGO cell cycle regulator family member E1	O	putative WBSCR19-like protein 6|Speedy E|Williams Beuren syndrome chromosome region 19 protein|speedy homolog E1|speedy protein E1|williams-Beuren syndrome chromosomal region 19 protein	20201124	-
9606	285958	SNHG15	-	C7orf40|Linc-Myo1g|MYO1GUT	HGNC:HGNC:27797|Ensembl:ENSG00000232956	7	7p13	small nucleolar RNA host gene 15	ncRNA	SNHG15	small nucleolar RNA host gene 15	O	MYO1G upstream transcript|small nucleolar RNA host gene 15 (non-protein coding)	20201124	-
9606	285961	SEPTIN7P9	-	CDC10L|SEPT7L|SEPT7P9|bA291L22.2	HGNC:HGNC:30810	10	10p11.1	septin 7 pseudogene 9	pseudo	SEPTIN7P9	septin 7 pseudogene 9	O	CDC10 cell division cycle 10 homolog-like|CDC10-like|septin 7-like	20201124	-
9606	285962	WEE2-AS1	-	-	HGNC:HGNC:48669|Ensembl:ENSG00000228775	7	7q34	WEE2 antisense RNA 1	ncRNA	WEE2-AS1	WEE2 antisense RNA 1	O	-	20201129	-
9606	285965	EPHA1-AS1	-	-	HGNC:HGNC:27799|Ensembl:ENSG00000229153	7	7q35	EPHA1 antisense RNA 1	ncRNA	EPHA1-AS1	EPHA1 antisense RNA 1	O	EPHA1 antisense RNA 1 (non-protein coding)	20201124	-
9606	285966	TCAF2	-	FAM115C|FAM139A|GATD9	MIM:616252|HGNC:HGNC:26878|Ensembl:ENSG00000170379	7	7q35	TRPM8 channel associated factor 2	protein-coding	TCAF2	TRPM8 channel associated factor 2	O	TRPM8 channel-associated factor 2|TRP channel-associated factor 2|family with sequence similarity 115, member C|family with sequence similarity 139, member A|protein FAM115C	20201124	-
9606	285971	ZNF775	-	-	HGNC:HGNC:28501|Ensembl:ENSG00000196456	7	7q36.1	zinc finger protein 775	protein-coding	ZNF775	zinc finger protein 775	O	zinc finger protein 775	20201124	-
9606	285972	LINC00996	-	-	HGNC:HGNC:27800|Ensembl:ENSG00000242258	7	7q36.1	long intergenic non-protein coding RNA 996	ncRNA	LINC00996	long intergenic non-protein coding RNA 996	O	-	20201124	-
9606	285973	ATG9B	-	APG9L2|NOS3AS|SONE	MIM:612205|HGNC:HGNC:21899|Ensembl:ENSG00000181652	7	7q36.1	autophagy related 9B	protein-coding	ATG9B	autophagy related 9B	O	autophagy-related protein 9B|APG9-like 2|ATG9 autophagy related 9 homolog B|autophagy 9-like 2 protein|endothelial nitric oxide synthase antisense|nitric oxide synthase 3-overlapping antisense gene protein	20201124	-
9606	285987	DLX6-AS1	-	DLX6-AS|DLX6AS|Evf-2|NCRNA00212	HGNC:HGNC:37151	7	7q21.3	DLX6 antisense RNA 1	ncRNA	DLX6-AS1	DLX6 antisense RNA 1	O	DLX6 antisense RNA (non-protein coding)|DLX6 antisense RNA 1 (non-protein coding)	20201220	-
9606	285989	ZNF789	-	-	HGNC:HGNC:27801|Ensembl:ENSG00000198556	7	7q22.1	zinc finger protein 789	protein-coding	ZNF789	zinc finger protein 789	O	zinc finger protein 789	20201124	-
9606	286002	SLC26A4-AS1	-	-	HGNC:HGNC:22385	7	7q22.3	SLC26A4 antisense RNA 1	ncRNA	SLC26A4-AS1	SLC26A4 antisense RNA 1	O	SLC26A4 antisense RNA 1 (non-protein coding)	20201220	-
9606	286006	LSMEM1	-	C7orf53	HGNC:HGNC:22036|Ensembl:ENSG00000181016	7	7q31.1	leucine rich single-pass membrane protein 1	protein-coding	LSMEM1	leucine rich single-pass membrane protein 1	O	leucine-rich single-pass membrane protein 1	20201213	-
9606	286016	TPI1P2	-	-	HGNC:HGNC:38069|Ensembl:ENSG00000230359	7	7q32.1	triosephosphate isomerase 1 pseudogene 2	pseudo	TPI1P2	triosephosphate isomerase 1 pseudogene 2	O	Putative triosephosphate isomerase-like protein LOC286016	20201124	-
9606	286023	FLJ40288	-	-	Ensembl:ENSG00000183470	7	7q32.3	uncharacterized FLJ40288	ncRNA	-	-	-	-	20201124	-
9606	286042	FAM86B3P	-	-	HGNC:HGNC:44371|Ensembl:ENSG00000173295	8	8p23.1	family with sequence similarity 86, member A pseudogene	pseudo	FAM86B3P	family with sequence similarity 86 member B3, pseudogene	O	-	20201124	-
9606	286043	MRPS18CP2	-	-	HGNC:HGNC:29743	8	8p23.1	MRPS18C pseudogene 2	pseudo	MRPS18CP2	MRPS18C pseudogene 2	O	mitochondrial ribosomal protein S18C pseudogene 2	20201124	-
9606	286046	XKR6	-	C8orf21|C8orf5|C8orf7|XRG6	HGNC:HGNC:27806|Ensembl:ENSG00000171044	8	8p23.1	XK related 6	protein-coding	XKR6	XK related 6	O	XK-related protein 6|Transmembrane protein C8orf5|X Kell blood group precursor-related family, member 6|X-linked Kx blood group related 6|XK, Kell blood group complex subunit-related family, member 6	20201124	-
9606	286053	NSMCE2	-	C8orf36|MMS21|NSE2|ZMIZ7	MIM:617246|HGNC:HGNC:26513|Ensembl:ENSG00000156831	8	8q24.13	NSE2 (MMS21) homolog, SMC5-SMC6 complex SUMO ligase	protein-coding	NSMCE2	NSE2 (MMS21) homolog, SMC5-SMC6 complex SUMO ligase	O	E3 SUMO-protein ligase NSE2|E3 SUMO-protein transferase NSE2|NSMCE2/PVT1 fusion|PVT1/NSMCE2 fusion|methyl methanesulfonate sensitivity gene 21|non-SMC element 2, MMS21 homolog|non-structural maintenance of chromosomes element 2 homolog|zinc finger, MIZ-type containing 7	20201124	-
9606	286059	LOC286059	-	-	Ensembl:ENSG00000246130	8	8p21.3	TNF receptor superfamily member 10d pseudogene	pseudo	-	-	-	tumor necrosis factor receptor superfamily member 10d, decoy with truncated death domain pseudogene	20201124	-
9606	286065	MAPK6P4	-	Erk3ps4|MAPK6PS4	HGNC:HGNC:18456	8	8q11.1	mitogen-activated protein kinase 6 pseudogene 4	pseudo	MAPK6P4	mitogen-activated protein kinase 6 pseudogene 4	O	-	20201124	-
9606	286075	ZNF707	-	-	HGNC:HGNC:27815|Ensembl:ENSG00000181135	8	8q24.3	zinc finger protein 707	protein-coding	ZNF707	zinc finger protein 707	O	zinc finger protein 707	20201213	-
9606	286076	LINC02878	-	BREA2	HGNC:HGNC:54524	8	8q24.3	long intergenic non-protein coding RNA 2878	ncRNA	LINC02878	long intergenic non-protein coding RNA 2878	O	breast cancer estrogen-induced apoptosis 2	20201124	-
9606	286077	FAM83H	-	AI3|AI3A	MIM:611927|HGNC:HGNC:24797|Ensembl:ENSG00000180921	8	8q24.3	family with sequence similarity 83 member H	protein-coding	FAM83H	family with sequence similarity 83 member H	O	protein FAM83H|FAM83H variant 1|FAM83H variant 2|truncated FAM83H	20210110	-
9606	286083	LOC286083	-	-	Ensembl:ENSG00000275427	8	8p23.3	uncharacterized LOC286083	ncRNA	-	-	-	-	20201124	-
9606	286094	LINC01591	-	-	HGNC:HGNC:27819|Ensembl:ENSG00000254083	8	8q24.22	long intergenic non-protein coding RNA 1591	ncRNA	LINC01591	long intergenic non-protein coding RNA 1591	O	-	20201124	-
9606	286097	MICU3	-	EFHA2	MIM:610633|HGNC:HGNC:27820|Ensembl:ENSG00000155970	8	8p22	mitochondrial calcium uptake family member 3	protein-coding	MICU3	mitochondrial calcium uptake family member 3	O	calcium uptake protein 3, mitochondrial|EF hand domain family A2|EF-hand domain family, member A2|EF-hand domain-containing family member A2|mitochondrial uptake family, member 3	20201124	-
9606	286101	ZNF252P	-	ZNF252	HGNC:HGNC:13046	8	8q24.3	zinc finger protein 252, pseudogene	pseudo	ZNF252P	zinc finger protein 252, pseudogene	O	zinc finger protein pseudogene	20201124	-
9606	286102	TMED10P1	-	S31I125|S31III125|TMED10|TMED10P|TMP21|Tmp-21-I|Tmp21-II|p23|p24delta|p24delta1	HGNC:HGNC:30754	8	8q24.3	transmembrane p24 trafficking protein 10 pseudogene 1	pseudo	TMED10P1	transmembrane p24 trafficking protein 10 pseudogene 1	O	21 kDa transmembrane-trafficking protein|Tmp21-II , transcribed pseudogene|Transmembrane emp24 domain-containing protein 10|Transmembrane protein Tmp21|p24 family protein delta-1|transmembrane emp24-like trafficking protein 10 pseudogene 1	20201124	-
9606	286103	ZNF252P-AS1	-	C8orf77	HGNC:HGNC:27821|Ensembl:ENSG00000255559	8	8q24.3	ZNF252P antisense RNA 1	ncRNA	ZNF252P-AS1	ZNF252P antisense RNA 1	O	ZNF252P antisense RNA 1 (non-protein coding)	20201124	-
9606	286114	LINC02153	-	-	HGNC:HGNC:27823|Ensembl:ENSG00000253199	8	8p21.3	long intergenic non-protein coding RNA 2153	ncRNA	LINC02153	long intergenic non-protein coding RNA 2153	O	-	20201124	-
9606	286122	C8orf31	-	-	HGNC:HGNC:26731|Ensembl:ENSG00000177335	8	8q24.3	chromosome 8 open reading frame 31	ncRNA	C8orf31	chromosome 8 open reading frame 31	O	uncharacterized protein C8orf31	20201124	-
9606	286128	ZFP41	-	ZNF753|zfp-41	HGNC:HGNC:26786|Ensembl:ENSG00000181638	8	8q24.3	ZFP41 zinc finger protein	protein-coding	ZFP41	ZFP41 zinc finger protein	O	zinc finger protein 41 homolog	20201213	-
9606	286133	SCARA5	-	NET33|Tesr	MIM:611306|HGNC:HGNC:28701|Ensembl:ENSG00000168079	8	8p21.1	scavenger receptor class A member 5	protein-coding	SCARA5	scavenger receptor class A member 5	O	scavenger receptor class A member 5|scavenger receptor class A, member 5 (putative)|scavenger receptor hlg|testis expressed scavenger receptor	20201124	-
9606	286135	LINC02209	-	FAM183CP	HGNC:HGNC:27827|Ensembl:ENSG00000253279	8	8p12	long intergenic non-protein coding RNA 2209	ncRNA	LINC02209	long intergenic non-protein coding RNA 2209	O	family with sequence similarity 183 member C, pseudogene	20201124	-
9606	286140	RNF5P1	-	-	HGNC:HGNC:31053	8	8p11.22	ring finger protein 5 pseudogene 1	pseudo	RNF5P1	ring finger protein 5 pseudogene 1	O	ring finger protein 5, E3 ubiquitin protein ligase pseudogene 1	20201124	-
9606	286144	TRIQK	-	C8orf83|PRO0845|UPF0599	HGNC:HGNC:27828|Ensembl:ENSG00000205133	8	8q22.1	triple QxxK/R motif containing	protein-coding	TRIQK	triple QxxK/R motif containing	O	triple QxxK/R motif-containing protein|protein TRIQK|triple repetitive-sequence of QXXK/R protein homolog	20201124	-
9606	286148	DPY19L4	-	-	MIM:613895|HGNC:HGNC:27829|Ensembl:ENSG00000156162	8	8q22.1	dpy-19 like 4	protein-coding	DPY19L4	dpy-19 like 4	O	probable C-mannosyltransferase DPY19L4|dpy-19-like protein 4|protein dpy-19 homolog 4	20201124	-
9606	286150	RPS2P33	-	RPS2_11_929	HGNC:HGNC:35549|Ensembl:ENSG00000213750	8	8q22.1	ribosomal protein S2 pseudogene 33	pseudo	RPS2P33	ribosomal protein S2 pseudogene 33	O	-	20201124	-
9606	286151	FBXO43	-	EMI2|ERP1|FBX43	MIM:609110|HGNC:HGNC:28521|Ensembl:ENSG00000156509	8	8q22.2	F-box protein 43	protein-coding	FBXO43	F-box protein 43	O	F-box only protein 43|early mitotic inhibitor 2|endogenous meiotic inhibitor 2	20201124	-
9606	286156	MAPK6P5	-	MAPK6PS5	HGNC:HGNC:18979	8	8q23.1	mitogen-activated protein kinase 6 pseudogene 5	pseudo	MAPK6P5	mitogen-activated protein kinase 6 pseudogene 5	O	-	20201124	-
9606	286157	PCBP2P2	-	-	HGNC:HGNC:8650	8	8q21.12	poly(rC) binding protein 2 pseudogene 2	pseudo	PCBP2P2	poly(rC) binding protein 2 pseudogene 2	O	-	20201124	-
9606	286177	LOC286177	-	-	Ensembl:ENSG00000253614	8	8q12.1	uncharacterized LOC286177	ncRNA	-	-	-	-	20201124	-
9606	286178	LOC286178	-	-	Ensembl:ENSG00000254139	8	8q12.1	uncharacterized LOC286178	ncRNA	-	-	-	CTD-2339F6.1	20201124	-
9606	286183	NKAIN3	-	FAM77D|NKAIN3-IT1|UG0898H09	MIM:612872|HGNC:HGNC:26829|Ensembl:ENSG00000185942	8	8q12.3	sodium/potassium transporting ATPase interacting 3	protein-coding	NKAIN3	sodium/potassium transporting ATPase interacting 3	O	sodium/potassium-transporting ATPase subunit beta-1-interacting protein 3|NKAIN3 intronic transcript|Na(+)/K(+)-transporting ATPase subunit beta-1-interacting protein 3|Na+/K+ transporting ATPase interacting 3|family with sequence similarity 77, member D	20201124	-
9606	286184	LINC01289	-	-	HGNC:HGNC:50354|Ensembl:ENSG00000253734	8	8q12.3	long intergenic non-protein coding RNA 1289	ncRNA	LINC01289	long intergenic non-protein coding RNA 1289	O	-	20201124	-
9606	286186	LINC01299	-	-	HGNC:HGNC:27839|Ensembl:ENSG00000254081	8	8q13.1	long intergenic non-protein coding RNA 1299	ncRNA	LINC01299	long intergenic non-protein coding RNA 1299	O	CTD-3025N20.2	20201124	-
9606	286187	PPP1R42	-	LRRC67|TLLR|TLRR|dtr	MIM:617720|HGNC:HGNC:33732|Ensembl:ENSG00000178125	8	8q13.1	protein phosphatase 1 regulatory subunit 42	protein-coding	PPP1R42	protein phosphatase 1 regulatory subunit 42	O	protein phosphatase 1 regulatory subunit 42|leucine rich repeat containing 67|leucine-rich repeat-containing protein 67|testis leucine-rich repeat	20201124	-
9606	286189	C8orf34-AS1	-	-	HGNC:HGNC:27840|Ensembl:ENSG00000248801	8	8q13.2	C8orf34 antisense RNA 1	ncRNA	C8orf34-AS1	C8orf34 antisense RNA 1	O	-	20201124	-
9606	286190	LACTB2-AS1	-	-	HGNC:HGNC:27841|Ensembl:ENSG00000246366	8	8q13.3	LACTB2 antisense RNA 1	ncRNA	LACTB2-AS1	LACTB2 antisense RNA 1	O	-	20201124	-
9606	286204	CRB2	-	FSGS9|VMCKD	MIM:609720|HGNC:HGNC:18688|Ensembl:ENSG00000148204	9	9q33.3	crumbs cell polarity complex component 2	protein-coding	CRB2	crumbs cell polarity complex component 2	O	protein crumbs homolog 2|crumbs 2, cell polarity complex component|crumbs family member 2|crumbs-like protein 2	20201213	-
9606	286205	SCAI	-	C9orf126|NET40	HGNC:HGNC:26709|Ensembl:ENSG00000173611	9	9q33.3	suppressor of cancer cell invasion	protein-coding	SCAI	suppressor of cancer cell invasion	O	protein SCAI|suppressor of cancer cell invasion protein	20201213	-
9606	286207	CFAP157	-	C9orf117	HGNC:HGNC:27843|Ensembl:ENSG00000160401	9	9q34.11	cilia and flagella associated protein 157	protein-coding	CFAP157	cilia and flagella associated protein 157	O	cilia- and flagella-associated protein 157	20201124	-
9606	286223	C9orf47	-	C9orf108|bA791O21.3	HGNC:HGNC:23669|Ensembl:ENSG00000213694	9	9q22.1	chromosome 9 open reading frame 47	protein-coding	C9orf47	chromosome 9 open reading frame 47	O	uncharacterized protein C9orf47	20201124	-
9606	286234	SPATA31E1	-	C9orf79|FAM75E1	HGNC:HGNC:26672|Ensembl:ENSG00000177992	9	9q22.1	SPATA31 subfamily E member 1	protein-coding	SPATA31E1	SPATA31 subfamily E member 1	O	spermatogenesis-associated protein 31E1|FAM75-like protein C9orf79|XXyac-YM21GA2.5|family with sequence similarity 75, member E1|protein FAM75E1	20201124	-
9606	286238	LINC02843	-	-	HGNC:HGNC:27847|Ensembl:ENSG00000228189	9	9q22.1	long intergenic non-protein coding RNA 2843	ncRNA	LINC02843	long intergenic non-protein coding RNA 2843	O	-	20201124	-
9606	286239	ME2P1	-	-	HGNC:HGNC:49809	9	9p21.1	malic enzyme 2 pseudogene 1	pseudo	ME2P1	malic enzyme 2 pseudogene 1	O	malic enzyme 2, NAD(+)-dependent, mitochondrial pseudogene 1	20201124	-
9606	286256	LCN12	-	-	MIM:612905|HGNC:HGNC:28733|Ensembl:ENSG00000184925	9	9q34.3	lipocalin 12	protein-coding	LCN12	lipocalin 12	O	epididymal-specific lipocalin-12|epididymis secretory sperm binding protein|lipocalcin 12	20201124	-
9606	286257	PAXX	-	C9orf142|XLS	MIM:616315|HGNC:HGNC:27849|Ensembl:ENSG00000148362	9	9q34.3	PAXX non-homologous end joining factor	protein-coding	PAXX	PAXX non-homologous end joining factor	O	protein PAXX|XRCC4-like small protein|paralog of XRCC4 and XLF	20201213	-
9606	286262	TPRN	-	C9orf75|DFNB79	MIM:613354|HGNC:HGNC:26894|Ensembl:ENSG00000176058	9	9q34.3	taperin	protein-coding	TPRN	taperin	O	taperin	20210123	-
9606	286297	LOC286297	-	-	-	9	9q13	methylenetetrahydrofolate dehydrogenase (NADP+ dependent) 1 like pseudogene	pseudo	-	-	-	-	20201124	-
9606	286310	LCN1P1	-	LCN1L1|bA430N14.2	HGNC:HGNC:23412|Ensembl:ENSG00000119440	9	9q34.2	lipocalin 1 pseudogene 1	pseudo	LCN1P1	lipocalin 1 pseudogene 1	O	lipocalin 1 (tear prealbumin) pseudogene|lipocalin 1-like 1	20201124	-
9606	286319	TUSC1	-	CCDC89B|TSG-9|TSG9	MIM:610529|HGNC:HGNC:31010|Ensembl:ENSG00000198680	9	9p21.2	tumor suppressor candidate 1	protein-coding	TUSC1	tumor suppressor candidate 1	O	tumor suppressor candidate gene 1 protein	20201124	-
9606	286333	FAM225A	-	C9orf109|LINC00256A|NCRNA00256A	HGNC:HGNC:27855|Ensembl:ENSG00000231528	9	9q32	family with sequence similarity 225 member A	ncRNA	FAM225A	family with sequence similarity 225 member A	O	family with sequence similarity 225 member A (non-protein coding)|long intergenic non-protein coding RNA 256A|non-protein coding RNA 256A	20201124	-
9606	286336	FAM78A	-	C9orf59	HGNC:HGNC:25465|Ensembl:ENSG00000126882	9	9q34.13	family with sequence similarity 78 member A	protein-coding	FAM78A	family with sequence similarity 78 member A	O	protein FAM78A	20201124	-
9606	286343	LURAP1L	-	C9orf150|HYST0841|LRAP35b|bA3L8.2	MIM:616130|HGNC:HGNC:31452|Ensembl:ENSG00000153714	9	9p23	leucine rich adaptor protein 1 like	protein-coding	LURAP1L	leucine rich adaptor protein 1 like	O	leucine rich adaptor protein 1-like|leucine repeat adaptor protein 35b	20201124	-
9606	286348	RPL7P33	-	RPL7_16_965	HGNC:HGNC:35937|Ensembl:ENSG00000215236	9	9p22.3	ribosomal protein L7 pseudogene 33	pseudo	RPL7P33	ribosomal protein L7 pseudogene 33	O	-	20201124	-
9606	286359	LOC286359	-	-	-	9	9q22.33	uncharacterized LOC286359	ncRNA	-	-	-	-	20201124	-
9606	286362	OR13C9	-	OR37L|OR9-13	HGNC:HGNC:15104|Ensembl:ENSG00000136839	9	9q31.1	olfactory receptor family 13 subfamily C member 9	protein-coding	OR13C9	olfactory receptor family 13 subfamily C member 9	O	olfactory receptor 13C9|olfactory receptor OR9-13	20201124	-
9606	286365	OR13D1	-	OR9-15	HGNC:HGNC:14695|Ensembl:ENSG00000179055	9	9q31.1	olfactory receptor family 13 subfamily D member 1	protein-coding	OR13D1	olfactory receptor family 13 subfamily D member 1	O	olfactory receptor 13D1|olfactory receptor OR9-15	20201208	-
9606	286370	MIR4290HG	-	-	HGNC:HGNC:27861|Ensembl:ENSG00000227555	9	9q22.2	MIR4290 host gene	ncRNA	MIR4290HG	MIR4290 host gene	O	-	20201124	-
9606	286380	FOXD4L3	-	FOXD4B|FOXD4L2|FOXD4L4|FOXD6	MIM:611086|HGNC:HGNC:18523|Ensembl:ENSG00000187559	9	9q21.11	forkhead box D4 like 3	protein-coding	FOXD4L3	forkhead box D4 like 3	O	forkhead box protein D4-like 3|FOXD4-like 2|FOXD4-like 3|FOXD4-like 4|Forkhead box protein D4-like 3|Forkhead box protein D4-like 4|Forkhead box protein D4B|Myeloid factor-gamma|forkhead box protein D4-like 2	20201213	-
9606	286410	ATP11C	-	ATPIG|ATPIQ|HACXL	MIM:300516|HGNC:HGNC:13554|Ensembl:ENSG00000101974	X	Xq27.1	ATPase phospholipid transporting 11C	protein-coding	ATP11C	ATPase phospholipid transporting 11C	O	phospholipid-transporting ATPase IG|ATPase, class VI, type 11C|P4-ATPase flippase complex alpha subunit ATP11C|probable phospholipid-transporting ATPase IG	20210118	-
9606	286411	LINC00632	-	ASINC	HGNC:HGNC:27865|Ensembl:ENSG00000203930	X	Xq27.1	long intergenic non-protein coding RNA 632	ncRNA	LINC00632	long intergenic non-protein coding RNA 632	O	alternatively spliced into CiRS-7	20201124	-
9606	286423	MRRFP1	-	MRRFP	HGNC:HGNC:35238|Ensembl:ENSG00000224236	X	Xq25	mitochondrial ribosome recycling factor pseudogene 1	pseudo	MRRFP1	mitochondrial ribosome recycling factor pseudogene 1	O	MRRF pseudogene	20201209	-
9606	286430	NLRP2B	-	CLRX.1|NALP2P|NLRP2P|NOD24|POP4	HGNC:HGNC:29887|Ensembl:ENSG00000215174	X	Xp11.21	NLR family pyrin domain containing 2B	protein-coding	NLRP2B	NLR family pyrin domain containing 2B	O	NLR family pyrin domain-containing protein 2B|NLR family and pyrin domain-containing 2 pseudogene|NLR family, pyrin domain containing 2 pseudogene|NOD24 pseudogene|Pyrin domain-containing protein 2-like protein POP4|Pyrin-only protein 4	20201124	-
9606	286436	H2BW2	-	H2BFM|H2BM	HGNC:HGNC:27867|Ensembl:ENSG00000101812	X	Xq22.2	H2B.W histone 2	protein-coding	H2BW2	H2B.W histone 2	O	histone H2B type F-M|H2B histone family member M|H2B.M histone|H2B/s|histone H2B.s	20201208	-
9606	286437	LOC286437	-	-	-	X	Xq22.2	uncharacterized LOC286437	ncRNA	-	-	-	-	20201124	-
9606	286442	LINC01281	-	-	HGNC:HGNC:50337|Ensembl:ENSG00000235304	X	Xp11.4	long intergenic non-protein coding RNA 1281	ncRNA	LINC01281	long intergenic non-protein coding RNA 1281	O	-	20201124	-
9606	286444	RPS2P55	-	RPS2_29_1773	HGNC:HGNC:36140|Ensembl:ENSG00000216866	X	Xp11.4	ribosomal protein S2 pseudogene 55	pseudo	RPS2P55	ribosomal protein S2 pseudogene 55	O	-	20201124	-
9606	286451	YIPF6	-	FinGER6	MIM:300996|HGNC:HGNC:28304|Ensembl:ENSG00000181704	X	Xq12-q13.1	Yip1 domain family member 6	protein-coding	YIPF6	Yip1 domain family member 6	O	protein YIPF6|YIP1 family member 6	20201124	-
9606	286453	CSGALNACT2P1	-	-	HGNC:HGNC:55033|Ensembl:ENSG00000182574	X	Xq22.1	CSGALNACT2 pseudogene 1	pseudo	CSGALNACT2P1	CSGALNACT2 pseudogene 1	O	chondroitin sulfate N-acetylgalactosaminyltransferase 2 pseudogene	20201124	-
9606	286456	NAB1P1	-	-	HGNC:HGNC:55156|Ensembl:ENSG00000228717	X	Xq28	NAB1 pseudogene 1	pseudo	NAB1P1	NAB1 pseudogene 1	O	NGFI-A binding protein 1 (EGR1 binding protein 1) pseudogene	20201124	-
9606	286460	FAM3C2P	-	FAM3C2	HGNC:HGNC:34501	X	Xp22.11	FAM3C pseudogene	pseudo	FAM3C2P	family with sequence similarity 3 member C2, pseudogene	O	-	20201124	-
9606	286464	CFAP47	-	CHDC2|CXorf22|CXorf30|CXorf59	HGNC:HGNC:26708|Ensembl:ENSG00000165164	X	Xp21.1	cilia and flagella associated protein 47	protein-coding	CFAP47	cilia and flagella associated protein 47	O	cilia- and flagella-associated protein 47|calponin homology domain-containing protein 2	20201124	-
9606	286467	FIRRE	-	LINC01200	MIM:300999|HGNC:HGNC:49627|Ensembl:ENSG00000213468	X	Xq26.2	firre intergenic repeating RNA element	ncRNA	FIRRE	firre intergenic repeating RNA element	O	functional intergenic repeating RNA element	20201124	-
9606	286472	RAC1P4	-	Psi4Rac1|RAC4	HGNC:HGNC:31113	X	Xq26.3	Rac family small GTPase 1 pseudogene 4	pseudo	RAC1P4	Rac family small GTPase 1 pseudogene 4	O	ras-related C3 botulinum toxin substrate 1 pseudogene 4|ras-related C3 botulinum toxin substrate family member 4	20201124	-
9606	286480	UBE2E4P	-	UbcM2	HGNC:HGNC:32199	X	Xp22.2	ubiquitin conjugating enzyme E2 E4 pseudogene	pseudo	UBE2E4P	ubiquitin conjugating enzyme E2 E4 pseudogene	O	ubiquitin conjugating enzyme E2E 4 pseudogene|ubiquitin-conjugating enzyme E2E 3 (UBC4/5 homolog, yeast) pseudogene|ubiquitin-conjugating enzyme UbcM2	20201124	-
9606	286494	BRAFP1	-	BRAF2|BRAFPS2	MIM:300956|HGNC:HGNC:18615|Ensembl:ENSG00000224775	X	Xq13.3	BRAF pseudogene 1	pseudo	BRAFP1	BRAF pseudogene 1	O	murine sarcoma viral (v-raf) oncogene homolog B1 oncogene|v-raf murine sarcoma viral oncogene homolog B pseudogene 1|v-raf murine sarcoma viral oncogene homolog B pseudogene 2|v-raf murine sarcoma viral oncogene homolog B1 pseudogene 1|v-raf murine sarcoma viral oncogene homolog B1 pseudogene 2	20201124	-
9606	286495	TTC3P1	-	RNF105L|TTC3L	HGNC:HGNC:23318	X	Xq13.3	tetratricopeptide repeat domain 3 pseudogene 1	pseudo	TTC3P1	tetratricopeptide repeat domain 3 pseudogene 1	O	-	20201124	-
9606	286499	FAM133A	-	CT115	HGNC:HGNC:26748|Ensembl:ENSG00000179083	X	Xq21.32	family with sequence similarity 133 member A	protein-coding	FAM133A	family with sequence similarity 133 member A	O	protein FAM133A|cancer/testis antigen 115	20201124	-
9606	286512	EIF4A2P4	-	-	HGNC:HGNC:45101|Ensembl:ENSG00000224781	X	Xp11.22	eukaryotic translation initiation factor 4A2 pseudogene 4	pseudo	EIF4A2P4	eukaryotic translation initiation factor 4A2 pseudogene 4	O	-	20201124	-
9606	286514	MAGEB18	-	-	HGNC:HGNC:28515|Ensembl:ENSG00000176774	X	Xp21.3	MAGE family member B18	protein-coding	MAGEB18	MAGE family member B18	O	melanoma-associated antigen B18|MAGE-B18 antigen|melanoma antigen family B, 18|melanoma antigen family B18	20201124	-
9606	286527	TMSB15B	-	TMSB15A|TMSL8|TMSNB|Tbeta15b	MIM:301011|HGNC:HGNC:28612|Ensembl:ENSG00000158427	X	Xq22.2	thymosin beta 15B	protein-coding	TMSB15B	thymosin beta 15B	O	thymosin beta-15B|NB thymosin beta|Thymosin beta-15A|Thymosin-like protein 8	20201124	-
9606	286528	SSU72P1	-	-	HGNC:HGNC:43620|Ensembl:ENSG00000226547	X	Xq23	SSU72 pseudogene 1	pseudo	SSU72P1	SSU72 pseudogene 1	O	SSU72 RNA polymerase II CTD phosphatase homolog pseudogene 1	20201124	-
9606	286530	P2RY8	-	P2Y8	MIM:300525|HGNC:HGNC:15524|Ensembl:ENSG00000182162	X|Y	X;Y	P2Y receptor family member 8	protein-coding	P2RY8	P2Y receptor family member 8	O	P2Y purinoceptor 8|G-protein coupled purinergic receptor P2Y8|purinergic receptor P2Y, G-protein coupled, 8|purinergic receptor P2Y8	20201124	-
9606	286544	MXRA5Y	-	ADLICANP|MXRA5P|MXRA5P1	HGNC:HGNC:23932|Ensembl:ENSG00000235649	Y	Yq11.21	matrix remodeling associated 5 Y-linked (pseudogene)	pseudo	MXRA5Y	matrix remodeling associated 5 Y-linked (pseudogene)	O	adlican pseudogene|matrix-remodelling associated 5 pseudogene 1|matrix-remodelling associated 5, Y-linked (pseudogene)	20201124	-
9606	286550	CYCSP46	-	HCP46|HCP47	HGNC:HGNC:23941	Y	Yq11.221	CYCS pseudogene 46	pseudo	CYCSP46	CYCS pseudogene 46	O	cytochrome c, somatic pseudogene 46	20201124	-
9606	286554	BCORP1	-	BCORL2	HGNC:HGNC:23953|Ensembl:ENSG00000215580	Y	Yq11.222	BCL6 corepressor pseudogene 1	pseudo	BCORP1	BCL6 corepressor pseudogene 1	O	putative BCoR-like protein 2|BCL-6 corepressor pseudogene 1|BCL-6 corepressor-like protein 2|BCL6 co-repressor pseudogene|BCL6 co-repressor-like 2|BCL6 corepressor-like 2|BCoR-like protein 2	20201124	-
9606	286555	TBL1YP1	-	TBL1YP	HGNC:HGNC:23979|Ensembl:ENSG00000225624	Y	Yq11.223	transducin beta like 1 Y-linked pseudogene 1	pseudo	TBL1YP1	transducin beta like 1 Y-linked pseudogene 1	O	transducin (beta)-like 1Y-linked pseudogene	20201124	-
9606	286556	CDY3P	-	-	HGNC:HGNC:23849	Y	Yp11.2	chromodomain Y-linked 3 pseudogene	pseudo	CDY3P	chromodomain Y-linked 3 pseudogene	O	chromodomain protein, Y-linked 3 pseudogene|chromodomain protein, Y-linked, 1 pseudogene	20201213	-
9606	286557	RBMY1A3P	-	-	HGNC:HGNC:18849	Y	Yp11.2	RNA binding motif protein Y-linked family 1 member A3, pseudogene	pseudo	RBMY1A3P	RNA binding motif protein Y-linked family 1 member A3, pseudogene	O	RNA binding motif protein, Y chromosome, family 1, member A3 pseudogene	20201124	-
9606	286568	RPL41P6	-	-	HGNC:HGNC:37655	Y	Yq11.23	ribosomal protein L41 pseudogene 6	pseudo	RPL41P6	ribosomal protein L41 pseudogene 6	O	-	20201124	-
9606	286570	RPL41P7	-	-	HGNC:HGNC:37656	Y	Yq11.23	ribosomal protein L41 pseudogene 7	pseudo	RPL41P7	ribosomal protein L41 pseudogene 7	O	-	20201124	-
9606	286573	TPTE2P4	-	TPTEP	HGNC:HGNC:38077	Y	Yq11.23	transmembrane phosphoinositide 3-phosphatase and tensin homolog 2 pseudogene 4	pseudo	TPTE2P4	transmembrane phosphoinositide 3-phosphatase and tensin homolog 2 pseudogene 4	O	transmembrane phosphatase with tensin homology pseudogene	20201124	-
9606	286676	ILDR1	-	DFNB42|ILDR1alpha|ILDR1alpha'|ILDR1beta	MIM:609739|HGNC:HGNC:28741|Ensembl:ENSG00000145103	3	3q13.33	immunoglobulin like domain containing receptor 1	protein-coding	ILDR1	immunoglobulin like domain containing receptor 1	O	immunoglobulin-like domain-containing receptor 1|angulin-2|immunoglobulin-like domain-containing receptor 1 alpha|immunoglobulin-like domain-containing receptor 1 beta	20210123	-
9606	286749	STON1-GTF2A1L	-	ALF|GTF2A1L|GTF2A1LF|SALF	HGNC:HGNC:30651|Ensembl:ENSG00000068781	2	2p16.3	STON1-GTF2A1L readthrough	protein-coding	STON1-GTF2A1L	STON1-GTF2A1L readthrough	O	STON1-GTF2A1L protein|General transcription factor II A, 1-like factor|TFIIA-alpha and beta-like factor|stoned B/TFIIA-alpha/beta-like factor	20201124	-
9606	286751	OTSC4	-	-	MIM:611571	16	16q21-q23.2	otosclerosis 4	unknown	-	-	-	-	20191002	-
9606	286753	TRARG1	-	BEC-1|DSPB1|IFITMD3|LOST1|TUSC5	MIM:612211|HGNC:HGNC:29592|Ensembl:ENSG00000184811	17	17p13.3	trafficking regulator of GLUT4 (SLC2A4) 1	protein-coding	TRARG1	trafficking regulator of GLUT4 (SLC2A4) 1	O	trafficking regulator of GLUT4 1|brain endothelial cell derived gene-1|dispanin subfamily B member 1|interferon induced transmembrane protein domain containing 3|interferon-induced transmembrane domain-containing protein D3|located at seventeen p thirteen point three 1|protein located at seventeen-p-thirteen point three 1|tumor suppressor candidate 5	20201213	-
9606	286754	LEFTY3	-	-	Ensembl:ENSG00000234112	1	1q42.12	left-right determination factor 2 pseudogene	pseudo	-	-	-	-	20201124	-
9606	286826	LIN9	-	BARA|BARPsv|Lin-9|TGS|TGS1|TGS2	MIM:609375|HGNC:HGNC:30830|Ensembl:ENSG00000183814	1	1q42.12	lin-9 DREAM MuvB core complex component	protein-coding	LIN9	lin-9 DREAM MuvB core complex component	O	protein lin-9 homolog|TUDOR gene similar protein|beta subunit-associated regulator of apoptosis|lin-9 homolog|pRB-associated protein|rb related pathway actor|type I interferon receptor beta chain-associated protein	20201124	-
9606	286827	TRIM59	-	IFT80L|MRF1|RNF104|TRIM57|TSBF1	MIM:616148|HGNC:HGNC:30834|Ensembl:ENSG00000213186	3	3q25.33	tripartite motif containing 59	protein-coding	TRIM59	tripartite motif containing 59	O	tripartite motif-containing protein 59|RING finger protein 104|tripartite motif-containing 57|tumor suppressor TSBF-1|tumor suppressor TSBF1	20210103	-
9606	286828	CSN1S2AP	-	CSN1S2A	HGNC:HGNC:20230|Ensembl:ENSG00000234124	4	4q13.3	casein alpha s2 like A, pseudogene	pseudo	CSN1S2AP	casein alpha s2 like A, pseudogene	O	alpha-S2-like casein A	20201124	-
9606	286887	KRT6C	-	K6E|KRT6E|PPKNEFD	MIM:612315|HGNC:HGNC:20406|Ensembl:ENSG00000170465	12	12q13.13	keratin 6C	protein-coding	KRT6C	keratin 6C	O	keratin, type II cytoskeletal 6C|CK-6C|CK-6E|K6C|cytokeratin-6C|cytokeratin-6E|keratin 6C, type II|keratin 6E|keratin K6h|type-II keratin Kb12	20201124	-
9606	286967	FAM223B	-	CXorf52|CXorf52B|LINC00204B|NCRNA00204B	HGNC:HGNC:34048|Ensembl:ENSG00000272681	X	Xq28	family with sequence similarity 223 member B	ncRNA	FAM223B	family with sequence similarity 223 member B	O	family with sequence similarity 223 member B (non-protein coding)|long intergenic non-protein coding RNA 204B|non-protein coding RNA 204B	20201124	-
9606	287015	TRIM42	-	PPP1R40|T4A1	HGNC:HGNC:19014|Ensembl:ENSG00000155890	3	3q23	tripartite motif containing 42	protein-coding	TRIM42	tripartite motif containing 42	O	tripartite motif-containing protein 42|protein phosphatase 1, regulatory subunit 40	20201124	-
9606	317648	NOP14-AS1	-	C4orf10|RES4-24	HGNC:HGNC:20205	4	4p16.3	NOP14 antisense RNA 1	ncRNA	NOP14-AS1	NOP14 antisense RNA 1	O	NOP14 antisense RNA 1 (non-protein coding)	20201124	-
9606	317649	EIF4E3	-	eIF-4E3|eIF4E-3	MIM:609896|HGNC:HGNC:31837|Ensembl:ENSG00000163412	3	3p13	eukaryotic translation initiation factor 4E family member 3	protein-coding	EIF4E3	eukaryotic translation initiation factor 4E family member 3	O	eukaryotic translation initiation factor 4E type 3	20201124	-
9606	317662	FAM149B1	-	JBTS36|KIAA0974	MIM:618413|HGNC:HGNC:29162|Ensembl:ENSG00000138286	10	10q22.2	family with sequence similarity 149 member B1	protein-coding	FAM149B1	family with sequence similarity 149 member B1	O	primary cilium assembly protein FAM149B1|protein FAM149B1	20201213	-
9606	317664	DFNA49	-	-	MIM:608372	1	1q21-q23	deafness, autosomal dominant 49	unknown	-	-	-	-	20191002	-
9606	317668	MCDR3	-	-	MIM:608850	5	5p15.33-p13.1	macular dystrophy, retinal 3	unknown	-	-	-	-	20191002	-
9606	317669	IBD9	-	-	MIM:608448	3	3p26	inflammatory bowel disease 9	unknown	-	-	-	-	20191002	-
9606	317671	RFESD	-	-	HGNC:HGNC:29587|Ensembl:ENSG00000175449	5	5q15	Rieske Fe-S domain containing	protein-coding	RFESD	Rieske Fe-S domain containing	O	Rieske domain-containing protein	20210114	-
9606	317682	OTSC5	-	-	MIM:608787	3	3q22.1-q24	otosclerosis 5	unknown	-	-	-	-	20191002	-
9606	317684	MAPK6P3	-	MAPK6PS3	HGNC:HGNC:18977	13	13q14.11	mitogen-activated protein kinase 6 pseudogene 3	pseudo	MAPK6P3	mitogen-activated protein kinase 6 pseudogene 3	O	-	20201124	-
9606	317685	NYS4	-	-	MIM:193003	13	13q31-q33	nystagmus 4, congenital autosomal dominant	unknown	-	-	-	-	20191002	-
9606	317686	MAPK6P1	-	Erk3ps1|MAPK6PS1	HGNC:HGNC:18980	8	8q11.23	mitogen-activated protein kinase 6 pseudogene 1	pseudo	MAPK6P1	mitogen-activated protein kinase 6 pseudogene 1	O	-	20201124	-
9606	317687	BANF1P1	-	BCRG1|BCRP1|D14S1460|D14S1460E	HGNC:HGNC:20252	14	14q24.1	BANF1 pseudogene 1	pseudo	BANF1P1	BANF1 pseudogene 1	O	barrier to autointegration factor 1 pseudogene 1|breakpoint cluster region protein, uterine leiomyoma, 1	20201124	-
9606	317691	VN1R9P	-	VN1R22-1P	HGNC:HGNC:20257	22	22q11.1	vomeronasal 1 receptor 9 pseudogene	pseudo	VN1R9P	vomeronasal 1 receptor 9 pseudogene	O	vomeronasal 1 receptor 4 pseudogene	20201124	-
9606	317701	VN1R2	-	V1RL2	HGNC:HGNC:19872|Ensembl:ENSG00000196131	19	19q13.42	vomeronasal 1 receptor 2	protein-coding	VN1R2	vomeronasal 1 receptor 2	O	vomeronasal type-1 receptor 2|G-protein coupled receptor GPCR25|V1R-like 2|V1r-like receptor 2|hGPCR25|pheromone receptor	20201124	-
9606	317702	VN1R3	-	FKSG46|V1RL3|V1RL3p	HGNC:HGNC:19867	16	16p11.2	vomeronasal 1 receptor 3	protein-coding	VN1R3	vomeronasal 1 receptor 3	O	vomeronasal type-1 receptor 3|V1R-like 3|V1RL3 pseudogene|V1r-like receptor 3|vomeronasal 1 receptor 3 pseudogene|vomeronasal 1 receptor 4 pseudogene	20201124	-
9606	317703	VN1R4	-	V1RL4	HGNC:HGNC:19871|Ensembl:ENSG00000228567	19	19q13.42	vomeronasal 1 receptor 4	protein-coding	VN1R4	vomeronasal 1 receptor 4	O	vomeronasal type-1 receptor 4|CTD-2245F17.9|G-protein coupled receptor GPCR27|V1R-like 4|V1r-like receptor 4|hGPCR27|pheromone receptor	20201124	-
9606	317705	VN1R5	-	V1RL5	HGNC:HGNC:19870|Ensembl:ENSG00000197617	1	1q44	vomeronasal 1 receptor 5 (gene/pseudogene)	protein-coding	VN1R5	vomeronasal 1 receptor 5 (gene/pseudogene)	O	vomeronasal type-1 receptor 5|G-protein coupled receptor GPCR26|V1R-like 5|V1r-like receptor 5|hGPCR26|pheromone receptor	20201124	-
9606	317714	DYT15	-	-	MIM:607488	18	18p11	dystonia 15, myoclonic	unknown	-	-	-	-	20191002	-
9606	317716	BPIFA4P	-	BASE	MIM:607627|HGNC:HGNC:20469|Ensembl:ENSG00000183566	20	20q11.21	BPI fold containing family A member 4, pseudogene	pseudo	BPIFA4P	BPI fold containing family A member 4, pseudogene	O	PLUNC family pseudogene|breast cancer and salivary gland expression|gene expressed only in the salivary gland and breast cancers	20201124	-
9606	317719	KLHL10	-	SPGF11	MIM:608778|HGNC:HGNC:18829|Ensembl:ENSG00000161594	17	17q21.2	kelch like family member 10	protein-coding	KLHL10	kelch like family member 10	O	kelch-like protein 10|testicular tissue protein Li 104	20201124	-
9606	317726	HMGN2P2	-	HMGN2L2	HGNC:HGNC:20016	14	14q31.1	high mobility group nucleosomal binding domain 2 pseudogene 2	pseudo	HMGN2P2	high mobility group nucleosomal binding domain 2 pseudogene 2	O	high-mobility group nucleosomal binding domain 2-like 2	20201124	-
9606	317727	LOC317727	-	-	Ensembl:ENSG00000224280	7	7p21.1	ataxin 2 like pseudogene	pseudo	-	-	-	-	20201124	-
9606	317729	BLZF2P	-	-	HGNC:HGNC:20049	14	14q24.1	basic leucine zipper nuclear factor 2, pseudogene	pseudo	BLZF2P	basic leucine zipper nuclear factor 2, pseudogene	O	basic leucine zipper nuclear factor 1 pseudogene	20201124	-
9606	317749	DHRS4L2	-	SDR25C3	MIM:615196|HGNC:HGNC:19731|Ensembl:ENSG00000187630	14	14q11.2	dehydrogenase/reductase 4 like 2	protein-coding	DHRS4L2	dehydrogenase/reductase 4 like 2	O	dehydrogenase/reductase SDR family member 4-like 2|NADPH-dependent retinol dehydrogenase/reductase-like protein 2|dehydrogenase/reductase (SDR family) member 4 like 2|dehydrogenase/reductase (SDR family) member 4 like 2A3|short chain dehydrogenase/reductase family 25C member 3	20210114	-
9606	317751	MESTIT1	-	MEST-AS1|MEST-IT|MEST-IT1|NCRNA00040|PEG1-AS	MIM:607794|HGNC:HGNC:17991	7	7q32.2	MEST intronic transcript 1, antisense RNA	ncRNA	MESTIT1	MEST intronic transcript 1, antisense RNA	O	MEST intronic transcript 1 (non-protein coding)|paternally expressed gene, antisense transcript	20201124	-
9606	317753	PSMD12P1	-	PSMD12P	HGNC:HGNC:30153|Ensembl:ENSG00000240135	3	3p13	PSMD12 pseudogene 1	pseudo	PSMD12P1	PSMD12 pseudogene 1	O	proteasome (prosome, macropain) 26S subunit, non-ATPase, 12 pseudogene|proteasome 26S non-ATPase subunit 12 pseudogene|proteasome 26S subunit, non-ATPase, 12 pseudogene	20201124	-
9606	317754	POTED	-	A26B3|ANKRD21|CT104.1|POTE|POTE-21|POTE21	MIM:607549|HGNC:HGNC:23822|Ensembl:ENSG00000166351	21	21q11.2	POTE ankyrin domain family member D	protein-coding	POTED	POTE ankyrin domain family member D	O	POTE ankyrin domain family member D|ANKRD26-like family B member 3|Expressed in prostate, ovary, testis, and placenta|ankyrin repeat domain 21|ankyrin repeat domain-containing protein 21|cancer/testis antigen family 104, member 1|prostate, ovary, testis-expressed protein	20201124	-
9606	317760	ADAM20P1	-	C14orf55	HGNC:HGNC:20102|Ensembl:ENSG00000259158	14	14q24.2	ADAM metallopeptidase domain 20 pseudogene 1	pseudo	ADAM20P1	ADAM metallopeptidase domain 20 pseudogene 1	O	CTD-2540L5.4|metalloproteinase-disintegrin 1-2 pseudogene	20201124	-
9606	317761	C14orf39	-	Six6os1	MIM:617307|HGNC:HGNC:19849|Ensembl:ENSG00000179008	14	14q23.1	chromosome 14 open reading frame 39	protein-coding	C14orf39	chromosome 14 open reading frame 39	O	protein SIX6OS1|six6 opposite strand transcript 1	20201213	-
9606	317762	CCDC85C	-	-	HGNC:HGNC:35459|Ensembl:ENSG00000205476	14	14q32.2	coiled-coil domain containing 85C	protein-coding	CCDC85C	coiled-coil domain containing 85C	O	coiled-coil domain-containing protein 85C	20201124	-
9606	317767	SCOCP1	-	-	HGNC:HGNC:20339	14	14q23.1	short coiled-coil protein pseudogene 1	pseudo	SCOCP1	short coiled-coil protein pseudogene 1	O	-	20201124	-
9606	317768	HOMER2P1	-	-	HGNC:HGNC:20336	14	14q32.33	HOMER2 pseudogene 1	pseudo	HOMER2P1	HOMER2 pseudogene 1	O	homer homolog 2 pseudogene 1|homer scaffolding protein 2 pseudogene 1	20201124	-
9606	317769	HOMER2P2	-	-	HGNC:HGNC:20334	14	14q32.33	HOMER2 pseudogene 2	pseudo	HOMER2P2	HOMER2 pseudogene 2	O	homer homolog 2 pseudogene 2|homer scaffolding protein 2 pseudogene 2	20201124	-
9606	317772	H2AC21	-	H2AB|HIST2H2AB	MIM:615014|HGNC:HGNC:20508|Ensembl:ENSG00000184270	1	1q21.2	H2A clustered histone 21	protein-coding	H2AC21	H2A clustered histone 21	O	histone H2A type 2-B|histone 2, H2ab|histone cluster 2 H2A family member b|histone cluster 2, H2ab	20210103	-
9606	317773	MGR6	-	FHM3|MGR	MIM:607516	1	1q31	Migraine, several forms	unknown	-	-	-	-	20170408	-
9606	317774	SEPTIN7P1	-	CDC10P|SEPT7P1	HGNC:HGNC:19926|Ensembl:ENSG00000259090	14	14q13.2	septin 7 pseudogene 1	pseudo	SEPTIN7P1	septin 7 pseudogene 1	O	CDC10 cell division cycle 10 homolog pseudogene	20201124	-
9606	317775	CHORDC2P	-	-	HGNC:HGNC:20050	14	14q32.11	cysteine and histidine rich domain containing 2, pseudogene	pseudo	CHORDC2P	cysteine and histidine rich domain containing 2, pseudogene	O	cysteine and histidine-rich domain (CHORD)-containing 2 pseudogene	20201124	-
9606	317778	SYF2P1	-	CBPINP|SYF2P	HGNC:HGNC:19925|Ensembl:ENSG00000258350	14	14q12	SYF2 pre-mRNA splicing factor pseudogene 1	pseudo	SYF2P1	SYF2 pre-mRNA splicing factor pseudogene 1	O	CCNDBP1 interactor pseudogene|SYF2 homolog, RNA splicing factor pseudogene 1	20201124	-
9606	317780	CKS1BP1	-	CKS1BP	HGNC:HGNC:20004	14	14q32.2	CDC28 protein kinase regulatory subunit 1B pseudogene 1	pseudo	CKS1BP1	CDC28 protein kinase regulatory subunit 1B pseudogene 1	O	-	20201124	-
9606	317781	DDX51	-	-	HGNC:HGNC:20082|Ensembl:ENSG00000185163	12	12q24.33	DEAD-box helicase 51	protein-coding	DDX51	DEAD-box helicase 51	O	ATP-dependent RNA helicase DDX51|DEAD (Asp-Glu-Ala-Asp) box polypeptide 51|DEAD box protein 51	20201124	-
9606	317782	CELIAC2	-	CD|GSE	MIM:609754	5	5q31-q33	celiac disease 2	unknown	-	-	-	-	20191002	-
9606	317784	COILP1	-	COILP	HGNC:HGNC:19927	14	14q21.1	coilin pseudogene 1	pseudo	COILP1	coilin pseudogene 1	O	-	20201124	-
9606	319085	ITPK1-AS1	-	C14orf85|ITPK1-AS|ITPK1AS|NCRNA00203	HGNC:HGNC:20132|Ensembl:ENSG00000258730	14	14q32.12	ITPK1 antisense RNA 1	ncRNA	ITPK1-AS1	ITPK1 antisense RNA 1	O	ITPK1 antisense RNA (non-protein coding)|ITPK1 antisense RNA 1 (non-protein coding)	20201124	-
9606	319087	COX5AP2	-	-	HGNC:HGNC:20005	14	14q22.1	cytochrome c oxidase subunit 5A pseudogene 2	pseudo	COX5AP2	cytochrome c oxidase subunit 5A pseudogene 2	O	cytochrome c oxidase subunit Va pseudogene 2	20201124	-
9606	319089	TTC6	-	C14orf25|NCRNA00291	HGNC:HGNC:19739|Ensembl:ENSG00000139865	14	14q21.1	tetratricopeptide repeat domain 6	protein-coding	TTC6	tetratricopeptide repeat domain 6	O	tetratricopeptide repeat protein 6|TPR repeat protein 6	20201124	-
9606	319093	RHOQP1	-	ARHQP|RHOQP	HGNC:HGNC:20003	14	14q21.3	ras homolog family member Q pseudogene 1	pseudo	RHOQP1	ras homolog family member Q pseudogene 1	O	ras homolog gene family, member Q pseudogene 1	20201124	-
9606	319098	COX7A2P1	-	COX7A3P|COX7AP1	HGNC:HGNC:20006	14	14q24.1	cytochrome c oxidase subunit 7A2 pseudogene 1	pseudo	COX7A2P1	cytochrome c oxidase subunit 7A2 pseudogene 1	O	cytochrome c oxidase subunit VIIa polypeptide 2 (liver) pseudogene 1|cytochrome c oxidase subunit VIIa polypeptide 3 pseudogene|cytochrome c oxidase subunit VIIa pseudogene 1	20201124	-
9606	319099	DDX18P1	-	-	HGNC:HGNC:20007|Ensembl:ENSG00000259165	14	14q24.1	DEAD-box helicase 18 pseudogene 1	pseudo	DDX18P1	DEAD-box helicase 18 pseudogene 1	O	DEAD (Asp-Glu-Ala-Asp) box polypeptide 18 pseudogene 1|DEAD/H (Asp-Glu-Ala-Asp/His) box polypeptide 18 pseudogene 1	20201124	-
9606	319100	TAAR6	-	TA4|TAR4|TAR6|TRAR4|taR-4|taR-6	MIM:608923|HGNC:HGNC:20978|Ensembl:ENSG00000146383	6	6q23.2	trace amine associated receptor 6	protein-coding	TAAR6	trace amine associated receptor 6	O	trace amine-associated receptor 6|trace amine receptor 4|trace amine receptor 6	20201124	-
9606	319101	KRT73	-	CK-73|IRT6IRS3|K6IRS3|K73|KRT6IRS3	MIM:608247|HGNC:HGNC:28928|Ensembl:ENSG00000186049	12	12q13.13	keratin 73	protein-coding	KRT73	keratin 73	O	keratin, type II cytoskeletal 73|cytokeratin-73|keratin 6 irs3|keratin 73, type II|type II inner root sheath-specific keratin-K6irs3|type-II keratin Kb36	20201208	-
9606	319102	ARHGAP16P	-	ARHGAP15P	HGNC:HGNC:19921	14	14q21.2	Rho GTPase activating protein 16 pseudogene	pseudo	ARHGAP16P	Rho GTPase activating protein 16 pseudogene	O	Rho GTPase activating protein 15 pseudogene	20201124	-
9606	319103	SNORD8	-	RNU6C|mgU6-53	MIM:618943|HGNC:HGNC:20159|Ensembl:ENSG00000200785	14	14q11.2	small nucleolar RNA, C/D box 8	snoRNA	SNORD8	small nucleolar RNA, C/D box 8	O	RNA, U6C small nucleolar	20201124	-
9606	319111	DNAJC8P1	-	-	HGNC:HGNC:19928	14	14q13.2	DnaJ heat shock protein family (Hsp40) member C8 pseudogene 1	pseudo	DNAJC8P1	DnaJ heat shock protein family (Hsp40) member C8 pseudogene 1	O	DnaJ (Hsp40) homolog, subfamily C, member 8 pseudogene 1	20201124	-
9606	319112	EEF1A1P2	-	-	HGNC:HGNC:20008|Ensembl:ENSG00000258841	14	14q31.1	eukaryotic translation elongation factor 1 alpha 1 pseudogene 2	pseudo	EEF1A1P2	eukaryotic translation elongation factor 1 alpha 1 pseudogene 2	O	-	20201124	-
9606	319114	ENSAP2	-	-	HGNC:HGNC:20011	14	14q31.1	endosulfine alpha pseudogene 2	pseudo	ENSAP2	endosulfine alpha pseudogene 2	O	-	20201124	-
9606	319115	EIF2S2P1	-	EIF2S2P	HGNC:HGNC:20009	14	14q23.2	eukaryotic translation initiation factor 2 subunit 2 beta pseudogene 1	pseudo	EIF2S2P1	eukaryotic translation initiation factor 2 subunit 2 beta pseudogene 1	O	eukaryotic translation initiation factor 2, subunit 2 beta, 38kDa pseudogene|eukaryotic translation initiation factor 2, subunit 2 beta, pseudogene	20201124	-
9606	319116	ATP6V1G1P1	-	ATP6V1GP1	HGNC:HGNC:19816	14	14q32.33	ATPase H+ transporting V1 subunit G1 pseudogene 1	pseudo	ATP6V1G1P1	ATPase H+ transporting V1 subunit G1 pseudogene 1	O	ATPase, H+ transporting, lysosomal 13kDa, V1 subunit G pseudogene 1|ATPase, H+ transporting, lysosomal 13kDa, V1 subunit G1 pseudogene 1	20201124	-
9606	319117	EIF3LP1	-	EIF3EIPP1|EIF3S6IPP	HGNC:HGNC:20010|Ensembl:ENSG00000258501	14	14q31.1	eukaryotic translation initiation factor 3 subunit L pseudogene 1	pseudo	EIF3LP1	eukaryotic translation initiation factor 3 subunit L pseudogene 1	O	eukaryotic translation initiation factor 3, subunit 6 interacting protein pseudogene|eukaryotic translation initiation factor 3, subunit E interacting protein pseudogene 1	20201124	-
9606	319118	EIF4BP1	-	EIF4BP	HGNC:HGNC:19929	14	14q21.2	eukaryotic translation initiation factor 4B pseudogene 1	pseudo	EIF4BP1	eukaryotic translation initiation factor 4B pseudogene 1	O	-	20201124	-
9606	319119	ATP5MC2P2	-	ATP5G2P2|ATP5GP2	HGNC:HGNC:19672	14	14q21.3	ATP synthase membrane subunit c locus 2 pseudogene 2	pseudo	ATP5MC2P2	ATP synthase membrane subunit c locus 2 pseudogene 2	O	ATP synthase, H+ transporting, mitochondrial F0 complex, subunit C2 (subunit 9) pseudogene 2|ATP synthase, H+ transporting, mitochondrial F0 complex, subunit c (subunit 9) pseudogene 2|ATP synthase, H+ transporting, mitochondrial Fo complex subunit C2 (subunit 9) pseudogene 2|pseudogene 2 for mitochondrial ATP synthase c subunit (P2 form)	20201124	-
9606	319120	YWHAZP1	-	YWHAZP	HGNC:HGNC:19938	14	14q21.2	tyrosine 3-monooxygenase/tryptophan 5-monooxygenase activation protein zeta pseudogene 1	pseudo	YWHAZP1	tyrosine 3-monooxygenase/tryptophan 5-monooxygenase activation protein zeta pseudogene 1	O	tyrosine 3-monooxygenase/tryptophan 5-monooxygenase activation protein, zeta peudogene|tyrosine 3-monooxygenase/tryptophan 5-monooxygenase activation protein, zeta polypeptide pseudogene	20201124	-
9606	319121	YWHAQP1	-	YWHAQP	HGNC:HGNC:19937	14	14q21.1	YWHAQ pseudogene 1	pseudo	YWHAQP1	YWHAQ pseudogene 1	O	tyrosine 3-monooxygenase/tryptophan 5-monooxygenase activation protein, theta polypeptide pseudogene|tyrosine 3-monooxygenase/tryptophan 5-monooxygenase activation protein, theta pseudogene	20201124	-
9606	319122	UNGP3	-	-	HGNC:HGNC:20036	14	14q31.1	uracil-DNA glycosylase pseudogene 3	pseudo	UNGP3	uracil-DNA glycosylase pseudogene 3	O	-	20201124	-
9606	319123	ZFP64P1	-	ZNF405P	HGNC:HGNC:19820	14	14q22.1	ZFP64 zinc finger protein pseudogene 1	pseudo	ZFP64P1	ZFP64 zinc finger protein pseudogene 1	O	zinc finger protein 405, pseudogene|zinc finger protein 64 homolog pseudogene 1	20201124	-
9606	319127	NARS1P1	-	NARSP|NARSP1	HGNC:HGNC:19933	14	14q12	asparaginyl-tRNA synthetase 1 pseudogene 1	pseudo	NARS1P1	asparaginyl-tRNA synthetase 1 pseudogene 1	O	asparaginyl-tRNA synthetase pseudogene 1	20201124	-
9606	319128	PPIAP6	-	PPIAP12|PPIP2	HGNC:HGNC:20028	14	14q24.1	peptidylprolyl isomerase A pseudogene 6	pseudo	PPIAP6	peptidylprolyl isomerase A pseudogene 6	O	peptidylprolyl isomerase (cyclophilin) pseudogene 2|peptidylprolyl isomerase A (cyclophilin A) pseudogene 12|peptidylprolyl isomerase A (cyclophilin A) pseudogene 6	20201124	-
9606	319129	RPSAP5	-	LAMR1P5|RPSA_22_1412	HGNC:HGNC:20139|Ensembl:ENSG00000243904	14	14q32.32	ribosomal protein SA pseudogene 5	pseudo	RPSAP5	ribosomal protein SA pseudogene 5	O	laminin receptor 1 pseudogene 5	20201124	-
9606	319130	HMGB1P14	-	HMGB1L14|HMGB1P	HGNC:HGNC:20014	14	14q23.1	high mobility group box 1 pseudogene 14	pseudo	HMGB1P14	high mobility group box 1 pseudogene 14	O	high-mobility group box 1-like 14	20201124	-
9606	319131	HMGN1P1	-	HMGN1L1	HGNC:HGNC:20015	14	14q22.3	high mobility group nucleosome binding domain 1 pseudogene 1	pseudo	HMGN1P1	high mobility group nucleosome binding domain 1 pseudogene 1	O	high-mobility group nucleosome binding domain 1-like 1	20201124	-
9606	319132	HMGN2P1	-	HMGN2L1|HMGN2P	HGNC:HGNC:19930	14	14q11.2	high mobility group nucleosomal binding domain 2 pseudogene 1	pseudo	HMGN2P1	high mobility group nucleosomal binding domain 2 pseudogene 1	O	high-mobility group nucleosomal binding domain 2-like 1	20201124	-
9606	319133	HNRNPCP1	-	HNRPCP	HGNC:HGNC:20017	14	14q23.1	heterogeneous nuclear ribonucleoprotein C pseudogene 1	pseudo	HNRNPCP1	heterogeneous nuclear ribonucleoprotein C pseudogene 1	O	heterogeneous nuclear ribonucleoprotein C (C1/C2) pseudogene	20201124	-
9606	319134	HNRNPUP1	-	HNRPUP	HGNC:HGNC:19931	14	14q21.2	heterogeneous nuclear ribonucleoprotein U pseudogene 1	pseudo	HNRNPUP1	heterogeneous nuclear ribonucleoprotein U pseudogene 1	O	-	20201124	-
9606	319135	RPL10AP1	-	RPL10A_6_1413	HGNC:HGNC:19813|Ensembl:ENSG00000244691	14	14q32.32	ribosomal protein L10a pseudogene 1	pseudo	RPL10AP1	ribosomal protein L10a pseudogene 1	O	-	20201124	-
9606	319136	ATP5MC1P1	-	ATP5G1P1|ATP5GP3	HGNC:HGNC:19815	14	14q32.33	ATP synthase membrane subunit c locus 1 pseudogene 1	pseudo	ATP5MC1P1	ATP synthase membrane subunit c locus 1 pseudogene 1	O	ATP synthase, H+ transporting, mitochondrial F0 complex, subunit C1 (subunit 9) pseudogene 1|ATP synthase, H+ transporting, mitochondrial F0 complex, subunit c (subunit 9) pseudogene 3|ATP synthase, H+ transporting, mitochondrial Fo complex subunit C1 (subunit 9) pseudogene 1|pseudogene 3 for mitochondrial ATP synthase c subunit (P1 form)	20201124	-
9606	319137	ATP5MC1P2	-	ATP5G1P2|ATP5GP4	HGNC:HGNC:19817	14	14q12	ATP synthase membrane subunit c locus 1 pseudogene 2	pseudo	ATP5MC1P2	ATP synthase membrane subunit c locus 1 pseudogene 2	O	ATP synthase, H+ transporting, mitochondrial F0 complex, subunit C1 (subunit 9) pseudogene 2|ATP synthase, H+ transporting, mitochondrial F0 complex, subunit c (subunit 9) pseudogene 4|ATP synthase, H+ transporting, mitochondrial Fo complex subunit C1 (subunit 9) pseudogene 2|pseudogene 4 for mitochondrial ATP synthase c subunit (P1 form)	20201124	-
9606	319138	BNIP3P1	-	BNIP3P	HGNC:HGNC:19922|Ensembl:ENSG00000197358	14	14q12	BCL2 interacting protein 3 pseudogene 1	pseudo	BNIP3P1	BCL2 interacting protein 3 pseudogene 1	O	BCL2/adenovirus E1B 19kDa interacting protein 3 pseudogene 1	20201124	-
9606	319139	SNORD56B	-	RNU56B	HGNC:HGNC:19771|Ensembl:ENSG00000207444	14	14q24.2	small nucleolar RNA, C/D box 56B	snoRNA	SNORD56B	small nucleolar RNA, C/D box 56B	O	RNA, U56B small nuclear	20201124	-
9606	319140	GCATP1	-	GCATP	HGNC:HGNC:20013|Ensembl:ENSG00000270878	14	14q23.2	glycine C-acetyltransferase pseudogene 1	pseudo	GCATP1	glycine C-acetyltransferase pseudogene 1	O	-	20201124	-
9606	319142	RPL12P5	-	RPL12_15_1346	HGNC:HGNC:19669|Ensembl:ENSG00000243855	14	14q12	ribosomal protein L12 pseudogene 5	pseudo	RPL12P5	ribosomal protein L12 pseudogene 5	O	-	20201124	-
9606	319143	RPL21P10	-	RPL21_49_1395	HGNC:HGNC:19795|Ensembl:ENSG00000239272	14	14q24.3	ribosomal protein L21 pseudogene 10	pseudo	RPL21P10	ribosomal protein L21 pseudogene 10	O	-	20201209	-
9606	319144	RPL21P13	-	RPL21_52_1410	HGNC:HGNC:19812|Ensembl:ENSG00000242837	14	14q32.32	ribosomal protein L21 pseudogene 13	pseudo	RPL21P13	ribosomal protein L21 pseudogene 13	O	-	20201124	-
9606	319145	RPL21P8	-	RPL21_48_1381	HGNC:HGNC:19779|Ensembl:ENSG00000180662	14	14q23.3	ribosomal protein L21 pseudogene 8	pseudo	RPL21P8	ribosomal protein L21 pseudogene 8	O	-	20201209	-
9606	326105	UBE2CP1	-	-	HGNC:HGNC:19670	14	14q12	ubiquitin conjugating enzyme E2 C pseudogene 1	pseudo	UBE2CP1	ubiquitin conjugating enzyme E2 C pseudogene 1	O	ubiquitin-conjugating enzyme E2C pseudogene 1	20201124	-
9606	326106	TUBBP3	-	-	HGNC:HGNC:18192	14	14q21.2	tubulin beta pseudogene 3	pseudo	TUBBP3	tubulin beta pseudogene 3	O	tubulin, beta polypeptide pseudogene 3	20201124	-
9606	326107	STK16P1	-	STK16P	HGNC:HGNC:19283	14	14q21.3	serine/threonine kinase 16 pseudogene 1	pseudo	STK16P1	serine/threonine kinase 16 pseudogene 1	O	-	20201124	-
9606	326268	ABI1P1	-	ABI1P|SSH3BP1P	HGNC:HGNC:20035	14	14q22.3	abl interactor 1 pseudogene 1	pseudo	ABI1P1	abl interactor 1 pseudogene 1	O	abl-interactor 1 pseudogene|spectrin SH3 domain binding protein 1 pseudogene	20201124	-
9606	326269	SRMP2	-	-	HGNC:HGNC:20034	14	14q23.1	SRM pseudogene 2	pseudo	SRMP2	SRM pseudogene 2	O	spermidine synthase pseudogene 2	20201124	-
9606	326272	SNRPGP1	-	SNRPGP	HGNC:HGNC:20033	14	14q22.1	small nuclear ribonucleoprotein polypeptide G pseudogene 1	pseudo	SNRPGP1	small nuclear ribonucleoprotein polypeptide G pseudogene 1	O	-	20201124	-
9606	326275	RPL12P7	-	RPL12_16_1383	HGNC:HGNC:19782|Ensembl:ENSG00000242941	14	14q24.1	ribosomal protein L12 pseudogene 7	pseudo	RPL12P7	ribosomal protein L12 pseudogene 7	O	-	20201124	-
9606	326276	SF3B4P1	-	SF3B4P	HGNC:HGNC:19821|Ensembl:ENSG00000258988	14	14q23.3	splicing factor 3b, subunit 4 pseudogene 1	pseudo	SF3B4P1	splicing factor 3b, subunit 4 pseudogene 1	O	splicing factor 3b, subunit 4, 49kD pseudogene|splicing factor 3b, subunit 4, 49kDa pseudogene|splicing factor 3b, subunit 4, pseudogene	20201124	-
9606	326277	SETP2	-	-	HGNC:HGNC:20032	14	14q22.1	SET pseudogene 2	pseudo	SETP2	SET pseudogene 2	O	SET nuclear oncogene pseudogene	20201124	-
9606	326278	RPL13AP2	-	RPL13A_12_1359	HGNC:HGNC:19675|Ensembl:ENSG00000244053	14	14q21.3	ribosomal protein L13a pseudogene 2	pseudo	RPL13AP2	ribosomal protein L13a pseudogene 2	O	-	20201124	-
9606	326279	RPL15P2	-	RPL15_6_1404	HGNC:HGNC:19803	14	14q32.13	ribosomal protein L15 pseudogene 2	pseudo	RPL15P2	ribosomal protein L15 pseudogene 2	O	-	20201124	-
9606	326286	RPL17P3	-	-	HGNC:HGNC:19796|Ensembl:ENSG00000271705	14	14q31.1	ribosomal protein L17 pseudogene 3	pseudo	RPL17P3	ribosomal protein L17 pseudogene 3	O	-	20201124	-
9606	326288	RPL17P4	-	RPL17_23_1411	HGNC:HGNC:19811|Ensembl:ENSG00000240624	14	14q32.32	ribosomal protein L17 pseudogene 4	pseudo	RPL17P4	ribosomal protein L17 pseudogene 4	O	-	20201124	-
9606	326289	RPL18AP1	-	RPL18A_3_1401	HGNC:HGNC:19778|Ensembl:ENSG00000240096	14	14q32.12	ribosomal protein L18a pseudogene 1	pseudo	RPL18AP1	ribosomal protein L18a pseudogene 1	O	-	20201124	-
9606	326291	RPL18P1	-	RPL18_7_1361	HGNC:HGNC:19673|Ensembl:ENSG00000242417	14	14q21.3	ribosomal protein L18 pseudogene 1	pseudo	RPL18P1	ribosomal protein L18 pseudogene 1	O	-	20201124	-
9606	326292	RPL22P2	-	RPL22_9_1393	HGNC:HGNC:19794|Ensembl:ENSG00000241081	14	14q24.3	ribosomal protein L22 pseudogene 2	pseudo	RPL22P2	ribosomal protein L22 pseudogene 2	O	-	20201124	-
9606	326293	RPL23AP10	-	RPL23A_28_1405	HGNC:HGNC:19804|Ensembl:ENSG00000240051	14	14q32.2	ribosomal protein L23a pseudogene 10	pseudo	RPL23AP10	ribosomal protein L23a pseudogene 10	O	-	20201124	-
9606	326294	RPL23AP11	-	RPL23A_29_1408	HGNC:HGNC:19808|Ensembl:ENSG00000230988	14	14q32.31	ribosomal protein L23a pseudogene 11	pseudo	RPL23AP11	ribosomal protein L23a pseudogene 11	O	-	20201124	-
9606	326295	EIF4EBP1P1	-	EIF4EBP1P	HGNC:HGNC:20160	14	14q11.2	eukaryotic translation initiation factor 4E binding protein 1 pseudogene 1	pseudo	EIF4EBP1P1	eukaryotic translation initiation factor 4E binding protein 1 pseudogene 1	O	-	20201124	-
9606	326296	HSBP1P1	-	-	HGNC:HGNC:20053	14	14q23.1	heat shock factor binding protein 1 pseudogene 1	pseudo	HSBP1P1	heat shock factor binding protein 1 pseudogene 1	O	-	20201124	-
9606	326297	RPL26P2	-	RPL26_14_1341	HGNC:HGNC:19773|Ensembl:ENSG00000242061	14	14q11.2	ribosomal protein L26 pseudogene 2	pseudo	RPL26P2	ribosomal protein L26 pseudogene 2	O	-	20201124	-
9606	326298	RPL26P3	-	RPL26_17_1344	HGNC:HGNC:19776|Ensembl:ENSG00000240179	14	14q12	ribosomal protein L26 pseudogene 3	pseudo	RPL26P3	ribosomal protein L26 pseudogene 3	O	-	20201124	-
9606	326299	RPL27P1	-	RPL27_7_1347	HGNC:HGNC:19668|Ensembl:ENSG00000213867	14	14q12	ribosomal protein L27 pseudogene 1	pseudo	RPL27P1	ribosomal protein L27 pseudogene 1	O	-	20201124	-
9606	326300	HSPE1P2	-	HSPEP2	HGNC:HGNC:20052	14	14q23.2	heat shock protein family E (Hsp10) member 1 pseudogene 2	pseudo	HSPE1P2	heat shock protein family E (Hsp10) member 1 pseudogene 2	O	heat shock 10kDa protein 1 (chaperonin 10) pseudogene 2|heat shock 10kDa protein 1 pseudogene 2	20201124	-
9606	326301	RPL36AP2	-	RPL36A_18_1380	HGNC:HGNC:19777	14	14q23.3	ribosomal protein L36a pseudogene 2	pseudo	RPL36AP2	ribosomal protein L36a pseudogene 2	O	-	20201124	-
9606	326302	NEK2P1	-	NEK2P	HGNC:HGNC:19272	14	14q11.2	NEK2 pseudogene 1	pseudo	NEK2P1	NEK2 pseudogene 1	O	NIMA (never in mitosis gene a)-related kinase 2 pseudogene	20201124	-
9606	326303	RPL36P3	-	RPL36AP3|RPL36_6_1387	HGNC:HGNC:19786	14	14q24.2	ribosomal protein L36 pseudogene 3	pseudo	RPL36P3	ribosomal protein L36 pseudogene 3	O	ribosomal protein L36a pseudogene 3	20201124	-
9606	326304	RPL36AP4	-	RPL36A_19_1402	HGNC:HGNC:19802	14	14q32.12	ribosomal protein L36a pseudogene 4	pseudo	RPL36AP4	ribosomal protein L36a pseudogene 4	O	-	20201124	-
9606	326305	MOCS3P1	-	MOCS3P	HGNC:HGNC:20021	14	14q23.2	molybdenum cofactor synthesis 3 pseudogene 1	pseudo	MOCS3P1	molybdenum cofactor synthesis 3 pseudogene 1	O	-	20201124	-
9606	326306	RPL39P2	-	RPL39_16_1342	HGNC:HGNC:19774	14	14q11.2	ribosomal protein L39 pseudogene 2	pseudo	RPL39P2	ribosomal protein L39 pseudogene 2	O	-	20201124	-
9606	326307	RPL3P4	-	-	HGNC:HGNC:19805|Ensembl:ENSG00000232573	14	14q32.2	ribosomal protein L3 pseudogene 4	pseudo	RPL3P4	ribosomal protein L3 pseudogene 4	O	-	20201124	-
9606	326308	RPL41P4	-	-	HGNC:HGNC:19788	14	14q24.3	ribosomal protein L41 pseudogene 4	pseudo	RPL41P4	ribosomal protein L41 pseudogene 4	O	-	20201124	-
9606	326309	RPL7AP5	-	RPL7A_26_1382	HGNC:HGNC:19781|Ensembl:ENSG00000240210	14	14q24.1	ribosomal protein L7a pseudogene 5	pseudo	RPL7AP5	ribosomal protein L7a pseudogene 5	O	-	20201124	-
9606	326310	RPL7AP6	-	RPL7A_27_1386	HGNC:HGNC:19785|Ensembl:ENSG00000242071	14	14q24.2	ribosomal protein L7a pseudogene 6	pseudo	RPL7AP6	ribosomal protein L7a pseudogene 6	O	-	20201124	-
9606	326311	RPL9P6	-	RPL9_10_1398	HGNC:HGNC:19798|Ensembl:ENSG00000241891	14	14q31.1	ribosomal protein L9 pseudogene 6	pseudo	RPL9P6	ribosomal protein L9 pseudogene 6	O	-	20201124	-
9606	326312	RPS12P1	-	RPS12_13_1388	HGNC:HGNC:19787	14	14q24.2	ribosomal protein S12 pseudogene 1	pseudo	RPS12P1	ribosomal protein S12 pseudogene 1	O	-	20201124	-
9606	326315	PTTG4P	-	-	HGNC:HGNC:20055	14	14q24.2	pituitary tumor-transforming 4 pseudogene	pseudo	PTTG4P	pituitary tumor-transforming 4 pseudogene	O	-	20201124	-
9606	326316	RPS15AP2	-	RPS15A_11_1364	HGNC:HGNC:19671	14	14q21.3	ribosomal protein S15a pseudogene 2	pseudo	RPS15AP2	ribosomal protein S15a pseudogene 2	O	-	20201124	-
9606	326317	RPS15AP3	-	RPS15A_19_1360	HGNC:HGNC:19674|Ensembl:ENSG00000214903	14	14q21.3	ribosomal protein S15a pseudogene 3	pseudo	RPS15AP3	ribosomal protein S15a pseudogene 3	O	-	20201124	-
9606	326320	RPS18P2	-	RPS18_7_1400	HGNC:HGNC:19801|Ensembl:ENSG00000213315	14	14q32.11	ribosomal protein S18 pseudogene 2	pseudo	RPS18P2	ribosomal protein S18 pseudogene 2	O	-	20201124	-
9606	326321	RPS24P2	-	RPS24_8_1390	HGNC:HGNC:19791	14	14q24.3	ribosomal protein S24 pseudogene 2	pseudo	RPS24P2	ribosomal protein S24 pseudogene 2	O	-	20201124	-
9606	326322	RPS24P3	-	RPS24_9_1397	HGNC:HGNC:19797	14	14q31.1	ribosomal protein S24 pseudogene 3	pseudo	RPS24P3	ribosomal protein S24 pseudogene 3	O	-	20201124	-
9606	326323	RPS27AP4	-	RPS27A_7_1343	HGNC:HGNC:19775	14	14q12	RPS27A pseudogene 4	pseudo	RPS27AP4	RPS27A pseudogene 4	O	ribosomal protein S27a pseudogene 4	20201124	-
9606	326325	RPS2P2	-	RPS2_17_1389	HGNC:HGNC:19790	14	14q24.3	ribosomal protein S2 pseudogene 2	pseudo	RPS2P2	ribosomal protein S2 pseudogene 2	O	-	20201124	-
9606	326326	RPS2P3	-	RPS2_19_1406	HGNC:HGNC:19806|Ensembl:ENSG00000242888	14	14q32.2	ribosomal protein S2 pseudogene 3	pseudo	RPS2P3	ribosomal protein S2 pseudogene 3	O	-	20201124	-
9606	326337	SSXP4	-	SSX10|psiSSX4	HGNC:HGNC:30641	X	Xp11.22	SSX family pseudogene 4	pseudo	SSXP4	SSX family pseudogene 4	O	SSX4 pseudogene|synovial sarcoma, X breakpoint 10|synovial sarcoma, X breakpoint pseudogene	20201124	-
9606	326339	SSXP5	-	psiSSX5	HGNC:HGNC:30642	X	Xp11.22	SSX family pseudogene 5	pseudo	SSXP5	SSX family pseudogene 5	O	SSX5 pseudogene	20201124	-
9606	326340	ZAR1	-	Z3CXXC6	MIM:607520|HGNC:HGNC:20436|Ensembl:ENSG00000182223	4	4p11	zygote arrest 1	protein-coding	ZAR1	zygote arrest 1	O	zygote arrest protein 1|oocyte-specific maternal effect factor|zinc finger, 3CxxC-type 6	20201220	-
9606	326341	SSXP3	-	psiSSX3	HGNC:HGNC:30640|Ensembl:ENSG00000225198	X	Xp11.23	SSX family pseudogene 3	pseudo	SSXP3	SSX family pseudogene 3	O	SSX3 pseudogene|synovial sarcoma, X breakpoint 5 pseudogene	20201124	-
9606	326342	ADGRE4P	-	EMR4|EMR4P|FIRE|GPR127|PGR16	MIM:612305|HGNC:HGNC:19240|Ensembl:ENSG00000268758	19	19p13.2	adhesion G protein-coupled receptor E4, pseudogene	pseudo	ADGRE4P	adhesion G protein-coupled receptor E4, pseudogene	O	EGF-TM7 receptor EMR4|G protein-coupled receptor 127|egf-like module containing, mucin-like, hormone receptor-like 4 pseudogene	20201124	-
9606	326343	MT1DP	-	MTM	HGNC:HGNC:7396	16	16q13	metallothionein 1D, pseudogene	pseudo	MT1DP	metallothionein 1D, pseudogene	O	metallothionein 1A pseudogene|metallothionein 1D, pseudogene (functional)|metallothionein M	20201124	-
9606	326585	SSXP8	-	psiSSX8	HGNC:HGNC:30199	X	Xp11.23	SSX family pseudogene 8	pseudo	SSXP8	SSX family pseudogene 8	O	psiSSX8 pseudogene	20201124	-
9606	326586	SSXP9	-	psiSSX9	HGNC:HGNC:30645	X	Xp11.23	SSX family pseudogene 9	pseudo	SSXP9	SSX family pseudogene 9	O	SSX9 pseudogene	20201124	-
9606	326587	SSXP6	-	psiSSX6	HGNC:HGNC:30643	X	Xp11.23	SSX family pseudogene 6	pseudo	SSXP6	SSX family pseudogene 6	O	SSX6 pseudogene	20201124	-
9606	326590	SSXP7	-	psiSSX7	HGNC:HGNC:30644	X	Xp11.23	SSX family pseudogene 7	pseudo	SSXP7	SSX family pseudogene 7	O	SSX7 pseudogene	20201124	-
9606	326591	MORF4L1P1	-	MORF4LP1|MRG1	HGNC:HGNC:20400	1	1q41	mortality factor 4 like 1 pseudogene 1	pseudo	MORF4L1P1	mortality factor 4 like 1 pseudogene 1	O	mortality factor 4 like pseudogene 1	20201124	-
9606	326593	MORF4L1P3	-	MORF4LP3|MRG11	HGNC:HGNC:20402	11	11p15.2	mortality factor 4 like 1 pseudogene 3	pseudo	MORF4L1P3	mortality factor 4 like 1 pseudogene 3	O	mortality factor 4 like pseudogene 3	20201124	-
9606	326594	MORF4L1P2	-	MORF4LP2|MORF4LP4|MRG5	HGNC:HGNC:20401	12	12p13.2	mortality factor 4 like 1 pseudogene 2	pseudo	MORF4L1P2	mortality factor 4 like 1 pseudogene 2	O	mortality factor 4 like pseudogene 2|mortality factor 4 like pseudogene 4	20201124	-
9606	326596	MAD2L1P1	-	MAD2L1P	HGNC:HGNC:20019	14	14q23.1	mitotic arrest deficient 2 like 1 pseudogene 1	pseudo	MAD2L1P1	mitotic arrest deficient 2 like 1 pseudogene 1	O	MAD2 mitotic arrest deficient-like 1 pseudogene 1	20201124	-
9606	326603	MTCO1P2	-	-	HGNC:HGNC:19932	14	14q12	MT-CO1 pseudogene 2	pseudo	MTCO1P2	MT-CO1 pseudogene 2	O	MTCO1 pseudogene 2|cytochrome c oxidase pseudogene 2|mitochondrially encoded cytochrome c oxidase I pseudogene 2	20201124	-
9606	326605	NCOA4P1	-	NCOA4P	HGNC:HGNC:20022	14	14q23.3	nuclear receptor coactivator 4 pseudogene 1	pseudo	NCOA4P1	nuclear receptor coactivator 4 pseudogene 1	O	-	20201124	-
9606	326606	NDUFB8P1	-	-	HGNC:HGNC:20023|Ensembl:ENSG00000258972	14	14q24.3	NADH:ubiquinone oxidoreductase subunit B8 pseudogene 1	pseudo	NDUFB8P1	NADH:ubiquinone oxidoreductase subunit B8 pseudogene 1	O	NADH dehydrogenase (ubiquinone) 1 beta subcomplex, 8, 19kDa pseudogene|NADH dehydrogenase (ubiquinone) 1 beta subcomplex, 8, pseudogene 1	20201124	-
9606	326607	NMNAT1P1	-	NMNATP	HGNC:HGNC:20024	14	14q31.1	NMNAT1 pseudogene 1	pseudo	NMNAT1P1	NMNAT1 pseudogene 1	O	nicotinamide nucleotide adenylyltransferase 1 pseudogene|nicotinamide nucleotide adenylyltransferase pseudogene	20201124	-
9606	326608	NPM1P20	-	-	HGNC:HGNC:20140	14	14q32.31	nucleophosmin 1 pseudogene 20	pseudo	NPM1P20	nucleophosmin 1 pseudogene 20	O	nucleophosmin 1 (nucleolar phosphoprotein B23, numatrin) pseudogene 20	20201124	-
9606	326609	NT5CP1	-	-	HGNC:HGNC:20046	14	14q24.3	5',3'-nucleotidase, cytosolic pseudogene 1	pseudo	NT5CP1	5',3'-nucleotidase, cytosolic pseudogene 1	O	5', 3'-nucleotidase, cytosolic pseudogene	20201124	-
9606	326611	NT5CP2	-	-	HGNC:HGNC:20047	14	14q24.3	5',3'-nucleotidase, cytosolic pseudogene 2	pseudo	NT5CP2	5',3'-nucleotidase, cytosolic pseudogene 2	O	-	20201124	-
9606	326613	NUTF2P2	-	-	HGNC:HGNC:19934	14	14q13.2	nuclear transport factor 2 pseudogene 2	pseudo	NUTF2P2	nuclear transport factor 2 pseudogene 2	O	-	20201124	-
9606	326614	PEBP1P1	-	PBPP1	HGNC:HGNC:20054	14	14q32.2	phosphatidylethanolamine binding protein 1 pseudogene 1	pseudo	PEBP1P1	phosphatidylethanolamine binding protein 1 pseudogene 1	O	prostatic binding protein pseudogene 1	20201124	-
9606	326615	MED15P1	-	MED15P|PCQAPP	HGNC:HGNC:19271	14	14q11.2	mediator complex subunit 15 pseudogene 1	pseudo	MED15P1	mediator complex subunit 15 pseudogene 1	O	PCQAP pseudogene	20201124	-
9606	326616	PDLIM1P1	-	PDLIM1P	HGNC:HGNC:20026	14	14q21.3	PDZ and LIM domain 1 pseudogene 1	pseudo	PDLIM1P1	PDZ and LIM domain 1 pseudogene 1	O	-	20201124	-
9606	326617	PSMA3P1	-	PSMA3P	HGNC:HGNC:20029	14	14q23.1	proteasome subunit alpha 3 pseudogene 1	pseudo	PSMA3P1	proteasome subunit alpha 3 pseudogene 1	O	proteasome (prosome, macropain) subunit, alpha type, 3 pseudogene	20201124	-
9606	326624	RAB37	-	-	MIM:609956|HGNC:HGNC:30268|Ensembl:ENSG00000172794	17	17q25.1	RAB37, member RAS oncogene family	protein-coding	RAB37	RAB37, member RAS oncogene family	O	ras-related protein Rab-37|RAB37, member of RAS oncogene family	20201124	-
9606	326625	MMAB	-	ATR|CFAP23|cblB|cob	MIM:607568|HGNC:HGNC:19331|Ensembl:ENSG00000139428	12	12q24.11	metabolism of cobalamin associated B	protein-coding	MMAB	metabolism of cobalamin associated B	O	corrinoid adenosyltransferase|ATP:cob(I)alamin adenosyltransferase|ATP:corrinoid adenosyltransferase|aquocob(I)alamin vitamin B12s adenosyltransferase|cilia and flagella associated protein 23|cob(I)yrinic acid a,c-diamide adenosyltransferase, mitochondrial|cob(II)alamin adenosyltransferase|cob(II)yrinic acid a,c-diamide adenosyltransferase|cobinamide/cobalamin adenosyltransferase|methylmalonic aciduria (cobalamin deficiency) cblB type|methylmalonic aciduria type B protein	20201206	-
9606	326626	PTMAP7	-	-	HGNC:HGNC:20031	14	14q32.12	prothymosin alpha pseudogene 7	pseudo	PTMAP7	prothymosin alpha pseudogene 7	O	prothymosin a14	20201124	-
9606	326627	RANBP20P	-	-	HGNC:HGNC:19734	14	14q11.2	RAN binding protein 20 pseudogene	pseudo	RANBP20P	RAN binding protein 20 pseudogene	O	exportin 6 pseudogene	20201124	-
9606	326628	RPA2P1	-	RPA2P	HGNC:HGNC:19676	14	14q21.3	replication protein A2 pseudogene 1	pseudo	RPA2P1	replication protein A2 pseudogene 1	O	replication protein A2, 32kDa pseudogene	20201124	-
9606	327657	SERPINA9	-	GCET1|SERPINA11|SERPINA11b	MIM:615677|HGNC:HGNC:15995|Ensembl:ENSG00000170054	14	14q32.13	serpin family A member 9	protein-coding	SERPINA9	serpin family A member 9	O	serpin A9|centerin|germinal center B-cell-expressed transcript 1 protein|serine (or cysteine) proteinase inhibitor, clade A (alpha-1 antiproteinase, antitrypsin), member 9|serine proteinase inhibitor A11|serpin peptidase inhibitor, clade A (alpha-1 antiproteinase, antitrypsin), member 9	20201124	-
9606	327658	PUDPP1	-	FAM16AY|HDHD1BP|HDHD1P1	HGNC:HGNC:20200	Y	Yq11.221	pseudouridine 5'-phosphatase pseudogene 1	pseudo	PUDPP1	pseudouridine 5'-phosphatase pseudogene 1	O	HDHD family member 1B, pseudogene|family with sequence similarity 16, member A, Y-linked|haloacid dehalogenase-like hydrolase domain containing 1 pseudogene 1|haloacid dehalogenase-like hydrolase domain containing 1A pseudogene	20201124	-
9606	327659	PUDPP2	-	FAM16B|HDHD1CP|HDHD1P2	HGNC:HGNC:20195	1	1q21.3	pseudouridine 5'-phosphatase pseudogene 2	pseudo	PUDPP2	pseudouridine 5'-phosphatase pseudogene 2	O	HDHD family member 1C, pseudogene|family with sequence similarity 16, member B|haloacid dehalogenase-like hydrolase domain containing 1 pseudogene 2|haloacid dehalogenase-like hydrolase domain containing 1A pseudogene	20201124	-
9606	333926	PPM1J	-	PP2CZ|PP2Czeta|PPP2CZ	MIM:609957|HGNC:HGNC:20785|Ensembl:ENSG00000155367	1	1p13.2	protein phosphatase, Mg2+/Mn2+ dependent 1J	protein-coding	PPM1J	protein phosphatase, Mg2+/Mn2+ dependent 1J	O	protein phosphatase 1J|PP2C-zeta|protein phosphatase 1J (PP2C domain containing)|protein phosphatase 2C zeta	20201213	-
9606	333929	SNAI3	-	SMUC|SNAIL3|ZNF293|Zfp293	MIM:612741|HGNC:HGNC:18411|Ensembl:ENSG00000185669	16	16q24.2	snail family transcriptional repressor 3	protein-coding	SNAI3	snail family transcriptional repressor 3	O	zinc finger protein SNAI3|protein snail homolog 3|snail family zinc finger 3|snail homolog 3|zinc finger protein 293	20201213	-
9606	333932	H3C15	-	H3/n|H3/o|H3C13|H3C14|HIST2H3A	HGNC:HGNC:20505|Ensembl:ENSG00000203852	1	1q21.2	H3 clustered histone 15	protein-coding	H3C15	H3 clustered histone 15	O	histone H3.2|H3-clustered histone 13|H3-clustered histone 14|histone 2, H3a|histone H3/o|histone cluster 2 H3 family member a|histone cluster 2, H3a	20210103	-
9606	337867	UBAC2	-	PHGDHL1	HGNC:HGNC:20486|Ensembl:ENSG00000134882	13	13q32.3	UBA domain containing 2	protein-coding	UBAC2	UBA domain containing 2	O	ubiquitin-associated domain-containing protein 2|RP11-178C10.1|UBA domain-containing protein 2|phosphoglycerate dehydrogenase like 1|phosphoglycerate dehydrogenase-like protein 1	20210103	-
9606	337872	H2BU2P	-	HIST3H2BA	HGNC:HGNC:20515	1	1q42.13	H2B.U histone 2, pseudogene	pseudo	H2BU2P	H2B.U histone 2, pseudogene	O	histone 3, H2ba|histone cluster 3 H2B family member a (pseudogene)|histone cluster 3, H2ba (pseudogene)	20201124	-
9606	337873	H2BC20P	-	H2B/t|HIST2H2BC|HIST2H2BD	HGNC:HGNC:20516|Ensembl:ENSG00000261716	1	1q21.2	H2B clustered histone 20, pseudogene	pseudo	H2BC20P	H2B clustered histone 20, pseudogene	O	histone 2, H2bc|histone H2B/s|histone cluster 2 H2B family member c (pseudogene)|histone cluster 2, H2bc (pseudogene)	20201124	-
9606	337874	H2BC19P	-	H2B/o|H2B/s|H2BFO|HIST2H2BD	HGNC:HGNC:20517|Ensembl:ENSG00000220323	1	1q21.2	H2B clustered histone 19, pseudogene	pseudo	H2BC19P	H2B clustered histone 19, pseudogene	O	H2B histone family, member O|histone 2, H2bd|histone cluster 2 H2B family member d (pseudogene)|histone cluster 2, H2bd (pseudogene)	20201124	-
9606	337875	H2BP1	-	HIST2H2BA	HGNC:HGNC:20560	1	1p11.2	H2B histone pseudogene 1	pseudo	H2BP1	H2B histone pseudogene 1	O	histone 2, H2ba|histone cluster 2 H2B family member a (pseudogene)|histone cluster 2, H2ba (pseudogene)	20201124	-
9606	337876	CHSY3	-	CHSY2|CSS3	MIM:609963|HGNC:HGNC:24293|Ensembl:ENSG00000198108	5	5q23.3	chondroitin sulfate synthase 3	protein-coding	CHSY3	chondroitin sulfate synthase 3	O	chondroitin sulfate synthase 3|N-acetylgalactosaminyl-proteoglycan 3-beta-glucuronosyltransferase 3|N-acetylgalactosaminyltransferase 3|carbohydrate synthase 2|chSy-2|chondroitin glucuronyltransferase 3|chondroitin synthase-2|glucuronosyl-N-acetylgalactosaminyl-proteoglycan 4-beta-N-acetylgalactosaminyltransferase II	20201124	-
9606	337878	KRTAP7-1	-	KAP7.1	HGNC:HGNC:18934|Ensembl:ENSG00000274749	21	21q22.11	keratin associated protein 7-1	protein-coding	KRTAP7-1	keratin associated protein 7-1	O	keratin-associated protein 7-1|high tyrosine-glycine keratin-associated protein 7.1	20201124	-
9606	337879	KRTAP8-1	-	KAP8.1	HGNC:HGNC:18935|Ensembl:ENSG00000183640	21	21q22.11	keratin associated protein 8-1	protein-coding	KRTAP8-1	keratin associated protein 8-1	O	keratin-associated protein 8-1|high glycine-tyrosine keratin-associated protein 8.1	20201124	-
9606	337880	KRTAP11-1	-	HACL-1|HACL1|KAP11.1	MIM:600064|HGNC:HGNC:18922|Ensembl:ENSG00000182591	21	21q22.11	keratin associated protein 11-1	protein-coding	KRTAP11-1	keratin associated protein 11-1	O	keratin-associated protein 11-1|high sulfur keratin-associated protein 11.1	20201124	-
9606	337882	KRTAP19-1	-	KAP19.1	HGNC:HGNC:18936|Ensembl:ENSG00000184351	21	21q22.11	keratin associated protein 19-1	protein-coding	KRTAP19-1	keratin associated protein 19-1	O	keratin-associated protein 19-1|high tyrosine-glycine keratin-associated protein 19.1	20201124	-
9606	337892	MGR3	-	-	MIM:607498	6	6p21.1-p12.2	Migraine, familial, with or without aura, susceptibility to	unknown	-	-	-	-	20190816	-
9606	337893	BULN	-	-	MIM:607499	10	10p	Bulimia nervosa, susceptibility to	unknown	-	-	-	-	20190816	-
9606	337895	BMIQ3	-	-	MIM:607446	6	6q23-q25	body mass index QTL 3	unknown	-	-	-	body mass index quantitative trait 3|body mass index quantitative trait locus 3	20191002	-
9606	337959	KRTAP13-2	-	KAP13-2	HGNC:HGNC:18923|Ensembl:ENSG00000182816	21	21q22.11	keratin associated protein 13-2	protein-coding	KRTAP13-2	keratin associated protein 13-2	O	keratin-associated protein 13-2	20201124	-
9606	337960	KRTAP13-3	-	KAP13.3	HGNC:HGNC:18925|Ensembl:ENSG00000240432	21	21q22.11	keratin associated protein 13-3	protein-coding	KRTAP13-3	keratin associated protein 13-3	O	keratin-associated protein 13-3	20201124	-
9606	337963	KRTAP23-1	-	KAP23.1	HGNC:HGNC:18928|Ensembl:ENSG00000186980	21	21q22.11	keratin associated protein 23-1	protein-coding	KRTAP23-1	keratin associated protein 23-1	O	keratin-associated protein 23-1	20201124	-
9606	337964	KRTAP13-5P	-	KAP13A|KRTAP13P1	HGNC:HGNC:18929|Ensembl:ENSG00000233640	21	21q22.11	keratin associated protein 13-5, pseudogene	pseudo	KRTAP13-5P	keratin associated protein 13-5, pseudogene	O	keratin associated protein 13 pseudogene 1	20201124	-
9606	337965	KRTAP13-6P	-	KAP13B|KRTAP13P2	HGNC:HGNC:18930	21	21q22.11	keratin associated protein 13-6, pseudogene	pseudo	KRTAP13-6P	keratin associated protein 13-6, pseudogene	O	keratin associated protein 13 pseudogene 2	20201124	-
9606	337966	KRTAP6-1	-	C21orf103|KAP6.1	HGNC:HGNC:18931|Ensembl:ENSG00000184724	21	21q22.11	keratin associated protein 6-1	protein-coding	KRTAP6-1	keratin associated protein 6-1	O	keratin-associated protein 6-1	20201124	-
9606	337967	KRTAP6-2	-	KAP6.2	HGNC:HGNC:18932|Ensembl:ENSG00000186930	21	21q22.11	keratin associated protein 6-2	protein-coding	KRTAP6-2	keratin associated protein 6-2	O	keratin-associated protein 6-2	20201124	-
9606	337968	KRTAP6-3	-	KAP6.3	HGNC:HGNC:18933|Ensembl:ENSG00000212938	21	21q22.11	keratin associated protein 6-3	protein-coding	KRTAP6-3	keratin associated protein 6-3	O	keratin-associated protein 6-3	20201124	-
9606	337969	KRTAP19-2	-	KAP19.2	HGNC:HGNC:18937|Ensembl:ENSG00000186965	21	21q22.11	keratin associated protein 19-2	protein-coding	KRTAP19-2	keratin associated protein 19-2	O	keratin-associated protein 19-2	20201124	-
9606	337970	KRTAP19-3	-	GTRHP|KAP19.3	HGNC:HGNC:18938|Ensembl:ENSG00000244025	21	21q22.11	keratin associated protein 19-3	protein-coding	KRTAP19-3	keratin associated protein 19-3	O	keratin-associated protein 19-3|GTHRP|glycine/tyrosine-rich protein	20201124	-
9606	337971	KRTAP19-4	-	KAP19.4	HGNC:HGNC:18939|Ensembl:ENSG00000186967	21	21q22.11	keratin associated protein 19-4	protein-coding	KRTAP19-4	keratin associated protein 19-4	O	keratin-associated protein 19-4	20201206	-
9606	337972	KRTAP19-5	-	KAP19.5	HGNC:HGNC:18940|Ensembl:ENSG00000186977	21	21q22.11	keratin associated protein 19-5	protein-coding	KRTAP19-5	keratin associated protein 19-5	O	keratin-associated protein 19-5	20201124	-
9606	337973	KRTAP19-6	-	KAP19.6	HGNC:HGNC:18941|Ensembl:ENSG00000186925	21	21q22.11	keratin associated protein 19-6	protein-coding	KRTAP19-6	keratin associated protein 19-6	O	keratin-associated protein 19-6	20201124	-
9606	337974	KRTAP19-7	-	KAP19.7	HGNC:HGNC:18942|Ensembl:ENSG00000244362	21	21q22.11	keratin associated protein 19-7	protein-coding	KRTAP19-7	keratin associated protein 19-7	O	keratin-associated protein 19-7	20201124	-
9606	337975	KRTAP20-1	-	KAP20.1	HGNC:HGNC:18943|Ensembl:ENSG00000244624	21	21q22.11	keratin associated protein 20-1	protein-coding	KRTAP20-1	keratin associated protein 20-1	O	keratin-associated protein 20-1	20201124	-
9606	337976	KRTAP20-2	-	KAP20.2	HGNC:HGNC:18944|Ensembl:ENSG00000184032	21	21q22.11	keratin associated protein 20-2	protein-coding	KRTAP20-2	keratin associated protein 20-2	O	keratin-associated protein 20-2	20201124	-
9606	337977	KRTAP21-1	-	KAP21.1	HGNC:HGNC:18945|Ensembl:ENSG00000187005	21	21q22.11	keratin associated protein 21-1	protein-coding	KRTAP21-1	keratin associated protein 21-1	O	keratin-associated protein 21-1	20201124	-
9606	337978	KRTAP21-2	-	KAP21.2	HGNC:HGNC:18946|Ensembl:ENSG00000187026	21	21q22.11	keratin associated protein 21-2	protein-coding	KRTAP21-2	keratin associated protein 21-2	O	keratin-associated protein 21-2	20201124	-
9606	337979	KRTAP22-1	-	KAP22.1	HGNC:HGNC:18947|Ensembl:ENSG00000186924	21	21q22.11	keratin associated protein 22-1	protein-coding	KRTAP22-1	keratin associated protein 22-1	O	keratin-associated protein 22-1	20201124	-
9606	337980	KRTAP8-2P	-	KAP8A|KRTAP8P1	HGNC:HGNC:18948	21	21q22.11	keratin associated protein 8-2, pseudogene	pseudo	KRTAP8-2P	keratin associated protein 8-2, pseudogene	O	keratin associated protein 8 pseudogene 1	20201124	-
9606	337981	KRTAP8-3P	-	KAP8B|KRTAP8P2	HGNC:HGNC:18949	21	21q22.11	keratin associated protein 8-3, pseudogene	pseudo	KRTAP8-3P	keratin associated protein 8-3, pseudogene	O	keratin associated protein 8 pseudogene 2	20201124	-
9606	337982	KRTAP19-9P	-	KAP19A|KRTAP19P1	HGNC:HGNC:18950|Ensembl:ENSG00000237841	21	21q22.11	keratin associated protein 19-9, pseudogene	pseudo	KRTAP19-9P	keratin associated protein 19-9, pseudogene	O	keratin associated protein 19 pseudogene 1	20201124	-
9606	337983	KRTAP19-10P	-	KAP19B|KRTAP19P2	HGNC:HGNC:18951	21	21q22.11	keratin associated protein 19-10, pseudogene	pseudo	KRTAP19-10P	keratin associated protein 19-10, pseudogene	O	keratin associated protein 19 pseudogene 2	20201124	-
9606	337984	KRTAP19-11P	-	KAP19C|KRTAP19P3	HGNC:HGNC:18952	21	21q22.11	keratin associated protein 19-11, pseudogene	pseudo	KRTAP19-11P	keratin associated protein 19-11, pseudogene	O	keratin associated protein 19 pseudogene 3	20201124	-
9606	337985	KRTAP20-3	-	KAP19D|KAP20.3|KRTAP19P4	HGNC:HGNC:34001|Ensembl:ENSG00000206104	21	21q22.11	keratin associated protein 20-3	protein-coding	KRTAP20-3	keratin associated protein 20-3	O	keratin-associated protein 20-3|keratin associated protein 19 pseudogene 4	20201124	-
9606	337986	KRTAP21-4P	-	KAP21A|KRTAP21P1	HGNC:HGNC:18954|Ensembl:ENSG00000236400	21	21q22.11	keratin associated protein 21-4, pseudogene	pseudo	KRTAP21-4P	keratin associated protein 21-4, pseudogene	O	keratin associated protein 21 pseudogene 1	20201124	-
9606	337991	DFNB38	-	-	MIM:608219	6	6q25.3-q27	deafness, autosomal recessive 38	unknown	-	-	-	-	20191002	-
9606	338002	LINC00524	-	C14orf71	HGNC:HGNC:20118|Ensembl:ENSG00000259023	14	14q32.31	long intergenic non-protein coding RNA 524	ncRNA	LINC00524	long intergenic non-protein coding RNA 524	O	-	20201124	-
9606	338004	LINC00226	-	C14orf97|NCRNA00226	HGNC:HGNC:20168	14	14q32.33	long intergenic non-protein coding RNA 226	ncRNA	LINC00226	long intergenic non-protein coding RNA 226	O	-	20201124	-
9606	338005	LINC00221	-	C14orf98|NCRNA00221	HGNC:HGNC:20169|Ensembl:ENSG00000270816	14	14q32.33	long intergenic non-protein coding RNA 221	ncRNA	LINC00221	long intergenic non-protein coding RNA 221	O	putative uncharacterized protein HCG2042090	20201124	-
9606	338017	KRT8P1	-	-	HGNC:HGNC:20281	14	14q21.1	keratin 8 pseudogene 1	pseudo	KRT8P1	keratin 8 pseudogene 1	O	-	20201124	-
9606	338027	BMND2	-	-	MIM:605833	1	1q21-q23	Bone mineral density variation 2	unknown	-	-	-	-	20170408	-
9606	338030	GLM4	-	GLM1	MIM:607248	15	15q23-q26.3	Glioma, familial, 1	unknown	-	-	-	-	20190816	-
9606	338069	ST7-OT4	-	NCRNA00042|ST7OT4	HGNC:HGNC:18835|Ensembl:ENSG00000214188	7	7q31.2	ST7 overlapping transcript 4	ncRNA	ST7-OT4	ST7 overlapping transcript 4	O	ST7 overlapping transcript 4 (non-coding RNA)|ST7 overlapping transcript 4 (non-protein coding)	20201124	-
9606	338090	SPG24	-	-	MIM:607584	13	13q14	spastic paraplegia 24 (autosomal recessive)	unknown	-	-	-	Spastic paraplegia locus	20191002	-
9606	338091	PSMD10P3	-	-	HGNC:HGNC:30152|Ensembl:ENSG00000232041	13	13q22.1	proteasome 26S subunit, non-ATPase, 10 pseudogene 3	pseudo	PSMD10P3	proteasome 26S subunit, non-ATPase, 10 pseudogene 3	O	proteasome 26S non-ATPase subunit 10 pseudogene	20201124	-
9606	338094	FAM151A	-	C1orf179	HGNC:HGNC:25032|Ensembl:ENSG00000162391	1	-	family with sequence similarity 151 member A	protein-coding	FAM151A	family with sequence similarity 151 member A	O	protein FAM151A|hyporthetical protein MGC27169	20201124	-
9606	338095	PSME2P3	-	-	HGNC:HGNC:30156|Ensembl:ENSG00000248988	4	4q32.1	proteasome activator subunit 2 pseudogene 3	pseudo	PSME2P3	proteasome activator subunit 2 pseudogene 3	O	proteasome (prosome, macropain) activator subunit 2 (PA28 beta) pseudogene	20201124	-
9606	338096	PSME2P4	-	-	HGNC:HGNC:30157|Ensembl:ENSG00000251332	4	4p14	proteasome activator subunit 2 pseudogene 4	pseudo	PSME2P4	proteasome activator subunit 2 pseudogene 4	O	proteasome (prosome, macropain) activator subunit 2 (PA28 beta) pseudogene	20201124	-
9606	338097	PSME2P5	-	-	HGNC:HGNC:30158|Ensembl:ENSG00000253208	8	8p21.2	proteasome activator subunit 2 pseudogene 5	pseudo	PSME2P5	proteasome activator subunit 2 pseudogene 5	O	proteasome (prosome, macropain) activator subunit 2 (PA28 beta) pseudogene	20201124	-
9606	338098	PSME2P6	-	-	HGNC:HGNC:30159|Ensembl:ENSG00000227462	10	10p12.31	proteasome activator subunit 2 pseudogene 6	pseudo	PSME2P6	proteasome activator subunit 2 pseudogene 6	O	-	20201124	-
9606	338099	PSME2P2	-	-	HGNC:HGNC:30160|Ensembl:ENSG00000225131	13	13q14.2	proteasome activator subunit 2 pseudogene 2	pseudo	PSME2P2	proteasome activator subunit 2 pseudogene 2	O	proteasome (prosome, macropain) activator subunit 2 (PA28 beta) pseudogene	20201124	-
9606	338321	NLRP9	-	CLR19.1|NALP9|NOD6|PAN12	MIM:609663|HGNC:HGNC:22941|Ensembl:ENSG00000185792	19	19q13.42	NLR family pyrin domain containing 9	protein-coding	NLRP9	NLR family pyrin domain containing 9	O	NACHT, LRR and PYD domains-containing protein 9|NACHT, LRR and PYD containing protein 9|NACHT, leucine rich repeat and PYD containing 9|PYRIN and NACHT-containing protein 12|nucleotide-binding oligomerization domain protein 6|nucleotide-binding oligomerization domain, leucine rich repeat and pyrin domain containing 9	20201124	-
9606	338322	NLRP10	-	CLR11.1|NALP10|NOD8|PAN5|PYNOD	MIM:609662|HGNC:HGNC:21464|Ensembl:ENSG00000182261	11	11p15.4	NLR family pyrin domain containing 10	protein-coding	NLRP10	NLR family pyrin domain containing 10	O	NACHT, LRR and PYD domains-containing protein 10|NACHT, leucine rich repeat and PYD containing 10|nucleotide-binding oligomerization domain protein 8|nucleotide-binding oligomerization domain, leucine rich repeat and pyrin domain containing 10	20210124	-
9606	338323	NLRP14	-	CLR11.2|GC-LRR|NALP14|NOD5|PAN8	MIM:609665|HGNC:HGNC:22939|Ensembl:ENSG00000158077	11	11p15.4	NLR family pyrin domain containing 14	protein-coding	NLRP14	NLR family pyrin domain containing 14	O	NACHT, LRR and PYD domains-containing protein 14|NACHT, LRR and PYD containing protein 14|NACHT, leucine rich repeat and PYD containing 14|nucleotide-binding oligomerization domain protein 5|nucleotide-binding oligomerization domain, leucine rich repeat and pyrin domain containing 14	20201124	-
9606	338324	S100A7A	-	NICE-2|NICE2|S100A15|S100A7L1|S100A7f	MIM:617427|HGNC:HGNC:21657|Ensembl:ENSG00000184330	1	1q21.3	S100 calcium binding protein A7A	protein-coding	S100A7A	S100 calcium binding protein A7A	O	protein S100-A7A|S100 calcium-binding protein A15|S100 calcium-binding protein A7-like 1|koebnerisin	20201124	-
9606	338328	GPIHBP1	-	GPI-HBP1|HYPL1D	MIM:612757|HGNC:HGNC:24945|Ensembl:ENSG00000277494	8	8q24.3	glycosylphosphatidylinositol anchored high density lipoprotein binding protein 1	protein-coding	GPIHBP1	glycosylphosphatidylinositol anchored high density lipoprotein binding protein 1	O	glycosylphosphatidylinositol-anchored high density lipoprotein-binding protein 1|GPI anchored high density lipoprotein binding protein 1|GPI-anchored HDL-binding protein 1|endothelial cell LPL transporter	20201213	-
9606	338331	AZON	-	-	MIM:606766	-	-	Azoospremia, nonobstructive	unknown	-	-	-	-	20170402	-
9606	338332	CELIAC5	-	GSES	MIM:607202	15	15q11-q13	Celiac disease, susceptibility to, 5	unknown	-	-	-	Gluten-sensitive enteropathy, susceptibility to	20190816	-
9606	338333	PAPA3	-	-	MIM:607324	19	19p13.2-p13.1	Polydactyly, postaxial, type A3	unknown	-	-	-	-	20190816	-
9606	338334	CHDS1	-	-	MIM:607339	16	16pter-p13	Coronary heart disease, susceptibility to, 1	unknown	-	-	-	-	20190816	-
9606	338339	CLEC4D	-	CD368|CLEC-6|CLEC6|CLECSF8|Dectin-3|MCL|MPCL	MIM:609964|HGNC:HGNC:14554|Ensembl:ENSG00000166527	12	12p13.31	C-type lectin domain family 4 member D	protein-coding	CLEC4D	C-type lectin domain family 4 member D	O	C-type lectin domain family 4 member D|C-type (calcium dependent, carbohydrate-recognition domain) lectin, superfamily member 8|C-type lectin receptor|C-type lectin superfamily member 8|C-type lectin-like receptor 6|Dectin 3|macrophage C-type lectin	20201124	-
9606	338340	MMS	-	-	MIM:156240	-	-	Malignant mesothelioma, susceptibility to	unknown	-	-	-	-	20170408	-
9606	338342	MGR4	-	MGOA	MIM:607501	14	14q21.2-q22.3	Migraine, susceptibility to, 4	unknown	-	-	-	-	20190816	-
9606	338376	IFNE	-	IFN-E|IFNE1|IFNT1|INFE1|PRO655	MIM:615223|HGNC:HGNC:18163|Ensembl:ENSG00000184995	9	9p21.3	interferon epsilon	protein-coding	IFNE	interferon epsilon	O	interferon epsilon|IFN-epsilon|interferon epsilon 1|interferon tau-1	20201124	-
9606	338382	RAB7B	-	RAB7	HGNC:HGNC:30513|Ensembl:ENSG00000276600	1	1q32.1	RAB7B, member RAS oncogene family	protein-coding	RAB7B	RAB7B, member RAS oncogene family	O	ras-related protein Rab-7b|Ras-related protein Rab-7	20201128	-
9606	338386	HSR	-	-	MIM:139900	2	2p12-q22	Hand skill, relative	unknown	-	-	-	-	20190816	-
9606	338388	MRPS16P3	-	-	HGNC:HGNC:29733|Ensembl:ENSG00000226336	22	22q12.3	mitochondrial ribosomal protein S16 pseudogene 3	pseudo	MRPS16P3	mitochondrial ribosomal protein S16 pseudogene 3	O	-	20201124	-
9606	338389	MRPS24P1	-	-	HGNC:HGNC:29759	11	11p15.5	mitochondrial ribosomal protein S24 pseudogene 1	pseudo	MRPS24P1	mitochondrial ribosomal protein S24 pseudogene 1	O	-	20201124	-
9606	338390	MRPS25P1	-	-	HGNC:HGNC:29760	4	4q21.21	mitochondrial ribosomal protein S25 pseudogene 1	pseudo	MRPS25P1	mitochondrial ribosomal protein S25 pseudogene 1	O	-	20201124	-
9606	338391	H2BP2	-	HIST2H2BB	HGNC:HGNC:20654	1	1q21.1	H2B histone pseudogene 2	pseudo	H2BP2	H2B histone pseudogene 2	O	histone 2, H2bb|histone cluster 2 H2B family member b (pseudogene)|histone cluster 2, H2bb (pseudogene)	20201124	-
9606	338396	TAS2R2P	-	PS9|T2R02|T2R2|TAS2R2	HGNC:HGNC:20615|Ensembl:ENSG00000203523	7	7p21.3	taste 2 receptor member 2, pseudogene	pseudo	TAS2R2P	taste 2 receptor member 2, pseudogene	O	taste receptor Ps9 pseudogene|taste receptor, type 2, member 2, pseudogene	20201124	-
9606	338398	TAS2R60	-	T2R56|T2R60	MIM:613968|HGNC:HGNC:20639|Ensembl:ENSG00000185899	7	7q35	taste 2 receptor member 60	protein-coding	TAS2R60	taste 2 receptor member 60	O	taste receptor type 2 member 60|taste receptor type 2 member 56|taste receptor, type 2, member 60	20201124	-
9606	338399	TAS2R62P	-	PS1|T2R62|TAS2R62	HGNC:HGNC:20640|Ensembl:ENSG00000234066	7	7q35	taste 2 receptor member 62 pseudogene	pseudo	TAS2R62P	taste 2 receptor member 62 pseudogene	O	taste receptor, type 2, member 62, pseudogene	20201124	-
9606	338411	TELAB1	-	-	MIM:187260	5	5q14	telangiectasia, benign 1	unknown	-	-	-	-	20191002	-
9606	338412	TAS2R64P	-	PS2|T2R64|T2R64P	HGNC:HGNC:20642|Ensembl:ENSG00000256274	12	12p13.2	taste 2 receptor member 64 pseudogene	pseudo	TAS2R64P	taste 2 receptor member 64 pseudogene	O	taste receptor, type 2, member 19 pseudogene|taste receptor, type 2, member 64, pseudogene	20201124	-
9606	338413	TAS2R63P	-	PS6|T2R63	HGNC:HGNC:20641|Ensembl:ENSG00000256019	12	12p13.2	taste 2 receptor member 63 pseudogene	pseudo	TAS2R63P	taste 2 receptor member 63 pseudogene	O	taste receptor, type 2, member 63, pseudogene	20201124	-
9606	338414	TAS2R18P	-	PS4|T2R18|T2R65|TAS2R18|TAS2R65|TAS2R65P	HGNC:HGNC:19107|Ensembl:ENSG00000256981	12	12p13.2	taste 2 receptor member 18 pseudogene	pseudo	TAS2R18P	taste 2 receptor member 18 pseudogene	O	taste receptor, type 2, member 18, pseudogene|taste receptor, type 2, member 65 pseudogene	20201124	-
9606	338427	SNORD108	-	HBII-437	HGNC:HGNC:32772|Ensembl:ENSG00000239014	15	15q11.2	small nucleolar RNA, C/D box 108	snoRNA	SNORD108	small nucleolar RNA, C/D box 108	O	HBII-437 C/D box snoRNA	20201124	-
9606	338428	SNORD109A	-	HBII-438A	HGNC:HGNC:32773|Ensembl:ENSG00000274640	15	15q11.2	small nucleolar RNA, C/D box 109A	snoRNA	SNORD109A	small nucleolar RNA, C/D box 109A	O	HBII-438A C/D box snoRNA	20201124	-
9606	338429	SNORD109B	-	HBII-438B	HGNC:HGNC:32774|Ensembl:ENSG00000239169	15	15q11.2	small nucleolar RNA, C/D box 109B	snoRNA	SNORD109B	small nucleolar RNA, C/D box 109B	O	HBII-438B C/D box snoRNA	20201124	-
9606	338433	SNORD115-1	-	HBII-52-1|RNHBII52	MIM:609837|HGNC:HGNC:33020|Ensembl:ENSG00000201831	15	15q11.2	small nucleolar RNA, C/D box 115-1	snoRNA	SNORD115-1	small nucleolar RNA, C/D box 115-1	O	HBII-52-1 snoRNA	20201124	-
9606	338434	CANDN1	-	CANDF3|FCNC	MIM:607644	11	11p12-q12.1	candidiasis, nail 1 (with ICAM1 deficiency)	unknown	-	-	-	-	20191002	-
9606	338435	SCA25	-	-	MIM:608703	2	2p21-p15	spinocerebellar ataxia 25	unknown	-	-	-	-	20191002	-
9606	338436	BLACE	-	-	MIM:608450|HGNC:HGNC:20484|Ensembl:ENSG00000204960	7	7q36.3	B cell acute lymphoblastic leukemia expressed	ncRNA	BLACE	B cell acute lymphoblastic leukemia expressed	O	-	20201124	-
9606	338440	ANO9	-	PIG5|TMEM16J|TP53I5	HGNC:HGNC:20679|Ensembl:ENSG00000185101	11	11p15.5	anoctamin 9	protein-coding	ANO9	anoctamin 9	O	anoctamin-9|p53-induced gene 5 protein|transmembrane protein 16J|tumor protein p53-inducible protein 5	20201124	-
9606	338442	HCAR2	-	GPR109A|HCA2|HM74a|HM74b|NIACR1|PUMAG|Puma-g	MIM:609163|HGNC:HGNC:24827|Ensembl:ENSG00000182782	12	12q24.31	hydroxycarboxylic acid receptor 2	protein-coding	HCAR2	hydroxycarboxylic acid receptor 2	O	hydroxycarboxylic acid receptor 2|G protein-coupled receptor HM74a|G-protein coupled receptor 109A|G-protein coupled receptor HM74A|hydroxy-carboxylic acid receptor 2|niacin receptor 1|nicotinic acid receptor	20201124	-
9606	338448	GTF2IP2	-	-	HGNC:HGNC:16082	21	21q11.2	general transcription factor IIi pseudogene 2	pseudo	GTF2IP2	general transcription factor IIi pseudogene 2	O	-	20201124	-
9606	338470	MESTP1	-	-	HGNC:HGNC:29660	6	6q22.33	mesoderm specific transcript pseudogene 1	pseudo	MESTP1	mesoderm specific transcript pseudogene 1	O	mesoderm specific transcript homolog pseudogene 1	20201124	-
9606	338557	FFAR4	-	BMIQ10|GPR120|GPR129|GT01|O3FAR1|PGR4	MIM:609044|HGNC:HGNC:19061|Ensembl:ENSG00000186188	10	10q23.33	free fatty acid receptor 4	protein-coding	FFAR4	free fatty acid receptor 4	O	free fatty acid receptor 4|G-protein coupled receptor 120|G-protein coupled receptor 129|G-protein coupled receptor GT01|G-protein coupled receptor PGR4|omega-3 fatty acid receptor 1	20210110	-
9606	338567	KCNK18	-	K2p18.1|MGR13|TRESK|TRESK-2|TRESK2|TRIK	MIM:613655|HGNC:HGNC:19439|Ensembl:ENSG00000186795	10	10q25.3	potassium two pore domain channel subfamily K member 18	protein-coding	KCNK18	potassium two pore domain channel subfamily K member 18	O	potassium channel subfamily K member 18|TWIK-related individual K+ channel|TWIK-related individual potassium channel|TWIK-related spinal cord K+ channel|TWIK-related spinal cord potassium channel|potassium channel, subfamily K, member 18|potassium channel, two pore domain subfamily K, member 18	20201124	-
9606	338579	ANKRD30BP3	-	-	HGNC:HGNC:27873	10	10q11.21	ankyrin repeat domain 30B pseudogene 3	pseudo	ANKRD30BP3	ankyrin repeat domain 30B pseudogene 3	O	ankyrin repeat domain-containing protein 30B pseudogene	20201124	-
9606	338588	LINC00705	-	-	HGNC:HGNC:27874|Ensembl:ENSG00000225269	10	10p15.1	long intergenic non-protein coding RNA 705	ncRNA	LINC00705	long intergenic non-protein coding RNA 705	O	-	20201124	-
9606	338591	CHCHD3P1	-	-	HGNC:HGNC:44697	10	10p14	coiled-coil-helix-coiled-coil-helix domain containing 3 pseudogene 1	pseudo	CHCHD3P1	coiled-coil-helix-coiled-coil-helix domain containing 3 pseudogene 1	O	-	20201124	-
9606	338596	ST8SIA6	-	SIA8F|SIAT8-F|SIAT8F|ST8SIA-VI|ST8SiaVI	MIM:610139|HGNC:HGNC:23317|Ensembl:ENSG00000148488	10	10p12.33	ST8 alpha-N-acetyl-neuraminide alpha-2,8-sialyltransferase 6	protein-coding	ST8SIA6	ST8 alpha-N-acetyl-neuraminide alpha-2,8-sialyltransferase 6	O	alpha-2,8-sialyltransferase 8F|ST8 alpha-N-acetylneuraminate alpha-2,8-sialyltransferase 6|sialyltransferase 8F (alpha-2, 8-sialyltransferase)|sialyltransferase St8Sia VI	20201124	-
9606	338599	DUSP29	-	DUPD1|DUSP27|FMDSP	MIM:618574|HGNC:HGNC:23481|Ensembl:ENSG00000188716	10	10q22.2	dual specificity phosphatase 29	protein-coding	DUSP29	dual specificity phosphatase 29	O	dual specificity phosphatase 29|dual specificity phosphatase DUPD1|atypical dual-specific protein phosphatase|dual specificity phosphatase 27|dual specificity phosphatase and pro isomerase domain containing 1	20201213	-
9606	338611	RPS26P40	-	RPS26_20_1061	HGNC:HGNC:36906	10	10q22.1	ribosomal protein S26 pseudogene 40	pseudo	RPS26P40	ribosomal protein S26 pseudogene 40	O	-	20201124	-
9606	338637	OR52M2P	-	OR52M4	HGNC:HGNC:15226|Ensembl:ENSG00000226616	11	11p15.4	olfactory receptor family 52 subfamily M member 2 pseudogene	pseudo	OR52M2P	olfactory receptor family 52 subfamily M member 2 pseudogene	O	olfactory receptor, family 52, subfamily M, member 4	20201124	-
9606	338645	LUZP2	-	KFSP2566|PRO6246	MIM:608178|HGNC:HGNC:23206|Ensembl:ENSG00000187398	11	11p14.3	leucine zipper protein 2	protein-coding	LUZP2	leucine zipper protein 2	O	leucine zipper protein 2	20201124	-
9606	338651	KRTAP5-AS1	-	-	HGNC:HGNC:27877|Ensembl:ENSG00000233930	11	11p15.5	KRTAP5-1/KRTAP5-2 antisense RNA 1	ncRNA	KRTAP5-AS1	KRTAP5-1/KRTAP5-2 antisense RNA 1	O	-	20201124	-
9606	338653	KCNQ1-AS1	-	-	HGNC:HGNC:42790|Ensembl:ENSG00000229414	11	11p15.4	KCNQ1 antisense RNA 1	ncRNA	KCNQ1-AS1	KCNQ1 antisense RNA 1	O	KCNQ1 antisense RNA 1 (non-protein coding)	20201124	-
9606	338657	CENATAC	-	CCDC84|DLNB14	HGNC:HGNC:30460|Ensembl:ENSG00000186166	11	11q23.3	centrosomal AT-AC splicing factor	protein-coding	CENATAC	centrosomal AT-AC splicing factor	O	centrosomal AT-AC splicing factor|coiled-coil domain containing 84|coiled-coil domain-containing protein 84	20201124	-
9606	338661	TMEM225	-	PMP22CD|PPP1R154|SPATA47	HGNC:HGNC:32390|Ensembl:ENSG00000204300	11	11q24.1	transmembrane protein 225	protein-coding	TMEM225	transmembrane protein 225	O	transmembrane protein 225|PMP22 claudin domain-containing protein|protein phosphatase 1, regulatory subunit 154|spermatogenesis associated 47	20201124	-
9606	338662	OR8D4	-	OR11-275	HGNC:HGNC:14840|Ensembl:ENSG00000181518	11	11q24.1	olfactory receptor family 8 subfamily D member 4	protein-coding	OR8D4	olfactory receptor family 8 subfamily D member 4	O	olfactory receptor 8D4|olfactory receptor OR11-275	20201124	-
9606	338667	VSIG10L2	-	-	HGNC:HGNC:27879|Ensembl:ENSG00000283703	11	11q24.2	V-set and immunoglobulin domain containing 10 like 2	protein-coding	VSIG10L2	V-set and immunoglobulin domain containing 10 like 2	O	V-set and immunoglobulin domain-containing protein 10-like 2	20201124	-
9606	338674	OR5F1	-	OR11-10	MIM:608492|HGNC:HGNC:8343|Ensembl:ENSG00000149133	11	11q12.1	olfactory receptor family 5 subfamily F member 1	protein-coding	OR5F1	olfactory receptor family 5 subfamily F member 1	O	olfactory receptor 5F1|olfactory receptor 11-10|olfactory receptor OR11-167	20201124	-
9606	338675	OR5AP2	-	OR9J1	HGNC:HGNC:15258|Ensembl:ENSG00000172464	11	11q12.1	olfactory receptor family 5 subfamily AP member 2	protein-coding	OR5AP2	olfactory receptor family 5 subfamily AP member 2	O	olfactory receptor 5AP2|olfactory receptor, family 9, subfamily J, member 1	20201124	-
9606	338692	ANKRD13D	-	-	MIM:615126|HGNC:HGNC:27880|Ensembl:ENSG00000172932	11	11q13.2	ankyrin repeat domain 13D	protein-coding	ANKRD13D	ankyrin repeat domain 13D	O	ankyrin repeat domain-containing protein 13D|ankyrin repeat domain 13 family, member D	20201206	-
9606	338694	LOC338694	-	-	Ensembl:ENSG00000261070	11	11q13.3	uncharacterized LOC338694	ncRNA	-	-	-	-	20201124	-
9606	338699	ANKRD42	-	PPP1R79|SARP	HGNC:HGNC:26752|Ensembl:ENSG00000137494	11	11q14.1	ankyrin repeat domain 42	protein-coding	ANKRD42	ankyrin repeat domain 42	O	ankyrin repeat domain-containing protein 42|protein phosphatase 1, regulatory subunit 79|several ankyrin repeat protein	20201124	-
9606	338707	B4GALNT4	-	-	MIM:618560|HGNC:HGNC:26315|Ensembl:ENSG00000182272	11	11p15.5	beta-1,4-N-acetyl-galactosaminyltransferase 4	protein-coding	B4GALNT4	beta-1,4-N-acetyl-galactosaminyltransferase 4	O	N-acetyl-beta-glucosaminyl-glycoprotein 4-beta-N-acetylgalactosaminyltransferase 1|N-acetyl-beta-glucosaminyl-glycoprotein 4-beta-N- acetylgalactosaminyltransferase|NGalNAc-T1|beta-1,4-N-acetyl-galactosaminyl transferase 4|beta-1,4-N-acetylgalactosaminyltransferase IV|beta1,4-N-acetylgalactosaminyltransferases IV|beta4GalNAc-T4|beta4GalNAcT4|betaGT4	20201213	-
9606	338739	CSTF3-DT	-	CSTF3-AS1	HGNC:HGNC:27882|Ensembl:ENSG00000247151	11	11p13	CSTF3 divergent transcript	ncRNA	CSTF3-DT	CSTF3 divergent transcript	O	CSTF3 antisense RNA 1 (head to head)	20201124	-
9606	338751	OR52L1	-	OR11-50	HGNC:HGNC:14785|Ensembl:ENSG00000183313	11	11p15.4	olfactory receptor family 52 subfamily L member 1	protein-coding	OR52L1	olfactory receptor family 52 subfamily L member 1	O	olfactory receptor 52L1|olfactory receptor OR11-50	20201124	-
9606	338755	OR2AG2	-	OR11-76|OR2AG2P	HGNC:HGNC:15143|Ensembl:ENSG00000188124	11	11p15.4	olfactory receptor family 2 subfamily AG member 2	protein-coding	OR2AG2	olfactory receptor family 2 subfamily AG member 2	O	olfactory receptor 2AG2|olfactory receptor OR11-76 pseudogene|olfactory receptor, family 2, subfamily AG, member 2 pseudogene	20201124	-
9606	338758	ATP2B1-AS1	-	LINC00936	HGNC:HGNC:27883|Ensembl:ENSG00000271614	12	12q21.33	ATP2B1 antisense RNA 1	ncRNA	ATP2B1-AS1	ATP2B1 antisense RNA 1	O	long intergenic non-protein coding RNA 936	20201124	-
9606	338761	C1QL4	-	C1QTNF11|CTRP11	MIM:615229|HGNC:HGNC:31416|Ensembl:ENSG00000186897	12	12q13.12	complement C1q like 4	protein-coding	C1QL4	complement C1q like 4	O	complement C1q-like protein 4|C1q and tumor necrosis factor-related protein 11|C1q/TNF-related protein 11|complement component 1, q subcomponent like 4	20201124	-
9606	338773	TMEM119	-	OBIF	MIM:618989|HGNC:HGNC:27884|Ensembl:ENSG00000183160	12	12q23.3	transmembrane protein 119	protein-coding	TMEM119	transmembrane protein 119	O	transmembrane protein 119|osteoblast induction factor	20201124	-
9606	338785	KRT79	-	K6L|KRT6L	MIM:611160|HGNC:HGNC:28930|Ensembl:ENSG00000185640	12	12q13.13	keratin 79	protein-coding	KRT79	keratin 79	O	keratin, type II cytoskeletal 79|CK-79|K79|cytokeratin-79|keratin 6L|keratin 79, type II|type-II keratin Kb38	20201124	-
9606	338797	LINC02370	-	-	HGNC:HGNC:27885	12	12q24.33	long intergenic non-protein coding RNA 2370	ncRNA	LINC02370	long intergenic non-protein coding RNA 2370	O	-	20201124	-
9606	338799	LINC01089	-	LIMT	HGNC:HGNC:27886|Ensembl:ENSG00000212694	12	12q24.31	long intergenic non-protein coding RNA 1089	ncRNA	LINC01089	long intergenic non-protein coding RNA 1089	O	long non coding RNA inhibiting metastasis	20201124	-
9606	338805	ST13P8	-	-	HGNC:HGNC:38743	12	12q14.1	ST13, Hsp70 interacting protein pseudogene 8	pseudo	ST13P8	ST13, Hsp70 interacting protein pseudogene 8	O	suppression of tumorigenicity 13 (colon carcinoma) (Hsp70 interacting protein) pseudogene 8	20201124	-
9606	338811	TAFA2	-	FAM19A2|TAFA-2	MIM:617496|HGNC:HGNC:21589|Ensembl:ENSG00000198673	12	12q14.1	TAFA chemokine like family member 2	protein-coding	TAFA2	TAFA chemokine like family member 2	O	chemokine-like protein TAFA-2|family with sequence similarity 19 (chemokine (C-C motif)-like), member A2|family with sequence similarity 19 member A2, C-C motif chemokine like|protein FAM19A2	20201124	-
9606	338817	LINC01252	-	-	HGNC:HGNC:27888|Ensembl:ENSG00000247157	12	12p13.2	long intergenic non-protein coding RNA 1252	ncRNA	LINC01252	long intergenic non-protein coding RNA 1252	O	-	20201124	-
9606	338821	SLCO1B7	-	LST-3|LST-3TM12|LST3|SLC21A21	HGNC:HGNC:32934|Ensembl:ENSG00000205754	12	12p12.2	solute carrier organic anion transporter family member 1B7 (putative)	protein-coding	SLCO1B7	solute carrier organic anion transporter family member 1B7 (putative)	O	putative solute carrier organic anion transporter family member 1B7|liver-specific organic anion transporter 3|liver-specific organic anion transporter 3TM12|organic anion transporter LST-3b|solute carrier organic anion transporter family, member 1B7 (non-functional)	20201124	-
9606	338862	LINC00550	-	-	HGNC:HGNC:43688|Ensembl:ENSG00000281778	13	13q21.33	long intergenic non-protein coding RNA 550	ncRNA	LINC00550	long intergenic non-protein coding RNA 550	O	-	20201124	-
9606	338864	LINC00347	-	-	HGNC:HGNC:27890|Ensembl:ENSG00000236678	13	13q22.1	long intergenic non-protein coding RNA 347	ncRNA	LINC00347	long intergenic non-protein coding RNA 347	O	-	20201124	-
9606	338870	RPS12P23	-	RPS12_11_1301	HGNC:HGNC:35573	13	13q12.11	ribosomal protein S12 pseudogene 23	pseudo	RPS12P23	ribosomal protein S12 pseudogene 23	O	-	20201124	-
9606	338872	C1QTNF9	-	AQL1|C1QTNF9A|CTRP9	MIM:614285|HGNC:HGNC:28732|Ensembl:ENSG00000240654	13	13q12.12	C1q and TNF related 9	protein-coding	C1QTNF9	C1q and TNF related 9	O	complement C1q and tumor necrosis factor-related protein 9A|C1q and tumor necrosis factor related protein 9|complement C1q and tumor necrosis factor-related protein 9|complement C1q tumor necrosis factor-related protein 9|complement C1q tumor necrosis factor-related protein 9A	20201124	-
9606	338879	RNASE10	-	RAH1|RNASE9	HGNC:HGNC:19275|Ensembl:ENSG00000182545	14	14q11.2	ribonuclease A family member 10 (inactive)	protein-coding	RNASE10	ribonuclease A family member 10 (inactive)	O	inactive ribonuclease-like protein 10|ribonuclease A H1|ribonuclease, RNase A family, 10 (non-active)	20201124	-
9606	338917	VSX2	-	CHX10|HOX10|MCOP2|MCOPCB3|RET1	MIM:142993|HGNC:HGNC:1975|Ensembl:ENSG00000119614	14	14q24.3	visual system homeobox 2	protein-coding	VSX2	visual system homeobox 2	O	visual system homeobox 2|ceh-10 homeo domain containing homolog|ceh-10 homeodomain-containing homolog|homeobox protein CHX10	20201124	-
9606	338949	TMEM202	-	-	HGNC:HGNC:33733|Ensembl:ENSG00000187806	15	15q23-q24.1	transmembrane protein 202	protein-coding	TMEM202	transmembrane protein 202	O	transmembrane protein 202	20201124	-
9606	338963	LOC338963	-	-	Ensembl:ENSG00000228141	15	15q25.2	epididymal protein pseudogene	pseudo	-	-	-	-	20201124	-
9606	339005	WHAMMP3	-	WHAMML1|WHDC1L1	HGNC:HGNC:27892	15	15q11.2	WAS protein homolog associated with actin, golgi membranes and microtubules pseudogene 3	pseudo	WHAMMP3	WAS protein homolog associated with actin, golgi membranes and microtubules pseudogene 3	O	Putative WASP homolog-associated protein with actin, membranes and microtubules-like protein 1|WAS protein homolog associated with actin, golgi membranes and microtubules-like 1 (pseudogene)|WAS protein homology region 2 domain containing 1 pseudogene|WAS protein homology region 2 domain containing 1-like 1|WAS protein homology region 2 domain-containing protein 1-like protein 1|WH2 domain-containing protein 1-like protein 1|WHDC1-like protein 1	20201213	-
9606	339039	PKD1P3	-	HG3	HGNC:HGNC:30067|Ensembl:ENSG00000183458	16	16p13.11	polycystin 1, transient receptor potential channel interacting pseudogene 3	pseudo	PKD1P3	polycystin 1, transient receptor potential channel interacting pseudogene 3	O	polycystic kidney disease 1 (autosomal dominant) pseudogene 3	20201124	-
9606	339044	PKD1P1	-	HG1|NPIP	HGNC:HGNC:30065	16	16p13.11	polycystin 1, transient receptor potential channel interacting pseudogene 1	pseudo	PKD1P1	polycystin 1, transient receptor potential channel interacting pseudogene 1	O	KIAA0220-like protein|NPIP-like protein 1|nuclear pore complex-interacting protein|polycystic kidney disease 1 (autosomal dominant) pseudogene 1	20201124	-
9606	339059	LOC339059	-	-	Ensembl:ENSG00000182376	16	16q24.3	uncharacterized LOC339059	ncRNA	-	-	-	-	20201124	-
9606	339105	PRSS53	-	POL3S|UNQ308	MIM:610561|HGNC:HGNC:34407|Ensembl:ENSG00000151006	16	16p11.2	serine protease 53	protein-coding	PRSS53	serine protease 53	O	serine protease 53|EDTP308|polyserase-3|polyserine protease 3|protease, serine 53	20201124	-
9606	339122	RAB43	-	RAB11B|RAB41	HGNC:HGNC:19983|Ensembl:ENSG00000172780	3	3q21.3	RAB43, member RAS oncogene family	protein-coding	RAB43	RAB43, member RAS oncogene family	O	ras-related protein Rab-43|ras-related protein Rab-41	20201124	-
9606	339123	JMJD8	-	C16orf20|PP14397	HGNC:HGNC:14148|Ensembl:ENSG00000161999	16	16p13.3	jumonji domain containing 8	protein-coding	JMJD8	jumonji domain containing 8	O	jmjC domain-containing protein 8|jumonji domain-containing protein 8	20201213	-
9606	339145	CIBAR2	-	FAM92B	MIM:617274|HGNC:HGNC:24781|Ensembl:ENSG00000153789	16	16q24.1	CBY1 interacting BAR domain containing 2	protein-coding	CIBAR2	CBY1 interacting BAR domain containing 2	O	CBY1-interacting BAR domain-containing protein 2|family with sequence similarity 92 member B|protein FAM92B	20201124	-
9606	339166	LOC339166	-	-	Ensembl:ENSG00000284837	17	17p13.2	uncharacterized LOC339166	ncRNA	-	-	-	-	20201124	-
9606	339168	TMEM95	-	UNQ9390	MIM:617814|HGNC:HGNC:27898|Ensembl:ENSG00000182896	17	17p13.1	transmembrane protein 95	protein-coding	TMEM95	transmembrane protein 95	O	sperm-egg fusion protein TMEM95	20201124	-
9606	339175	METTL2A	-	METTL2	MIM:618902|HGNC:HGNC:25755|Ensembl:ENSG00000087995	17	17q23.2	methyltransferase like 2A	protein-coding	METTL2A	methyltransferase like 2A	O	tRNA N(3)-methylcytidine methyltransferase METTL2A|methyltransferase-like protein 2A	20201124	-
9606	339184	CCDC144NL	-	-	HGNC:HGNC:33735|Ensembl:ENSG00000205212	17	17p11.2	CCDC144A N-terminal pseudogene	pseudo	CCDC144NL	CCDC144A N-terminal pseudogene	O	coiled-coil domain containing 144 family, N-terminal like|putative coiled-coil domain-containing protein 144 N-terminal-like	20201124	-
9606	339186	KRT17P4	-	-	HGNC:HGNC:50722	17	17p11.2	keratin 17 pseudogene 4	pseudo	KRT17P4	keratin 17 pseudogene 4	O	-	20201124	-
9606	339192	FMNL1-DT	-	-	HGNC:HGNC:55311|Ensembl:ENSG00000267121	17	17q21.31	FMNL1 divergent transcript	ncRNA	FMNL1-DT	FMNL1 divergent transcript	O	-	20201124	-
9606	339201	ASB16-AS1	-	C17orf65	HGNC:HGNC:25442|Ensembl:ENSG00000267080	17	17q21.31	ASB16 antisense RNA 1	ncRNA	ASB16-AS1	ASB16 antisense RNA 1	O	CTB-175E5.4	20201124	-
9606	339210	C17orf67	-	-	HGNC:HGNC:27900|Ensembl:ENSG00000214226	17	17q22	chromosome 17 open reading frame 67	protein-coding	C17orf67	chromosome 17 open reading frame 67	O	uncharacterized protein C17orf67	20201124	-
9606	339221	ENPP7	-	ALK-SMase|E-NPP 7|NPP-7|NPP7	MIM:616997|HGNC:HGNC:23764|Ensembl:ENSG00000182156	17	17q25.3	ectonucleotide pyrophosphatase/phosphodiesterase 7	protein-coding	ENPP7	ectonucleotide pyrophosphatase/phosphodiesterase 7	O	ectonucleotide pyrophosphatase/phosphodiesterase family member 7|alkaline sphingomyelin phosphodiesterase|alkaline sphingomyelinase|intestinal alkaline sphingomyelinase	20201124	-
9606	339229	OXLD1	-	C17orf90	HGNC:HGNC:27901|Ensembl:ENSG00000204237	17	17q25.3	oxidoreductase like domain containing 1	protein-coding	OXLD1	oxidoreductase like domain containing 1	O	oxidoreductase-like domain-containing protein 1	20201124	-
9606	339230	CCDC137	-	RaRF	MIM:614271|HGNC:HGNC:33451|Ensembl:ENSG00000185298	17	17q25.3	coiled-coil domain containing 137	protein-coding	CCDC137	coiled-coil domain containing 137	O	coiled-coil domain-containing protein 137|hepatocellular carcinoma related protein 2|retinoic acid resistance factor	20201124	-
9606	339231	ARL16	-	-	MIM:619117|HGNC:HGNC:27902|Ensembl:ENSG00000214087	17	17q25.3	ADP ribosylation factor like GTPase 16	protein-coding	ARL16	ADP ribosylation factor like GTPase 16	O	ADP-ribosylation factor-like protein 16	20201204	-
9606	339240	KRT17P5	-	-	HGNC:HGNC:50723	17	17p11.2	keratin 17 pseudogene 5	pseudo	KRT17P5	keratin 17 pseudogene 5	O	keratin 14 pseudogene	20201124	-
9606	339241	KRT17P2	-	-	HGNC:HGNC:6429	17	17p11.2	keratin 17 pseudogene 2	pseudo	KRT17P2	keratin 17 pseudogene 2	O	-	20201124	-
9606	339244	KRT16P4	-	-	HGNC:HGNC:37809|Ensembl:ENSG00000229526	17	17p11.2	keratin 16 pseudogene 4	pseudo	KRT16P4	keratin 16 pseudogene 4	O	keratin pseudogene	20201124	-
9606	339256	NOS2P3	-	-	HGNC:HGNC:35124|Ensembl:ENSG00000230528	17	17p11.2	nitric oxide synthase 2 pseudogene 3	pseudo	NOS2P3	nitric oxide synthase 2 pseudogene 3	O	nitric oxide synthase 2A pseudogene	20201124	-
9606	339257	TNPO1P3	-	-	HGNC:HGNC:50718|Ensembl:ENSG00000229586	17	17p11.2	transportin 1 pseudogene 3	pseudo	TNPO1P3	transportin 1 pseudogene 3	O	karyopherin (importin) beta 2 pseudogene|transportin 2 pseudogene	20201124	-
9606	339258	KRT17P7	-	-	HGNC:HGNC:50725	17	17p11.2	keratin 17 pseudogene 7	pseudo	KRT17P7	keratin 17 pseudogene 7	O	-	20201124	-
9606	339260	LOC339260	-	-	Ensembl:ENSG00000233098	17	17p11.2	uncharacterized LOC339260	ncRNA	-	-	-	-	20201124	-
9606	339263	LINC02693	-	C17orf51	HGNC:HGNC:27904|Ensembl:ENSG00000212719	17	17p11.2	long intergenic non-protein coding RNA 2693	ncRNA	LINC02693	long intergenic non-protein coding RNA 2693	O	-	20201124	-
9606	339287	MSL1	-	MSL-1	MIM:614801|HGNC:HGNC:27905|Ensembl:ENSG00000188895	17	17q21.1	MSL complex subunit 1	protein-coding	MSL1	MSL complex subunit 1	O	male-specific lethal 1 homolog|MSL1-like 1|male specific lethal 1 homolog|male-specific lethal 1-like 1|male-specific lethal-1 homolog 1	20201124	-
9606	339290	LINC00667	-	-	HGNC:HGNC:27906|Ensembl:ENSG00000263753	18	18p11.31	long intergenic non-protein coding RNA 667	ncRNA	LINC00667	long intergenic non-protein coding RNA 667	O	-	20210118	-
9606	339291	LRRC30	-	-	HGNC:HGNC:30219|Ensembl:ENSG00000206422	18	18p11.23	leucine rich repeat containing 30	protein-coding	LRRC30	leucine rich repeat containing 30	O	leucine-rich repeat-containing protein 30	20210124	-
9606	339298	LOC339298	-	-	Ensembl:ENSG00000263547	18	18q23	uncharacterized LOC339298	ncRNA	-	-	-	-	20201124	-
9606	339302	CPLX4	-	CPX-IV|CPXIV	MIM:609586|HGNC:HGNC:24330|Ensembl:ENSG00000166569	18	18q21.32	complexin 4	protein-coding	CPLX4	complexin 4	O	complexin-4|CPX IV|complexin IV	20201124	-
9606	339318	ZNF181	-	HHZ181	MIM:606741|HGNC:HGNC:12971|Ensembl:ENSG00000197841	19	19q13.11	zinc finger protein 181	protein-coding	ZNF181	zinc finger protein 181	O	zinc finger protein 181	20201124	-
9606	339324	ZNF260	-	OZRF1|PEX1|ZFP260	MIM:613749|HGNC:HGNC:13499|Ensembl:ENSG00000254004	19	19q13.12	zinc finger protein 260	protein-coding	ZNF260	zinc finger protein 260	O	zinc finger protein 260|zfp-260	20201124	-
9606	339327	ZNF546	-	ZNF49	HGNC:HGNC:28671|Ensembl:ENSG00000187187	19	19q13.2	zinc finger protein 546	protein-coding	ZNF546	zinc finger protein 546	O	zinc finger protein 546|CTC-471F3.6|zinc finger protein 49	20201124	-
9606	339344	MYPOP	-	P42pop	MIM:617861|HGNC:HGNC:20178|Ensembl:ENSG00000176182	19	19q13.32	Myb related transcription factor, partner of profilin	protein-coding	MYPOP	Myb related transcription factor, partner of profilin	O	myb-related transcription factor, partner of profilin|myb-related protein p42POP|p42 Myb-related transcription factor, partner of profilin	20201124	-
9606	339345	NANOS2	-	NOS2|ZC2HC12B	MIM:608228|HGNC:HGNC:23292|Ensembl:ENSG00000188425	19	19q13.32	nanos C2HC-type zinc finger 2	protein-coding	NANOS2	nanos C2HC-type zinc finger 2	O	nanos homolog 2|NOS-2	20201124	-
9606	339352	LOC339352	-	-	-	19	19q13.41	cytosolic thiouridylase subunit 1 homolog (S. pombe) pseudogene	pseudo	-	-	-	Putative ATP-binding domain-containing protein 3-like protein	20201124	-
9606	339366	ADAMTSL5	-	THSD6	HGNC:HGNC:27912|Ensembl:ENSG00000185761	19	19p13.3	ADAMTS like 5	protein-coding	ADAMTSL5	ADAMTS like 5	O	ADAMTS-like protein 5|ADAMTSL-5|thrombospondin type-1 domain-containing protein 6|thrombospondin, type I, domain containing 6	20201213	-
9606	339390	CLEC4G	-	DTTR431|LP2698|LSECtin|UNQ431	MIM:616256|HGNC:HGNC:24591|Ensembl:ENSG00000182566	19	19p13.2	C-type lectin domain family 4 member G	protein-coding	CLEC4G	C-type lectin domain family 4 member G	O	C-type lectin domain family 4 member G|C-type lectin superfamily 4, member G|liver and lymph node sinusoidal endothelial cell C-type lectin	20201213	-
9606	339396	NEFHP1	-	NEFHL	HGNC:HGNC:7738|Ensembl:ENSG00000223489	1	1p13.1	neurofilament heavy pseudogene 1	pseudo	NEFHP1	neurofilament heavy pseudogene 1	O	neurofilament, heavy polypeptide 200kDa (NEFH) pseudogene|neurofilament, heavy polypeptide pseudogene 1|neurofilament, heavy polypeptide-like pseudogene	20201124	-
9606	339398	LINGO4	-	DAAT9248|LRRN6D|PRO34002	MIM:609794|HGNC:HGNC:31814|Ensembl:ENSG00000213171	1	1q21.3	leucine rich repeat and Ig domain containing 4	protein-coding	LINGO4	leucine rich repeat and Ig domain containing 4	O	leucine-rich repeat and immunoglobulin-like domain-containing nogo receptor-interacting protein 4|leucine-rich repeat neuronal protein 6D	20201124	-
9606	339400	FLG-AS1	-	-	HGNC:HGNC:27913|Ensembl:ENSG00000237975	1	1q21.3	FLG antisense RNA 1	ncRNA	FLG-AS1	FLG antisense RNA 1	O	FLG antisense RNA 1 (non-protein coding)	20201124	-
9606	339403	RXFP4	-	GPCR142|GPR100|RLN3R2|RXFPR4	MIM:609043|HGNC:HGNC:14666|Ensembl:ENSG00000173080	1	1q22	relaxin family peptide/INSL5 receptor 4	protein-coding	RXFP4	relaxin family peptide/INSL5 receptor 4	O	relaxin-3 receptor 2|G protein-coupled receptor 100|G-protein coupled receptor GPCR142|RLN3 receptor 2|insulin-like peptide INSL5 receptor|relaxin family peptide receptor 4|relaxin/insulin like family peptide receptor 4	20201124	-
9606	339416	ANKRD45	-	CT117	MIM:618712|HGNC:HGNC:24786|Ensembl:ENSG00000183831	1	1q25.1	ankyrin repeat domain 45	protein-coding	ANKRD45	ankyrin repeat domain 45	O	ankyrin repeat domain-containing protein 45|cancer/testis antigen 117	20201124	-
9606	339442	LINC01343	-	-	HGNC:HGNC:50553|Ensembl:ENSG00000237290	1	1p34.3	long intergenic non-protein coding RNA 1343	ncRNA	LINC01343	long intergenic non-protein coding RNA 1343	O	-	20201124	-
9606	339448	C1orf174	-	-	HGNC:HGNC:27915|Ensembl:ENSG00000198912	1	1p36.32	chromosome 1 open reading frame 174	protein-coding	C1orf174	chromosome 1 open reading frame 174	O	UPF0688 protein C1orf174|RP13-531C17.2	20201124	-
9606	339451	KLHL17	-	-	HGNC:HGNC:24023|Ensembl:ENSG00000187961	1	1p36.33	kelch like family member 17	protein-coding	KLHL17	kelch like family member 17	O	kelch-like protein 17|actinfilin|kelch-like 17	20201124	-
9606	339453	TMEM240	-	C1orf70|SCA21	MIM:616101|HGNC:HGNC:25186|Ensembl:ENSG00000205090	1	1p36.33	transmembrane protein 240	protein-coding	TMEM240	transmembrane protein 240	O	transmembrane protein 240|transmembrane protein C1orf70	20201124	-
9606	339456	TMEM52	-	-	HGNC:HGNC:27916|Ensembl:ENSG00000178821	1	1p36.33	transmembrane protein 52	protein-coding	TMEM52	transmembrane protein 52	O	transmembrane protein 52	20201124	-
9606	339468	LINC02796	-	-	HGNC:HGNC:27918	1	1p31.1	long intergenic non-protein coding RNA 2796	ncRNA	LINC02796	long intergenic non-protein coding RNA 2796	O	-	20201124	-
9606	339476	ERVMER61-1	-	C1orf99	HGNC:HGNC:27919	1	1q31.1	endogenous retrovirus group MER61 member 1	other	ERVMER61-1	endogenous retrovirus group MER61 member 1	O	-	20170408	-
9606	339479	BRINP3	-	DBCCR1L|DBCCR1L1|FAM5C	MIM:618390|HGNC:HGNC:22393|Ensembl:ENSG00000162670	1	1q31.1	BMP/retinoic acid inducible neural specific 3	protein-coding	BRINP3	BMP/retinoic acid inducible neural specific 3	O	BMP/retinoic acid-inducible neural-specific protein 3|DBCCR1-like protein 1|bone morphogenetic protein/retinoic acid inducible neural-specific 3|family with sequence similarity 5, member C|protein FAM5C	20201213	-
9606	339483	MTMR9LP	-	MTMR9L	HGNC:HGNC:27920	1	1p35.2	myotubularin related protein 9 like, pseudogene	pseudo	MTMR9LP	myotubularin related protein 9 like, pseudogene	O	myotubularin related protein 9 pseudogene	20201124	-
9606	339487	ZBTB8OS	-	ARCH|ARCH2	MIM:615891|HGNC:HGNC:24094|Ensembl:ENSG00000176261	1	1p35.1	zinc finger and BTB domain containing 8 opposite strand	protein-coding	ZBTB8OS	zinc finger and BTB domain containing 8 opposite strand	O	protein archease|archease (ARCH)|archease-like protein|zinc finger and BTB domain-containing opposite strand protein 8	20201208	-
9606	339488	TFAP2E	-	AP2E	MIM:614428|HGNC:HGNC:30774|Ensembl:ENSG00000116819	1	1p34.3	transcription factor AP-2 epsilon	protein-coding	TFAP2E	transcription factor AP-2 epsilon	O	transcription factor AP-2-epsilon|AP2-epsilon|activating enhancer-binding protein 2-epsilon|adaptor-related protein complex 2, epsilon subunit|transcription factor AP-2 epsilon (activating enhancer binding protein 2 epsilon)	20201124	-
9606	339500	ZNF678	-	-	HGNC:HGNC:28652|Ensembl:ENSG00000181450	1	1q42.13	zinc finger protein 678	protein-coding	ZNF678	zinc finger protein 678	O	zinc finger protein 678|hypothetical protein MGC42493	20201213	-
9606	339501	PRSS38	-	MPN2	HGNC:HGNC:29625|Ensembl:ENSG00000185888	1	1q42.13	serine protease 38	protein-coding	PRSS38	serine protease 38	O	serine protease 38|marapsin 2|protease, serine 38|serine protease MPN2	20201217	-
9606	339505	LINC01141	-	-	HGNC:HGNC:49455	1	1p36.12	long intergenic non-protein coding RNA 1141	ncRNA	LINC01141	long intergenic non-protein coding RNA 1141	O	-	20201124	-
9606	339512	CCDC190	-	C1orf110	HGNC:HGNC:28736|Ensembl:ENSG00000185860	1	1q23.3	coiled-coil domain containing 190	protein-coding	CCDC190	coiled-coil domain containing 190	O	coiled-coil domain-containing protein 190	20201124	-
9606	339521	CCNQP1	-	FAM58B|FAM58BP	HGNC:HGNC:27373	1	1q32.1	CCNQ pseudogene 1	pseudo	CCNQP1	CCNQ pseudogene 1	O	cyclin-related protein FAM58B|family with sequence similarity 58 member B, pseudogene|putative cyclin-related protein FAM58B	20201124	-
9606	339524	LINC01140	-	-	HGNC:HGNC:27922|Ensembl:ENSG00000267272	1	1p22.3	long intergenic non-protein coding RNA 1140	ncRNA	LINC01140	long intergenic non-protein coding RNA 1140	O	-	20201124	-
9606	339529	LINC02774	-	-	HGNC:HGNC:27923|Ensembl:ENSG00000226828	1	1q44	long intergenic non-protein coding RNA 2774	ncRNA	LINC02774	long intergenic non-protein coding RNA 2774	O	-	20201124	-
9606	339535	LINC01139	-	LINK-A|LINKA	HGNC:HGNC:27924|Ensembl:ENSG00000215808	1	1q43	long intergenic non-protein coding RNA 1139	ncRNA	LINC01139	long intergenic non-protein coding RNA 1139	O	TCONS_00000027|long intergenic non-coding RNA for kinase activation	20201220	-
9606	339539	LOC339539	-	-	-	1	1p34.2	uncharacterized LOC339539	ncRNA	-	-	-	-	20201124	-
9606	339541	ARMH1	-	C1orf228|NCRNA00082|p40	HGNC:HGNC:34345|Ensembl:ENSG00000198520	1	1p34.1	armadillo like helical domain containing 1	protein-coding	ARMH1	armadillo like helical domain containing 1	O	armadillo-like helical domain containing protein 1|uncharacterized protein C1orf228	20201124	-
9606	339559	ZFP69	-	ZFP69A|ZKSCAN23A|ZNF642|ZSCAN54A	MIM:617939|HGNC:HGNC:24708|Ensembl:ENSG00000187815	1	1p34.2	ZFP69 zinc finger protein	protein-coding	ZFP69	ZFP69 zinc finger protein	O	zinc finger protein 69 homolog|ZFP69 zinc finger protein A|zinc finger protein 642|zinc finger protein ZFP69	20201213	-
9606	339562	IGKV1OR2-118	-	-	HGNC:HGNC:37488|IMGT/GENE-DB:IGKV1/OR2-118	2	2p11.2	immunoglobulin kappa variable 1/OR2-118 (pseudogene)	pseudo	IGKV1OR2-118	immunoglobulin kappa variable 1/OR2-118 (pseudogene)	O	IGKV1/OR2-118	20201124	-
9606	339568	LINC01734	-	-	HGNC:HGNC:52522|Ensembl:ENSG00000230324	20	20q12	long intergenic non-protein coding RNA 1734	ncRNA	LINC01734	long intergenic non-protein coding RNA 1734	O	-	20201124	-
9606	339593	LOC339593	-	-	-	20	20p12.2	uncharacterized LOC339593	ncRNA	-	-	-	-	20201124	-
9606	339622	LINC01692	-	-	HGNC:HGNC:52480|Ensembl:ENSG00000226983	21	21q21.2	long intergenic non-protein coding RNA 1692	ncRNA	LINC01692	long intergenic non-protein coding RNA 1692	O	-	20201124	-
9606	339665	SLC35E4	-	-	HGNC:HGNC:17058|Ensembl:ENSG00000100036	22	22q12.2	solute carrier family 35 member E4	protein-coding	SLC35E4	solute carrier family 35 member E4	O	solute carrier family 35 member E4	20201124	-
9606	339666	LOC339666	-	-	Ensembl:ENSG00000230736	22	22q12.3	uncharacterized LOC339666	ncRNA	-	-	-	-	20201124	-
9606	339669	TEX33	-	C22orf33|EAN57|cE81G9.2	HGNC:HGNC:28568|Ensembl:ENSG00000185264	22	22q12.3	testis expressed 33	protein-coding	TEX33	testis expressed 33	O	testis-expressed protein 33|protein EAN57|testis-expressed sequence 33 protein	20201124	-
9606	339674	LINC00634	-	BK250D10.8	HGNC:HGNC:27930|Ensembl:ENSG00000205704	22	22q13.2	long intergenic non-protein coding RNA 634	ncRNA	LINC00634	long intergenic non-protein coding RNA 634	O	-	20210110	-
9606	339685	LOC339685	-	-	Ensembl:ENSG00000224715	22	22q13.31	uncharacterized LOC339685	ncRNA	-	-	-	CITF22-49D8.1	20201124	-
9606	339736	AK2P2	-	-	HGNC:HGNC:33542	2	2p22.3	adenylate kinase 2 pseudogene 2	pseudo	AK2P2	adenylate kinase 2 pseudogene 2	O	-	20201124	-
9606	339742	FAM201B	-	-	HGNC:HGNC:27933	2	2q21.2	family with sequence similarity 201 member B	ncRNA	FAM201B	family with sequence similarity 201 member B	O	-	20201124	-
9606	339745	SPOPL	-	BTBD33	HGNC:HGNC:27934|Ensembl:ENSG00000144228	2	2q22.1	speckle type BTB/POZ protein like	protein-coding	SPOPL	speckle type BTB/POZ protein like	O	speckle-type POZ protein-like|HIB homolog 2|roadkill homolog 2	20201124	-
9606	339751	MAP3K20-AS1	-	MLK7-AS1	HGNC:HGNC:27935|Ensembl:ENSG00000238133	2	2q31.1	MAP3K20 antisense RNA 1	ncRNA	MAP3K20-AS1	MAP3K20 antisense RNA 1	O	MLK7 antisense RNA 1 (non-protein coding)	20201124	-
9606	339761	CYP27C1	-	-	HGNC:HGNC:33480|Ensembl:ENSG00000186684	2	2q14.3	cytochrome P450 family 27 subfamily C member 1	protein-coding	CYP27C1	cytochrome P450 family 27 subfamily C member 1	O	cytochrome P450 27C1|all-trans retinol 3,4-desaturase|cytochrome P450, family 27, subfamily C, polypeptide 1|cytochrome P450, family 27, subfamily C, polypeptide 13	20210114	-
9606	339766	MROH2A	-	HEATR7B1	HGNC:HGNC:27936|Ensembl:ENSG00000185038	2	2q37.1	maestro heat like repeat family member 2A	protein-coding	MROH2A	maestro heat like repeat family member 2A	O	maestro heat-like repeat-containing protein family member 2A|HEAT repeat containing 7B1	20201124	-
9606	339768	ESPNL	-	-	HGNC:HGNC:27937|Ensembl:ENSG00000144488	2	2q37.3	espin like	protein-coding	ESPNL	espin like	O	espin-like protein	20201124	-
9606	339778	FAM166C	-	C2orf70	HGNC:HGNC:27938|Ensembl:ENSG00000173557	2	2p23.3	family with sequence similarity 166 member C	protein-coding	FAM166C	family with sequence similarity 166 member C	O	protein FAM166C|UPF0573 protein C2orf70	20201124	-
9606	339779	PRR30	-	C2orf53	HGNC:HGNC:28677|Ensembl:ENSG00000186143	2	2p23.3	proline rich 30	protein-coding	PRR30	proline rich 30	O	proline-rich protein 30	20201124	-
9606	339781	KRT18P19	-	-	HGNC:HGNC:33387	2	2q32.2	keratin 18 pseudogene 19	pseudo	KRT18P19	keratin 18 pseudogene 19	O	-	20201124	-
9606	339788	LINC00298	-	-	HGNC:HGNC:49257|Ensembl:ENSG00000235665	2	2p25.1	long intergenic non-protein coding RNA 298	ncRNA	LINC00298	long intergenic non-protein coding RNA 298	O	-	20201124	-
9606	339789	LINC00299	-	C2orf46|NCRNA00299	HGNC:HGNC:27940|Ensembl:ENSG00000236790	2	2p25.1	long intergenic non-protein coding RNA 299	ncRNA	LINC00299	long intergenic non-protein coding RNA 299	O	-	20201124	-
9606	339799	EIF3FP3	-	-	HGNC:HGNC:37625|Ensembl:ENSG00000233426	2	2p16.1	eukaryotic translation initiation factor 3 subunit F pseudogene 3	pseudo	EIF3FP3	eukaryotic translation initiation factor 3 subunit F pseudogene 3	O	hCG15200	20201124	-
9606	339803	LOC339803	-	-	Ensembl:ENSG00000212978	2	2p15	uncharacterized LOC339803	ncRNA	-	-	-	-	20201124	-
9606	339804	C2orf74	-	-	HGNC:HGNC:34439|Ensembl:ENSG00000237651	2	2p15	chromosome 2 open reading frame 74	protein-coding	C2orf74	chromosome 2 open reading frame 74	O	uncharacterized protein C2orf74	20201124	-
9606	339807	LINC02579	-	-	HGNC:HGNC:27942|Ensembl:ENSG00000233694	2	2p14	long intergenic non-protein coding RNA 2579	ncRNA	LINC02579	long intergenic non-protein coding RNA 2579	O	-	20201124	-
9606	339822	LINC01115	-	-	HGNC:HGNC:49258|Ensembl:ENSG00000237667	2	2p25.3	long intergenic non-protein coding RNA 1115	ncRNA	LINC01115	long intergenic non-protein coding RNA 1115	O	-	20201124	-
9606	339829	CCDC39	-	CFAP59|CILD14|FAP59	MIM:613798|HGNC:HGNC:25244|Ensembl:ENSG00000284862	3	3q26.33	coiled-coil domain containing 39	protein-coding	CCDC39	coiled-coil domain containing 39	O	coiled-coil domain-containing protein 39	20201213	-
9606	339834	IHO1	-	CCDC36|CT74|LELA1	HGNC:HGNC:27945|Ensembl:ENSG00000173421	3	3p21.31	interactor of HORMAD1 1	protein-coding	IHO1	interactor of HORMAD1 1	O	interactor of HORMAD1 protein 1|cancer/testis antigen 74|coiled-coil domain containing 36|coiled-coil domain-containing protein 36	20210103	-
9606	339843	WWP1P1	-	-	HGNC:HGNC:48944	3	3q12.1	WW domain containing E3 ubiquitin protein ligase 1 pseudogene 1	pseudo	WWP1P1	WW domain containing E3 ubiquitin protein ligase 1 pseudogene 1	O	-	20201124	-
9606	339845	ASS1P7	-	ASSP7	HGNC:HGNC:770|Ensembl:ENSG00000236893	3	3q26.32	argininosuccinate synthetase 1 pseudogene 7	pseudo	ASS1P7	argininosuccinate synthetase 1 pseudogene 7	O	argininosuccinate synthetase pseudogene 7	20201124	-
9606	339855	KY	-	MFM7	MIM:605739|HGNC:HGNC:26576|Ensembl:ENSG00000174611	3	3q22.2	kyphoscoliosis peptidase	protein-coding	KY	kyphoscoliosis peptidase	O	kyphoscoliosis peptidase	20201124	-
9606	339862	LOC339862	-	-	-	3	3p24.3	uncharacterized LOC339862	ncRNA	-	-	-	-	20201124	-
9606	339874	LOC339874	-	-	Ensembl:ENSG00000250608	3	3q22.1	uncharacterized LOC339874	ncRNA	-	-	-	-	20201124	-
9606	339879	ALG1L6P	-	-	HGNC:HGNC:44375	3	3p12.3	ALG1 like 6, pseudogene	pseudo	ALG1L6P	ALG1 like 6, pseudogene	O	asparagine-linked glycosylation 1 homolog pseudogene|asparagine-linked glycosylation 1-like 6, pseudogene	20201124	-
9606	339881	EIF4BP8	-	-	HGNC:HGNC:37941|Ensembl:ENSG00000243918	3	3q21.1	eukaryotic translation initiation factor 4B pseudogene 8	pseudo	EIF4BP8	eukaryotic translation initiation factor 4B pseudogene 8	O	-	20201124	-
9606	339883	C3orf35	-	APRG1	MIM:611429|HGNC:HGNC:24082|Ensembl:ENSG00000198590	3	3p22.2	chromosome 3 open reading frame 35	ncRNA	C3orf35	chromosome 3 open reading frame 35	O	AP20 region protein 1|AP20 region protein1|APRG1 tumor suppressor candidate	20201218	-
9606	339894	LINC00880	-	-	HGNC:HGNC:27948|Ensembl:ENSG00000243629	3	3q25.31	long intergenic non-protein coding RNA 880	ncRNA	LINC00880	long intergenic non-protein coding RNA 880	O	-	20201124	-
9606	339896	GADL1	-	ADC|CSADC|HuADC|HuCSADC	MIM:615601|HGNC:HGNC:27949|Ensembl:ENSG00000144644	3	3p24.1-p23	glutamate decarboxylase like 1	protein-coding	GADL1	glutamate decarboxylase like 1	O	acidic amino acid decarboxylase GADL1|aspartate 1-decarboxylase|cysteine sulfinic acid decarboxylase|glutamate decarboxylase-like protein 1	20201124	-
9606	339897	CNN2P6	-	-	HGNC:HGNC:39531|Ensembl:ENSG00000213854	3	3p23	calponin 2 pseudogene 6	pseudo	CNN2P6	calponin 2 pseudogene 6	O	-	20201124	-
9606	339902	LOC339902	-	-	-	3	3p14.2	hCG1813818	ncRNA	-	-	-	-	20201124	-
9606	339906	PRSS42P	-	PRSS42|TESSP2	HGNC:HGNC:30716|Ensembl:ENSG00000178055	3	3p21.31	serine protease 42, pseudogene	pseudo	PRSS42P	serine protease 42, pseudogene	O	testis serine protease 2	20201124	-
9606	339910	MRPS35P1	-	-	HGNC:HGNC:29768	3	3p26.1	mitochondrial ribosomal protein S35 pseudogene 1	pseudo	MRPS35P1	mitochondrial ribosomal protein S35 pseudogene 1	O	-	20201124	-
9606	339926	EHHADH-AS1	-	-	HGNC:HGNC:44133|Ensembl:ENSG00000223358	3	3q27.2	EHHADH antisense RNA 1	ncRNA	EHHADH-AS1	EHHADH antisense RNA 1	O	EHHADH antisense RNA 1 (non-protein coding)	20201124	-
9606	339929	LPP-AS2	-	MYCLo-5|MYCLo-6	HGNC:HGNC:27952|Ensembl:ENSG00000270959	3	3q27.3	LPP antisense RNA 2	ncRNA	LPP-AS2	LPP antisense RNA 2	O	LPP antisense RNA 2 (non-protein coding)	20201124	-
9606	339942	H1-10-AS1	-	C3orf47|H1FX-AS1	HGNC:HGNC:27953	3	3q21.3	H1-10 antisense RNA 1	ncRNA	H1-10-AS1	H1-10 antisense RNA 1	O	H1FX antisense RNA 1 (non-protein coding)	20201124	-
9606	339965	CCDC158	-	-	HGNC:HGNC:26374|Ensembl:ENSG00000163749	4	4q21.1	coiled-coil domain containing 158	protein-coding	CCDC158	coiled-coil domain containing 158	O	coiled-coil domain-containing protein 158	20201124	-
9606	339966	LOC339966	-	-	Ensembl:ENSG00000271676	4	4q21.1	ubiquitin family domain containing 1 pseudogene	pseudo	-	-	-	-	20201124	-
9606	339967	TMPRSS11A	-	ECRG1|HATL1|HESP	MIM:611704|HGNC:HGNC:27954|Ensembl:ENSG00000187054	4	4q13.2	transmembrane serine protease 11A	protein-coding	TMPRSS11A	transmembrane serine protease 11A	O	transmembrane protease serine 11A|airway trypsin-like protease 1|epidermal type-II transmembrane serine protease|esophageal cancer-susceptibility gene 1 protein|transmembrane protease, serine 11A	20201124	-
9606	339970	POLR2MP1	-	GCOM2|GLURR2|GRINL1B	MIM:608311|HGNC:HGNC:15712	4	4q13.2	POLR2M pseudogene 1	pseudo	POLR2MP1	POLR2M pseudogene 1	O	GRINL1B complex locus 2 (pseudogene)|glutamate receptor, ionotropic, N-methyl D-aspartate-like 1B	20201213	-
9606	339975	LOC339975	-	-	-	4	4q35.2	uncharacterized LOC339975	ncRNA	-	-	-	-	20201124	-
9606	339976	TRIML1	-	RNF209	HGNC:HGNC:26698|Ensembl:ENSG00000184108	4	4q35.2	tripartite motif family like 1	protein-coding	TRIML1	tripartite motif family like 1	O	probable E3 ubiquitin-protein ligase TRIML1|RING finger protein 209|RING-type E3 ubiquitin transferase TRIML1	20201124	-
9606	339977	LRRC66	-	-	HGNC:HGNC:34299|Ensembl:ENSG00000188993	4	4q12	leucine rich repeat containing 66	protein-coding	LRRC66	leucine rich repeat containing 66	O	leucine-rich repeat-containing protein 66	20201124	-
9606	339978	LINC02260	-	-	HGNC:HGNC:27956|Ensembl:ENSG00000250456	4	4q12	long intergenic non-protein coding RNA 2260	ncRNA	LINC02260	long intergenic non-protein coding RNA 2260	O	-	20201124	-
9606	339983	NAT8L	-	CML3|NACED|NAT8-LIKE	MIM:610647|HGNC:HGNC:26742|Ensembl:ENSG00000185818	4	4p16.3	N-acetyltransferase 8 like	protein-coding	NAT8L	N-acetyltransferase 8 like	O	N-acetylaspartate synthetase|N-acetyltransferase 8-like (GCN5-related, putative)|NAA synthetase|Shati|camello-like protein 3	20210103	-
9606	339988	LINC02481	-	LINC002481	HGNC:HGNC:27958|Ensembl:ENSG00000246526	4	4p16.1	long intergenic non-protein coding RNA 2481	ncRNA	LINC02481	long intergenic non-protein coding RNA 2481	O	-	20201124	-
9606	340017	LINC02433	-	-	HGNC:HGNC:27959|Ensembl:ENSG00000234111	4	4q32.1	long intergenic non-protein coding RNA 2433	ncRNA	LINC02433	long intergenic non-protein coding RNA 2433	O	-	20201124	-
9606	340024	SLC6A19	-	B0AT1|HND	MIM:608893|HGNC:HGNC:27960|Ensembl:ENSG00000174358	5	5p15.33	solute carrier family 6 member 19	protein-coding	SLC6A19	solute carrier family 6 member 19	O	sodium-dependent neutral amino acid transporter B(0)AT1|sodium-dependent amino acid transporter system B0|solute carrier family 6 (neurotransmitter transporter), member 19|solute carrier family 6 (neutral amino acid transporter), member 19|system B(0) neutral amino acid transporter AT1|system B0 neutral amino acid transporter	20201220	-
9606	340037	PRR7-AS1	-	-	HGNC:HGNC:27961	5	5q35.3	PRR7 antisense RNA 1	ncRNA	PRR7-AS1	PRR7 antisense RNA 1	O	PRR7 antisense RNA 1 (non-protein coding)	20201124	-
9606	340061	STING1	-	ERIS|MITA|MPYS|NET23|SAVI|STING|STING-beta|TMEM173|hMITA|hSTING	MIM:612374|HGNC:HGNC:27962|Ensembl:ENSG00000184584	5	5q31.2	stimulator of interferon response cGAMP interactor 1	protein-coding	STING1	stimulator of interferon response cGAMP interactor 1	O	stimulator of interferon genes protein|N-terminal methionine-proline-tyrosine-serine plasma membrane tetraspanner|endoplasmic reticulum IFN stimulator|endoplasmic reticulum interferon stimulator|mitochondrial mediator of IRF3 activation|stimulator of interferon protein|transmembrane protein 173	20210110	-
9606	340069	FAM170A	-	ZNFD	MIM:618401|HGNC:HGNC:27963|Ensembl:ENSG00000164334	5	5q23.1	family with sequence similarity 170 member A	protein-coding	FAM170A	family with sequence similarity 170 member A	O	protein FAM170A|Znf domain containing protein|zinc finger domain-containing protein|zinc finger protein ZNFD	20201124	-
9606	340073	C5orf66-AS2	-	-	HGNC:HGNC:27964|Ensembl:ENSG00000249647	5	5q31.1	C5orf66 antisense RNA 2	ncRNA	C5orf66-AS2	C5orf66 antisense RNA 2	O	CTC-349C3.2	20201124	-
9606	340074	SLC25A48-AS1	-	LINC01959	HGNC:HGNC:27965|Ensembl:ENSG00000251045	5	5q31.1	SLC25A48 antisense RNA 1	ncRNA	SLC25A48-AS1	SLC25A48 antisense RNA 1	O	long intergenic non-protein coding RNA 1959	20201124	-
9606	340075	ARSI	-	ASI|SPG66	MIM:610009|HGNC:HGNC:32521|Ensembl:ENSG00000183876	5	5q32	arylsulfatase family member I	protein-coding	ARSI	arylsulfatase family member I	O	arylsulfatase I	20201124	-
9606	340089	LOC340089	-	-	-	5	5q13.2	POM121 membrane glycoprotein (rat) pseudogene	pseudo	-	-	-	-	20201124	-
9606	340090	LOC340090	-	-	Ensembl:ENSG00000287090	5	5q13.2	uncharacterized LOC340090	ncRNA	-	-	-	-	20201124	-
9606	340094	LINC01020	-	-	HGNC:HGNC:27968|Ensembl:ENSG00000215231	5	5p15.32	long intergenic non-protein coding RNA 1020	ncRNA	LINC01020	long intergenic non-protein coding RNA 1020	O	CTD-2247C11.3	20201124	-
9606	340096	H3Y2	-	H3.X|H3.Y.2	HGNC:HGNC:43734|Ensembl:ENSG00000268799	5	5p15.1	H3.Y histone 2	protein-coding	H3Y2	H3.Y histone 2	O	histone H3.X|H3 histone, family 3B (H3.3B) pseudogene|Putative histone H3.X|histone H3.Y2|histone cluster 2, H3d pseudogene	20201124	-
9606	340107	LINC02239	-	-	HGNC:HGNC:27969|Ensembl:ENSG00000248908	5	5p14.1	long intergenic non-protein coding RNA 2239	ncRNA	LINC02239	long intergenic non-protein coding RNA 2239	O	-	20201124	-
9606	340113	LINC02120	-	-	HGNC:HGNC:27971|Ensembl:ENSG00000248279	5	5p13.3	long intergenic non-protein coding RNA 2120	ncRNA	LINC02120	long intergenic non-protein coding RNA 2120	O	CTD-2218G20.2	20201124	-
9606	340120	ANKRD34B	-	DP58	MIM:618581|HGNC:HGNC:33736|Ensembl:ENSG00000189127	5	5q14.1	ankyrin repeat domain 34B	protein-coding	ANKRD34B	ankyrin repeat domain 34B	O	ankyrin repeat domain-containing protein 34B|cytosolic phosphoprotein DP58|dendritic phosphoprotein 58 kDa	20201124	-
9606	340146	SLC35D3	-	FRCL1	MIM:612519|HGNC:HGNC:15621|Ensembl:ENSG00000182747	6	6q23.3	solute carrier family 35 member D3	protein-coding	SLC35D3	solute carrier family 35 member D3	O	solute carrier family 35 member D3|frc, fringe-like 1|fringe connection-like protein 1	20201124	-
9606	340152	ZC3H12D	-	C6orf95|MCPIP4|TFL|dJ281H8.1|p34	MIM:611106|HGNC:HGNC:21175|Ensembl:ENSG00000178199	6	6q25.1	zinc finger CCCH-type containing 12D	protein-coding	ZC3H12D	zinc finger CCCH-type containing 12D	O	probable ribonuclease ZC3H12D|Zinc finger CCCH domain-containing protein 12D|transformed follicular lymphoma|tumor suppressor TFL	20201124	-
9606	340156	MYLK4	-	SgK085	HGNC:HGNC:27972|Ensembl:ENSG00000145949	6	6p25.2	myosin light chain kinase family member 4	protein-coding	MYLK4	myosin light chain kinase family member 4	O	myosin light chain kinase family member 4|caMLCK like|sugen kinase 85	20201124	-
9606	340168	DPPA5	-	ESG1	MIM:611111|HGNC:HGNC:19201|Ensembl:ENSG00000203909	6	6q13	developmental pluripotency associated 5	protein-coding	DPPA5	developmental pluripotency associated 5	O	developmental pluripotency-associated 5 protein|embryonal stem cell specific gene 1	20201202	-
9606	340184	LOC340184	-	-	-	6	6p24.1	uncharacterized LOC340184	ncRNA	-	-	-	-	20201124	-
9606	340192	IQCB2P	-	IQCB1P1|dJ313I6.1	HGNC:HGNC:17727	6	6p22.1	IQ motif containing B2 pseudogene	pseudo	IQCB2P	IQ motif containing B2 pseudogene	O	IQ calmodulin-binding motif containing protein 1 pseudogene|IQ motif containing B1 pseudogene|IQCB1 pseudogene 1	20201124	-
9606	340198	IFITM4P	-	dJ377H14.5	HGNC:HGNC:21669|Ensembl:ENSG00000235821	6	6p22.1	interferon induced transmembrane protein 4 pseudogene	pseudo	IFITM4P	interferon induced transmembrane protein 4 pseudogene	O	Interferon-induced transmembrane protein 3 (Interferon-inducible protein 1-8U)	20201124	-
9606	340204	CLPSL1	-	C6orf127|ESP32|dJ510O8.6	HGNC:HGNC:21251|Ensembl:ENSG00000204140	6	6p21.31	colipase like 1	protein-coding	CLPSL1	colipase like 1	O	colipase-like protein 1|colipase-like protein C6orf127	20201213	-
9606	340205	TREML1	-	GLTL1825|PRO3438|TLT-1|TLT1|dJ238O23.3	MIM:609714|HGNC:HGNC:20434|Ensembl:ENSG00000161911	6	6p21.1	triggering receptor expressed on myeloid cells like 1	protein-coding	TREML1	triggering receptor expressed on myeloid cells like 1	O	trem-like transcript 1 protein|triggering receptor expressed on myeloid cells-like protein 1	20210118	-
9606	340206	TREML3P	-	TLT3|TREML3	MIM:609716|HGNC:HGNC:30806|Ensembl:ENSG00000184106	6	6p21.1	triggering receptor expressed on myeloid cells like 3, pseudogene	pseudo	TREML3P	triggering receptor expressed on myeloid cells like 3, pseudogene	O	TREM like transcript 3	20201124	-
9606	340217	NANOGP3	-	-	HGNC:HGNC:23101|Ensembl:ENSG00000271373	6	6p12.1	Nanog homeobox pseudogene 3	pseudo	NANOGP3	Nanog homeobox pseudogene 3	O	-	20201124	-
9606	340221	TNRC18P3	-	TNRC18C	HGNC:HGNC:34015	7	7p11.2	trinucleotide repeat containing 18 pseudogene 3	pseudo	TNRC18P3	trinucleotide repeat containing 18 pseudogene 3	O	trinucleotide repeat containing 18C (pseudogene)	20201124	-
9606	340252	ZNF680	-	-	HGNC:HGNC:26897|Ensembl:ENSG00000173041	7	7q11.21	zinc finger protein 680	protein-coding	ZNF680	zinc finger protein 680	O	zinc finger protein 680	20201213	-
9606	340260	UNCX	-	UNCX4.1	HGNC:HGNC:33194|Ensembl:ENSG00000164853	7	7p22.3	UNC homeobox	protein-coding	UNCX	UNC homeobox	O	homeobox protein unc-4 homolog|UNC homeobox protein|Unc4.1 homeobox|homeobox protein Uncx4.1|truncated UNCX homeobox protein	20201213	-
9606	340267	COL28A1	-	COL28	MIM:609996|HGNC:HGNC:22442|Ensembl:ENSG00000215018	7	7p21.3	collagen type XXVIII alpha 1 chain	protein-coding	COL28A1	collagen type XXVIII alpha 1 chain	O	collagen alpha-1(XXVIII) chain|collagen, type XXVIII, alpha 1	20201124	-
9606	340268	LOC340268	-	-	Ensembl:ENSG00000197320	7	7p21.3	C3 and PZP like alpha-2-macroglobulin domain containing 8 pseudogene	pseudo	-	-	-	-	20201124	-
9606	340273	ABCB5	-	ABCB5alpha|ABCB5beta|EST422562	MIM:611785|HGNC:HGNC:46|Ensembl:ENSG00000004846	7	7p21.1	ATP binding cassette subfamily B member 5	protein-coding	ABCB5	ATP binding cassette subfamily B member 5	O	ATP-binding cassette sub-family B member 5|ABCB5 P-gp|ATP-binding cassette protein|ATP-binding cassette, sub-family B (MDR/TAP), member 5|P-glycoprotein ABCB5	20201227	-
9606	340274	ASS1P11	-	ASSP11	HGNC:HGNC:761|Ensembl:ENSG00000225308	7	7p15.3	argininosuccinate synthetase 1 pseudogene 11	pseudo	ASS1P11	argininosuccinate synthetase 1 pseudogene 11	O	TCAG_1641141|argininosuccinate synthetase pseudogene 11	20201124	-
9606	340277	FAM221A	-	C7orf46	HGNC:HGNC:27977|Ensembl:ENSG00000188732	7	7p15.3	family with sequence similarity 221 member A	protein-coding	FAM221A	family with sequence similarity 221 member A	O	protein FAM221A|uncharacterized protein C7orf46	20201124	-
9606	340286	FAM183BP	-	FAM183B|THEG6	HGNC:HGNC:34511|Ensembl:ENSG00000164556	7	7p14.1	acyloxyacyl hydrolase (neutrophil)	pseudo	FAM183BP	family with sequence similarity 183 member B, pseudogene	O	Protein FAM183B|family with sequence similarity 183, member B|testis highly expressed protein 6	20201124	-
9606	340307	CTAGE6	-	CTAGE6P	HGNC:HGNC:28644|Ensembl:ENSG00000271321	7	7q35	CTAGE family member 6	protein-coding	CTAGE6	CTAGE family member 6	O	cTAGE family member 6|CTAGE family, member 6, pseudogene|cutaneous T-cell lymphoma-associated antigen 6|protein cTAGE-6|putative protein cTAGE-6	20210123	-
9606	340348	TSPAN33	-	PEN|PEN.|TSPAN-33	MIM:610120|HGNC:HGNC:28743|Ensembl:ENSG00000158457	7	7q32.1	tetraspanin 33	protein-coding	TSPAN33	tetraspanin 33	O	tetraspanin-33|penumbra|proerythroblast new membrane	20210123	-
9606	340351	AGBL3	-	CCP3	MIM:617346|HGNC:HGNC:27981|Ensembl:ENSG00000146856	7	7q33	ATP/GTP binding protein like 3	protein-coding	AGBL3	ATP/GTP binding protein like 3	O	cytosolic carboxypeptidase 3	20201124	-
9606	340357	LOC340357	-	-	Ensembl:ENSG00000254813	8	8p23.1-p22	uncharacterized LOC340357	ncRNA	-	-	-	-	20201124	-
9606	340359	KLHL38	-	C8ORFK36	HGNC:HGNC:34435|Ensembl:ENSG00000175946	8	8q24.13	kelch like family member 38	protein-coding	KLHL38	kelch like family member 38	O	kelch-like protein 38|kelch-like 38	20201124	-
9606	340371	NRBP2	-	TRG16|pp9320	MIM:615563|HGNC:HGNC:19339|Ensembl:ENSG00000185189	8	8q24.3	nuclear receptor binding protein 2	protein-coding	NRBP2	nuclear receptor binding protein 2	O	nuclear receptor-binding protein 2|transformation-related protein 16	20201124	-
9606	340385	ZNF517	-	-	HGNC:HGNC:27984|Ensembl:ENSG00000197363	8	8q24.3	zinc finger protein 517	protein-coding	ZNF517	zinc finger protein 517	O	zinc finger protein 517	20201124	-
9606	340390	WDR97	-	KIAA1875	HGNC:HGNC:26959|Ensembl:ENSG00000179698	8	8q24.3	WD repeat domain 97	protein-coding	WDR97	WD repeat domain 97	O	WD repeat-containing protein 97	20201124	-
9606	340393	TMEM249	-	C8ORFK29	HGNC:HGNC:44155|Ensembl:ENSG00000261587	8	8q24.3	transmembrane protein 249	protein-coding	TMEM249	transmembrane protein 249	O	transmembrane protein 249|putative transmembrane protein C8orfK29	20201124	-
9606	340419	RSPO2	-	CRISTIN2|HHRRD|TETAMS2	MIM:610575|HGNC:HGNC:28583|Ensembl:ENSG00000147655	8	8q23.1	R-spondin 2	protein-coding	RSPO2	R-spondin 2	O	R-spondin-2|R-spondin 2 homolog|roof plate-specific spondin-2	20210123	-
9606	340441	POTEA	-	A26A1|CT104.3|POTE-8|POTE8	MIM:608915|HGNC:HGNC:33893|Ensembl:ENSG00000188877	8	8p11.1	POTE ankyrin domain family member A	protein-coding	POTEA	POTE ankyrin domain family member A	O	POTE ankyrin domain family member A|ANKRD26-like family A, member 1|cancer/testis antigen family 104, member 3|prostate, ovary, testis-expressed protein on chromosome 8|protein expressed in prostate, ovary, testis, and placenta 8	20201124	-
9606	340443	RPS5P5	-	RPS5_2_920	HGNC:HGNC:35626|Ensembl:ENSG00000213791	8	8q21.13	RPS5 pseudogene 5	pseudo	RPS5P5	RPS5 pseudogene 5	O	ribosomal protein S5 pseudogene 5	20201124	-
9606	340451	CPP	-	-	HGNC:HGNC:2322	8	8q21.3	ceruloplasmin pseudogene	pseudo	CPP	ceruloplasmin pseudogene	O	ceruloplasmin (ferroxidase) pseudogene	20201124	-
9606	340460	KRT18P24	-	-	HGNC:HGNC:33393|Ensembl:ENSG00000226234	9	9q21.31	keratin 18 pseudogene 24	pseudo	KRT18P24	keratin 18 pseudogene 24	O	-	20201124	-
9606	340481	ZDHHC21	-	DHHC-21|DHHC21|DNZ1|HSPC097	MIM:614605|HGNC:HGNC:20750|Ensembl:ENSG00000175893	9	9p22.3	zinc finger DHHC-type palmitoyltransferase 21	protein-coding	ZDHHC21	zinc finger DHHC-type palmitoyltransferase 21	O	palmitoyltransferase ZDHHC21|DHHC domain-containing cysteine-rich protein 21|zinc finger DHHC-type containing 21|zinc finger, DHHC domain containing 21	20201213	-
9606	340485	ACER2	-	ALKCDase2|ASAH3L	MIM:613492|HGNC:HGNC:23675|Ensembl:ENSG00000177076	9	9p22.1	alkaline ceramidase 2	protein-coding	ACER2	alkaline ceramidase 2	O	alkaline ceramidase 2|alkCDase 2|alkaline CDase 2|ceramide hydrolase|haCER2	20201124	-
9606	340499	IMPDH1P1	-	bA537H15.4	HGNC:HGNC:19912	9	9p13.3	inosine monophosphate dehydrogenase 1 pseudogene 1	pseudo	IMPDH1P1	inosine monophosphate dehydrogenase 1 pseudogene 1	O	IMP (inosine monophosphate) dehydrogenase 1 pseudogene 1	20201124	-
9606	340501	TCEA1P3	-	-	HGNC:HGNC:30569	9	9p13.1	transcription elongation factor A1 pseudogene 3	pseudo	TCEA1P3	transcription elongation factor A1 pseudogene 3	O	transcription elongation factor A (SII), 1 pseudogene 3	20201124	-
9606	340508	GAS2L1P2	-	-	HGNC:HGNC:27986|Ensembl:ENSG00000228376	9	9q22.33	growth arrest specific 2 like 1 pseudogene 2	pseudo	GAS2L1P2	growth arrest specific 2 like 1 pseudogene 2	O	-	20201124	-
9606	340512	LOC340512	-	-	Ensembl:ENSG00000230782	9	9q31.2	uncharacterized LOC340512	ncRNA	-	-	-	-	20201124	-
9606	340515	LINC01501	-	-	HGNC:HGNC:27988	9	9q22.2	long intergenic non-protein coding RNA 1501	ncRNA	LINC01501	long intergenic non-protein coding RNA 1501	O	-	20201124	-
9606	340526	RTL5	-	6430402L03Rik|MAR5|MART5|RGAG4|SIRH8	HGNC:HGNC:29430|Ensembl:ENSG00000242732	X	Xq13.1	retrotransposon Gag like 5	protein-coding	RTL5	retrotransposon Gag like 5	O	retrotransposon Gag-like protein 5|Sushi-Ichi retrotransposon homolog 8|mammalian retrotransposon-derived 5|retrotransposon gag domain containing 4|retrotransposon gag domain-containing protein 4	20201206	-
9606	340527	NHSL2	-	-	HGNC:HGNC:33737|Ensembl:ENSG00000204131	X	Xq13.1	NHS like 2	protein-coding	NHSL2	NHS like 2	O	NHS-like protein 2	20201124	-
9606	340529	PABPC1L2A	-	RBM32A	HGNC:HGNC:27989|Ensembl:ENSG00000186288	X	Xq13.2	poly(A) binding protein cytoplasmic 1 like 2A	protein-coding	PABPC1L2A	poly(A) binding protein cytoplasmic 1 like 2A	O	polyadenylate-binding protein 1-like 2|RNA binding motif protein 32A|RNA-binding motif protein 32|RNA-binding protein 32	20201124	-
9606	340533	NEXMIF	-	KIAA2022|KIDLIA|MRX98|XPN	MIM:300524|HGNC:HGNC:29433|Ensembl:ENSG00000050030	X	Xq13.3	neurite extension and migration factor	protein-coding	NEXMIF	neurite extension and migration factor	O	neurite extension and migration factor|XLMR protein related to neurite extension|XLMR-related protein, neurite extension	20201213	-
9606	340542	BEX5	-	NGFRAP1L1	MIM:300693|HGNC:HGNC:27990|Ensembl:ENSG00000184515	X	Xq22.1	brain expressed X-linked 5	protein-coding	BEX5	brain expressed X-linked 5	O	protein BEX5|BEX family member 5|NGFRAP1-like 1|NGFRAP1-like protein 1|brain-expressed X-linked protein 5|nerve growth factor receptor-associated protein 2	20201124	-
9606	340543	TCEAL5	-	WEX4	HGNC:HGNC:22282|Ensembl:ENSG00000204065	X	Xq22.1	transcription elongation factor A like 5	protein-coding	TCEAL5	transcription elongation factor A like 5	O	transcription elongation factor A protein-like 5|TCEA-like protein 5|transcription elongation factor A (SII)-like 5|transcription elongation factor S-II protein-like 5	20201124	-
9606	340544	MORF4L2-AS1	-	-	HGNC:HGNC:27991	X	Xq22.2	MORF4L2 antisense RNA 1	ncRNA	MORF4L2-AS1	MORF4L2 antisense RNA 1	O	MORF4L2 antisense RNA 1 (non-protein coding)	20201124	-
9606	340547	VSIG1	-	1700062D20Rik|GPA34|dJ889N15.1	MIM:300620|HGNC:HGNC:28675|Ensembl:ENSG00000101842	X	Xq22.3	V-set and immunoglobulin domain containing 1	protein-coding	VSIG1	V-set and immunoglobulin domain containing 1	O	V-set and immunoglobulin domain-containing protein 1|cell surface A33 antigen|glycoprotein A34	20201124	-
9606	340554	ZC3H12B	-	CXorf32|MCPIP2	MIM:300889|HGNC:HGNC:17407|Ensembl:ENSG00000102053	X	Xq11.2-q12	zinc finger CCCH-type containing 12B	protein-coding	ZC3H12B	zinc finger CCCH-type containing 12B	O	probable ribonuclease ZC3H12B|MCP-induced protein 2|zinc finger CCCH domain-containing protein 12B	20201206	-
9606	340562	SATL1	-	-	HGNC:HGNC:27992|Ensembl:ENSG00000184788	X	Xq21.1	spermidine/spermine N1-acetyl transferase like 1	protein-coding	SATL1	spermidine/spermine N1-acetyl transferase like 1	O	spermidine/spermine N(1)-acetyltransferase-like protein 1	20201124	-
9606	340569	ORC1P1	-	-	HGNC:HGNC:54921	X	Xp21.3	ORC1 pseudogene 1	pseudo	ORC1P1	ORC1 pseudogene 1	O	origin recognition complex subunit 1 pseudogene|origin recognition complex, subunit 1-like pseudogene	20201124	-
9606	340571	SIAH1P1	-	SIAH1L	HGNC:HGNC:30966	X	Xp21.1	siah E3 ubiquitin protein ligase 1 pseudogene 1	pseudo	SIAH1P1	siah E3 ubiquitin protein ligase 1 pseudogene 1	O	seven in absentia homolog 1 pseudogene 1|seven in absentia homolog 1-like	20201124	-
9606	340578	DCAF12L2	-	WDR40C	HGNC:HGNC:32950|Ensembl:ENSG00000198354	X	Xq25	DDB1 and CUL4 associated factor 12 like 2	protein-coding	DCAF12L2	DDB1 and CUL4 associated factor 12 like 2	O	DDB1- and CUL4-associated factor 12-like protein 2|WD repeat-containing protein 40C	20201124	-
9606	340581	LINC02243	-	-	HGNC:HGNC:53129|Ensembl:ENSG00000236091	X	Xq26.3	long intergenic non-protein coding RNA 2243	ncRNA	LINC02243	long intergenic non-protein coding RNA 2243	O	-	20201124	-
9606	340591	CA5BP1	-	CA5BL|CA5BP|PRO2325	HGNC:HGNC:29544	X	Xp22.2	carbonic anhydrase 5B pseudogene 1	pseudo	CA5BP1	carbonic anhydrase 5B pseudogene 1	O	carbonic anhydrase VB pseudogene 1|carbonic dehydratase	20201124	-
9606	340595	RTL4	-	Mar4|Mart4|SIRH11|ZCCHC16	HGNC:HGNC:25214|Ensembl:ENSG00000187823	X	Xq23	retrotransposon Gag like 4	protein-coding	RTL4	retrotransposon Gag like 4	O	retrotransposon Gag-like protein 4|Sushi-Ichi retrotransposon homolog 11|mammalian retrotransposon-derived 4|mammalian retrotransposon-derived protein 4|zinc finger CCHC domain-containing protein 16|zinc finger CCHC-type containing 16|zinc finger, CCHC domain containing 16	20201124	-
9606	340596	LHFPL1	-	-	MIM:300566|HGNC:HGNC:6587|Ensembl:ENSG00000182508	X	Xq23	LHFPL tetraspan subfamily member 1	protein-coding	LHFPL1	LHFPL tetraspan subfamily member 1	O	LHFPL tetraspan subfamily member 1 protein|LHFP-like protein 1|lipoma HMGIC fusion partner like 1|lipoma HMGIC fusion partner-like 1 protein	20201124	-
9606	340598	KRT18P48	-	-	HGNC:HGNC:33418|Ensembl:ENSG00000217889	X	Xq28	keratin 18 pseudogene 48	pseudo	KRT18P48	keratin 18 pseudogene 48	O	-	20201124	-
9606	340600	ATF4P2	-	-	HGNC:HGNC:34025	X	Xq28	activating transcription factor 4 pseudogene 2	pseudo	ATF4P2	activating transcription factor 4 pseudogene 2	O	activating transcription factor 4 (tax-responsive enhancer element B67) pseudogene|cyclic-AMP-dependent transcription factor ATF-4 pseudogene	20201124	-
9606	340602	EZHIP	-	CATACOMB|CXorf67|KIP75	MIM:301036|HGNC:HGNC:33738|Ensembl:ENSG00000187690	X	Xp11.22	EZH inhibitory protein	protein-coding	EZHIP	EZH inhibitory protein	O	EZH inhibitory protein|K27M-like inhibitor of PRC2|catalytic antagonist of Polycomb|uncharacterized protein CXorf67	20201124	-
9606	340618	FAM41AY1	-	FAM41AY	HGNC:HGNC:23955	Y	Yq11.222	family with sequence similarity 41 member A, Y-linked 1	ncRNA	FAM41AY1	family with sequence similarity 41 member A, Y-linked 1	O	family with sequence similarity 41, member A, Y-linked	20201124	-
9606	340654	LIPM	-	LIPL3|bA304I5.1	MIM:613923|HGNC:HGNC:23455|Ensembl:ENSG00000173239	10	10q23.31	lipase family member M	protein-coding	LIPM	lipase family member M	O	lipase member M|lipase M|lipase-like abhydrolase domain-containing protein 3|lipase-like, ab-hydrolase domain containing 3	20201124	-
9606	340665	CYP26C1	-	FFDD4	MIM:608428|HGNC:HGNC:20577|Ensembl:ENSG00000187553	10	10q23.33	cytochrome P450 family 26 subfamily C member 1	protein-coding	CYP26C1	cytochrome P450 family 26 subfamily C member 1	O	cytochrome P450 26C1|cytochrome P450, family 26, subfamily C, polypeptide 1	20210123	-
9606	340706	VWA2	-	AMACO|CCSP-2|CCSP2|NET42	MIM:618281|HGNC:HGNC:24709|Ensembl:ENSG00000165816	10	10q25.3	von Willebrand factor A domain containing 2	protein-coding	VWA2	von Willebrand factor A domain containing 2	O	von Willebrand factor A domain-containing protein 2|a domain-containing protein similar to matrilin and collagen|colon cancer diagnostic marker|colon cancer secreted protein 2	20201124	-
9606	340719	NANOS1	-	EC_Rep1a|NOS-1|NOS1|SPGF12|ZC2HC12A	MIM:608226|HGNC:HGNC:23044|Ensembl:ENSG00000188613	10	10q26.11	nanos C2HC-type zinc finger 1	protein-coding	NANOS1	nanos C2HC-type zinc finger 1	O	nanos homolog 1	20201124	-
9606	340745	LRIT2	-	LRRC22	HGNC:HGNC:23443|Ensembl:ENSG00000204033	10	10q23.1	leucine rich repeat, Ig-like and transmembrane domains 2	protein-coding	LRIT2	leucine rich repeat, Ig-like and transmembrane domains 2	O	leucine-rich repeat, immunoglobulin-like domain and transmembrane domain-containing protein 2|leucine rich repeat containing 22|leucine-rich repeat, immunoglobulin-like and transmembrane domains 2|leucine-rich repeat-containing protein 22	20201124	-
9606	340749	RPL7AP8	-	RPL7A_24_1075|bA141D8.1	HGNC:HGNC:23738|Ensembl:ENSG00000230507	10	10q23.2	ribosomal protein L7a pseudogene 8	pseudo	RPL7AP8	ribosomal protein L7a pseudogene 8	O	-	20201124	-
9606	340780	IMPDH1P5	-	-	HGNC:HGNC:33960	10	10q22.3	inosine monophosphate dehydrogenase 1 pseudogene 5	pseudo	IMPDH1P5	inosine monophosphate dehydrogenase 1 pseudogene 5	O	IMP (inosine monophosphate) dehydrogenase 1 pseudogene 5	20201124	-
9606	340784	HMX3	-	NKX-5.1|NKX5.1|Nkx5-1	MIM:613380|HGNC:HGNC:5019|Ensembl:ENSG00000188620	10	10q26.13	H6 family homeobox 3	protein-coding	HMX3	H6 family homeobox 3	O	homeobox protein HMX3|homeo box (H6 family) 3|homeobox (H6 family) 3|homeobox protein H6 family member 3|homeobox protein Nkx-5.1	20201213	-
9606	340811	AKR1C8P	-	AKR1CL1	HGNC:HGNC:23469|Ensembl:ENSG00000264006	10	10p15.1	aldo-keto reductase family 1 member C8, pseudogene	pseudo	AKR1C8P	aldo-keto reductase family 1 member C8, pseudogene	O	aldo-keto reductase family 1, member C-like 1|protein RAKc	20210114	-
9606	340844	AHCYP1	-	-	HGNC:HGNC:44993	10	10q11.22	adenosylhomocysteinase pseudogene 1	pseudo	AHCYP1	adenosylhomocysteinase pseudogene 1	O	-	20201124	-
9606	340888	AKR1B10P1	-	-	HGNC:HGNC:45062	10	10q21.3	aldo-keto reductase family 1 member B10 pseudogene 1	pseudo	AKR1B10P1	aldo-keto reductase family 1 member B10 pseudogene 1	O	aldo-keto reductase family 1, member B10 (aldose reductase) pseudogene	20201124	-
9606	340895	MALRD1	-	C10orf112|DIET1|bA265G8.2	MIM:617715|HGNC:HGNC:24331|Ensembl:ENSG00000204740	10	10p12.31	MAM and LDL receptor class A domain containing 1	protein-coding	MALRD1	MAM and LDL receptor class A domain containing 1	O	MAM and LDL-receptor class A domain-containing protein 1|MAM and LDL-receptor class A domain-containing protein C10orf112|novel MAM domain containing protein	20201124	-
9606	340900	EBLN1	-	EBLN-1	MIM:613249|HGNC:HGNC:39430|Ensembl:ENSG00000223601	10	10p12.31	endogenous Bornavirus like nucleoprotein 1	protein-coding	EBLN1	endogenous Bornavirus like nucleoprotein 1	O	endogenous Bornavirus-like nucleoprotein 1|endogenous Borna-like N element-1|endogenous Borna-like N element-containing protein 1	20201124	-
9606	340947	EIF3LP3	-	-	HGNC:HGNC:44976|Ensembl:ENSG00000226086	10	10p11.1	eukaryotic translation initiation factor 3 subunit L pseudogene 3	pseudo	EIF3LP3	eukaryotic translation initiation factor 3 subunit L pseudogene 3	O	-	20201124	-
9606	340970	TRIM53CP	-	-	HGNC:HGNC:43979|Ensembl:ENSG00000254764	11	11p11.12	tripartite motif containing 53C, pseudogene	pseudo	TRIM53CP	tripartite motif containing 53C, pseudogene	O	ring finger protein 18-like pseudogene	20201124	-
9606	340980	OR52B6	-	OR11-47	HGNC:HGNC:15211|Ensembl:ENSG00000187747	11	11p15.4	olfactory receptor family 52 subfamily B member 6	protein-coding	OR52B6	olfactory receptor family 52 subfamily B member 6	O	olfactory receptor 52B6|olfactory receptor OR11-47	20201124	-
9606	340990	OTOG	-	DFNB18B|MLEMP|OTGN	MIM:604487|HGNC:HGNC:8516|Ensembl:ENSG00000188162	11	11p15.1	otogelin	protein-coding	OTOG	otogelin	O	otogelin	20201124	-
9606	341019	DCDC1	-	DCDC5	MIM:608062|HGNC:HGNC:20625|Ensembl:ENSG00000170959	11	11p14.1-p13	doublecortin domain containing 1	protein-coding	DCDC1	doublecortin domain containing 1	O	doublecortin domain-containing protein 1|doublecortin domain-containing 5 protein|doublecortin domain-containing protein 5	20201124	-
9606	341032	C11orf53	-	-	HGNC:HGNC:30527|Ensembl:ENSG00000150750	11	11q23.1	chromosome 11 open reading frame 53	protein-coding	C11orf53	chromosome 11 open reading frame 53	O	uncharacterized protein C11orf53	20210103	-
9606	341056	LOC341056	-	-	-	11	11q24.1	SUMO1 activating enzyme subunit 1 pseudogene	pseudo	-	-	-	-	20201124	-
9606	341112	WARS1P1	-	WARSP1	HGNC:HGNC:50482|Ensembl:ENSG00000225802	11	11q12.1	tryptophanyl-tRNA synthetase 1 pseudogene 1	pseudo	WARS1P1	tryptophanyl-tRNA synthetase 1 pseudogene 1	O	tryptophanyl-tRNA synthetase pseudogene 1	20201124	-
9606	341116	MS4A10	-	CD20L7|MS4A9	MIM:608403|HGNC:HGNC:13368|Ensembl:ENSG00000172689	11	11q12.2	membrane spanning 4-domains A10	protein-coding	MS4A10	membrane spanning 4-domains A10	O	membrane-spanning 4-domains subfamily A member 10|CD20 antigen-like 7|membrane-spanning 4-domains, subfamily A, member 10	20201124	-
9606	341128	OR7E1P	-	-	HGNC:HGNC:8391|Ensembl:ENSG00000255554	11	11q13.2	olfactory receptor family 7 subfamily E member 1 pseudogene	pseudo	OR7E1P	olfactory receptor family 7 subfamily E member 1 pseudogene	O	-	20201124	-
9606	341148	CYCSP27	-	HCP27	HGNC:HGNC:24401	11	11q13.4	CYCS pseudogene 27	pseudo	CYCSP27	CYCS pseudogene 27	O	cytochrome c, somatic pseudogene 27	20201124	-
9606	341152	OR2AT4	-	OR11-265	HGNC:HGNC:19620|Ensembl:ENSG00000171561	11	11q13.4	olfactory receptor family 2 subfamily AT member 4	protein-coding	OR2AT4	olfactory receptor family 2 subfamily AT member 4	O	olfactory receptor 2AT4|olfactory receptor OR11-265 pseudogene	20201124	-
9606	341208	HEPHL1	-	HJDD|ZP	MIM:618455|HGNC:HGNC:30477|Ensembl:ENSG00000181333	11	11q21	hephaestin like 1	protein-coding	HEPHL1	hephaestin like 1	O	ferroxidase HEPHL1|hephaestin-like protein 1	20210114	-
9606	341230	ASS1P13	-	ASSP13	HGNC:HGNC:763|Ensembl:ENSG00000255353	11	11q22.3	argininosuccinate synthetase 1 pseudogene 13	pseudo	ASS1P13	argininosuccinate synthetase 1 pseudogene 13	O	argininosuccinate synthetase pseudogene 13	20201124	-
9606	341276	OR10A2	-	OR10A2P|OR11-82|OR11-86|OST363	HGNC:HGNC:8161|Ensembl:ENSG00000170790	11	11p15.4	olfactory receptor family 10 subfamily A member 2	protein-coding	OR10A2	olfactory receptor family 10 subfamily A member 2	O	olfactory receptor 10A2|hP4 olfactory receptor|olfactory receptor OR11-82 pseudogene|olfactory receptor OR11-86|olfactory receptor, family 10, subfamily A, member 2 pseudogene	20201124	-
9606	341277	OVCH2	-	OVTN	MIM:618962|HGNC:HGNC:29970|Ensembl:ENSG00000183378	11	11p15.4	ovochymase 2	protein-coding	OVCH2	ovochymase 2	O	ovochymase-2|oviductin protease	20201208	-
9606	341315	PABPC1P4	-	PABPCP5|PABPL2	MIM:604681|HGNC:HGNC:8563	12	12q14.2	poly(A) binding protein cytoplasmic 1 pseudogene 4	pseudo	PABPC1P4	poly(A) binding protein cytoplasmic 1 pseudogene 4	O	poly(A) binding protein, cytoplasmic pseudogene 5|poly(A) binding protein-like 2	20201124	-
9606	341333	HNRNPA1P70	-	-	HGNC:HGNC:48800|Ensembl:ENSG00000236946	12	12q15	heterogeneous nuclear ribonucleoprotein A1 pseudogene 70	pseudo	HNRNPA1P70	heterogeneous nuclear ribonucleoprotein A1 pseudogene 70	O	-	20201124	-
9606	341346	SMCO2	-	C12orf70	HGNC:HGNC:34448|Ensembl:ENSG00000165935	12	12p11.23	single-pass membrane protein with coiled-coil domains 2	protein-coding	SMCO2	single-pass membrane protein with coiled-coil domains 2	O	single-pass membrane and coiled-coil domain-containing protein 2	20201124	-
9606	341350	OVCH1	-	OVCH	HGNC:HGNC:23080|Ensembl:ENSG00000187950	12	12p11.22	ovochymase 1	protein-coding	OVCH1	ovochymase 1	O	ovochymase-1	20201124	-
9606	341356	RPL31P50	-	RPL31_16_1224	HGNC:HGNC:36799|Ensembl:ENSG00000231788	12	12p11.21	ribosomal protein L31 pseudogene 50	pseudo	RPL31P50	ribosomal protein L31 pseudogene 50	O	hCG1644239	20201124	-
9606	341359	SYT10	-	-	HGNC:HGNC:19266|Ensembl:ENSG00000110975	12	12p11.1	synaptotagmin 10	protein-coding	SYT10	synaptotagmin 10	O	synaptotagmin-10|synaptotagmin X|sytX	20201213	-
9606	341378	LOC341378	-	-	-	12	12q23.3	thyroid hormone receptor interactor 11 pseudogene	pseudo	-	-	-	-	20201124	-
9606	341392	ACSM4	-	-	MIM:614360|HGNC:HGNC:32016|Ensembl:ENSG00000215009	12	12p13.31	acyl-CoA synthetase medium chain family member 4	protein-coding	ACSM4	acyl-CoA synthetase medium chain family member 4	O	acyl-coenzyme A synthetase ACSM4, mitochondrial	20201213	-
9606	341405	ANKRD33	-	C12orf7|PANKY	HGNC:HGNC:13788|Ensembl:ENSG00000167612	12	12q13.13	ankyrin repeat domain 33	protein-coding	ANKRD33	ankyrin repeat domain 33	O	photoreceptor ankyrin repeat protein|ankyrin repeat domain-containing protein 33	20201124	-
9606	341416	OR6C2	-	OR6C67	HGNC:HGNC:15436|Ensembl:ENSG00000179695	12	12q13.2	olfactory receptor family 6 subfamily C member 2	protein-coding	OR6C2	olfactory receptor family 6 subfamily C member 2	O	olfactory receptor 6C2|HSA3	20201208	-
9606	341418	OR6C4	-	OR12-10	HGNC:HGNC:19632|Ensembl:ENSG00000179626	12	12q13.2	olfactory receptor family 6 subfamily C member 4	protein-coding	OR6C4	olfactory receptor family 6 subfamily C member 4	O	olfactory receptor 6C4|olfactory receptor OR12-10	20201124	-
9606	341457	PPIAP8	-	PPIP8	HGNC:HGNC:9271	12	12q23.1	peptidylprolyl isomerase A pseudogene 8	pseudo	PPIAP8	peptidylprolyl isomerase A pseudogene 8	O	peptidylprolyl isomerase (cyclophilin) pseudogene 8|peptidylprolyl isomerase A (cyclophilin A) pseudogene 8	20201124	-
9606	341469	MRPS7P2	-	-	HGNC:HGNC:29784	12	12p12.3	mitochondrial ribosomal protein S7 pseudogene 2	pseudo	MRPS7P2	mitochondrial ribosomal protein S7 pseudogene 2	O	-	20201124	-
9606	341511	RPL23AP14	-	RPL23A_29_1192	HGNC:HGNC:21007|Ensembl:ENSG00000224438	12	12p13.33	ribosomal protein L23a pseudogene 14	pseudo	RPL23AP14	ribosomal protein L23a pseudogene 14	O	hCG1642354	20201124	-
9606	341567	H1-7	-	H1.7|H1FNT|H1T2	MIM:618565|HGNC:HGNC:24893|Ensembl:ENSG00000187166	12	12q13.11	H1.7 linker histone	protein-coding	H1-7	H1.7 linker histone	O	testis-specific H1 histone|H1 histone family member N, testis specific|HANP1|haploid germ cell-specific nuclear protein 1|histone H1.7|histone H1t2|testis secretory sperm-binding protein Li 223n	20201124	-
9606	341568	OR8S1	-	-	HGNC:HGNC:19628|Ensembl:ENSG00000284723	12	12q13.11	olfactory receptor family 8 subfamily S member 1	protein-coding	OR8S1	olfactory receptor family 8 subfamily S member 1	O	olfactory receptor 8S1	20210116	-
9606	341604	RPL35P7	-	RPL35_2_1335	HGNC:HGNC:35740	13	13q33.3	ribosomal protein L35 pseudogene 7	pseudo	RPL35P7	ribosomal protein L35 pseudogene 7	O	-	20201124	-
9606	341640	FREM2	-	CRYPTOP|FRASRS2	MIM:608945|HGNC:HGNC:25396|Ensembl:ENSG00000150893	13	13q13.3	FRAS1 related extracellular matrix 2	protein-coding	FREM2	FRAS1 related extracellular matrix 2	O	FRAS1-related extracellular matrix protein 2|ECM3 homolog|FRAS1 related extracellular matrix protein 2	20210123	-
9606	341674	RPL5P31	-	-	HGNC:HGNC:42036|Ensembl:ENSG00000214878	13	13q14.3	ribosomal protein L5 pseudogene 31	pseudo	RPL5P31	ribosomal protein L5 pseudogene 31	O	-	20201124	-
9606	341676	NEK5	-	-	MIM:616731|HGNC:HGNC:7748|Ensembl:ENSG00000197168	13	13q14.3	NIMA related kinase 5	protein-coding	NEK5	NIMA related kinase 5	O	serine/threonine-protein kinase Nek5|NIMA (never in mitosis gene a)-related kinase 5|nimA-related protein kinase 5	20201213	-
9606	341689	CTAGE16P	-	-	HGNC:HGNC:41967|Ensembl:ENSG00000214335	13	13q21.1	CTAGE family member 16, pseudogene	pseudo	CTAGE16P	CTAGE family member 16, pseudogene	O	-	20201124	-
9606	341757	MRPS31P2	-	-	HGNC:HGNC:39252	13	13q12.11	mitochondrial ribosomal protein S31 pseudogene 2	pseudo	MRPS31P2	mitochondrial ribosomal protein S31 pseudogene 2	O	-	20201124	-
9606	341784	EIF4A1P7	-	-	HGNC:HGNC:37926|Ensembl:ENSG00000235472	13	13q12.3	eukaryotic translation initiation factor 4A1 pseudogene 7	pseudo	EIF4A1P7	eukaryotic translation initiation factor 4A1 pseudogene 7	O	eukaryotic initiation factor 4AI pseudogene	20201124	-
9606	341799	OR6S1	-	OR14-37|OR6S1Q	HGNC:HGNC:15363|Ensembl:ENSG00000181803	14	14q11.2	olfactory receptor family 6 subfamily S member 1	protein-coding	OR6S1	olfactory receptor family 6 subfamily S member 1	O	olfactory receptor 6S1|olfactory receptor OR14-37	20201124	-
9606	341880	SLC35F4	-	C14orf36|c14_5373	HGNC:HGNC:19845|Ensembl:ENSG00000151812	14	14q22.3-q23.1	solute carrier family 35 member F4	protein-coding	SLC35F4	solute carrier family 35 member F4	O	solute carrier family 35 member F4	20201124	-
9606	341883	LRRC9	-	-	HGNC:HGNC:19848|Ensembl:ENSG00000131951	14	14q23.1	leucine rich repeat containing 9	protein-coding	LRRC9	leucine rich repeat containing 9	O	leucine-rich repeat-containing protein 9	20201124	-
9606	341947	COX8C	-	COX8-3	MIM:616855|HGNC:HGNC:24382|Ensembl:ENSG00000187581	14	14q32.12	cytochrome c oxidase subunit 8C	protein-coding	COX8C	cytochrome c oxidase subunit 8C	O	cytochrome c oxidase subunit 8C, mitochondrial|COX VIII-3|cytochrome c oxidase polypeptide 8|cytochrome c oxidase polypeptide VIII|cytochrome c oxidase subunit 8-3|cytochrome c oxidase subunit VIII|cytochrome c oxidase subunit VIIIC	20201124	-
9606	341965	VDAC3P1	-	VDAC3P	HGNC:HGNC:20722	14	14q32.2	voltage dependent anion channel 3 pseudogene 1	pseudo	VDAC3P1	voltage dependent anion channel 3 pseudogene 1	O	-	20201124	-
9606	342035	GLDN	-	CLOM|COLM|CRG-L2|CRGL2|LCCS11|UNC-112|UNC-122	MIM:608603|HGNC:HGNC:29514|Ensembl:ENSG00000186417	15	15q21.2	gliomedin	protein-coding	GLDN	gliomedin	O	gliomedin|collomin|colmedin	20201124	-
9606	342096	GOLGA6A	-	GLP|GOLGA6	MIM:610288|HGNC:HGNC:13567|Ensembl:ENSG00000159289	15	15q24.1	golgin A6 family member A	protein-coding	GOLGA6A	golgin A6 family member A	O	golgin subfamily A member 6A|Golgin linked to PML|golgi autoantigen, golgin subfamily a, 6|golgi autoantigen, golgin subfamily a, 6A|golgi autoantigen, golgin subfamily a, member 6|golgin-like protein	20201124	-
9606	342125	TMC3	-	-	MIM:617196|HGNC:HGNC:22995|Ensembl:ENSG00000188869	15	15q25.1	transmembrane channel like 3	protein-coding	TMC3	transmembrane channel like 3	O	transmembrane channel-like protein 3	20201124	-
9606	342132	ZNF774	-	-	HGNC:HGNC:33108|Ensembl:ENSG00000196391	15	15q26.1	zinc finger protein 774	protein-coding	ZNF774	zinc finger protein 774	O	zinc finger protein 774	20201129	-
9606	342184	FMN1	-	FMN|LD	MIM:136535|HGNC:HGNC:3768|Ensembl:ENSG00000248905	15	15q13.3	formin 1	protein-coding	FMN1	formin 1	O	formin-1|formin (limb deformity)|limb deformity protein homolog	20201206	-
9606	342293	LOC342293	-	-	-	16	16p12.2	ATP binding cassette subfamily A member 3 pseudogene	pseudo	-	-	-	ATP-binding cassette, sub-family A (ABC1), member 3 pseudogene	20201124	-
9606	342346	C16orf96	-	-	HGNC:HGNC:40031|Ensembl:ENSG00000205832	16	16p13.3	chromosome 16 open reading frame 96	protein-coding	C16orf96	chromosome 16 open reading frame 96	O	uncharacterized protein C16orf96	20201124	-
9606	342357	ZKSCAN2	-	ZNF694|ZSCAN31|ZSCAN34	HGNC:HGNC:25677|Ensembl:ENSG00000155592	16	16p12.1	zinc finger with KRAB and SCAN domains 2	protein-coding	ZKSCAN2	zinc finger with KRAB and SCAN domains 2	O	zinc finger protein with KRAB and SCAN domains 2|zinc finger and SCAN domain containing 31|zinc finger protein 694	20201213	-
9606	342358	CYCSP39	-	HC1|HCP39	HGNC:HGNC:24412	16	16p12.1	CYCS pseudogene 39	pseudo	CYCSP39	CYCS pseudogene 39	O	cytochrome c, somatic pseudogene 39	20201124	-
9606	342371	ATXN1L	-	BOAT|BOAT1	MIM:614301|HGNC:HGNC:33279|Ensembl:ENSG00000224470	16	16q22.2	ataxin 1 like	protein-coding	ATXN1L	ataxin 1 like	O	ataxin-1-like|brother of ATXN1|brother of ataxin-1	20201124	-
9606	342372	PKD1L3	-	-	MIM:607895|HGNC:HGNC:21716|Ensembl:ENSG00000277481	16	16q22.2	polycystin 1 like 3, transient receptor potential channel interacting	protein-coding	PKD1L3	polycystin 1 like 3, transient receptor potential channel interacting	O	polycystic kidney disease protein 1-like 3|PC1-like 3 protein|polycystic kidney disease 1-like 3|polycystin-1L3	20201124	-
9606	342374	KRT18P18	-	-	HGNC:HGNC:33386|Ensembl:ENSG00000261764	16	16q22.2	keratin 18 pseudogene 18	pseudo	KRT18P18	keratin 18 pseudogene 18	O	-	20201124	-
9606	342419	KRT8P22	-	-	HGNC:HGNC:33374|Ensembl:ENSG00000260731	16	16q23.1	keratin 8 pseudogene 22	pseudo	KRT8P22	keratin 8 pseudogene 22	O	-	20201124	-
9606	342426	ZNF720P1	-	-	HGNC:HGNC:34505	16	16p11.2	zinc finger protein 720 pseudogene 1	pseudo	ZNF720P1	zinc finger protein 720 pseudogene 1	O	-	20201124	-
9606	342443	LOC342443	-	-	Ensembl:ENSG00000261153	16	16p11.2	ADAM metallopeptidase domain 21 pseudogene	pseudo	-	-	-	-	20201124	-
9606	342510	CD300E	-	CD300LE|CLM-2|CLM2|CMRF35-A5|IREM-2|IREM2|PIgR-2|PIgR2	MIM:609801|HGNC:HGNC:28874|Ensembl:ENSG00000186407	17	17q25.1	CD300e molecule	protein-coding	CD300E	CD300e molecule	O	CMRF35-like molecule 2|CD300 antigen-like family member E|CD300e antigen|immune receptor expressed on myeloid cells 2|poly-Ig receptor 2|polymeric immunoglobulin receptor 2	20201124	-
9606	342527	SMTNL2	-	-	HGNC:HGNC:24764|Ensembl:ENSG00000188176	17	17p13.2	smoothelin like 2	protein-coding	SMTNL2	smoothelin like 2	O	smoothelin-like protein 2	20201124	-
9606	342538	NACA2	-	ANAC|NACAL	MIM:609274|HGNC:HGNC:23290|Ensembl:ENSG00000253506	17	17q23.2	nascent polypeptide associated complex subunit alpha 2	protein-coding	NACA2	nascent polypeptide associated complex subunit alpha 2	O	nascent polypeptide-associated complex subunit alpha-2|IgE autoantigen alpha-nascent polypeptide-associated complex|alpha-NAC protein|hom s 2.01 protein|nascent polypeptide associated complex alpha subunit 2|nascent polypeptide-associated complex, alpha polypeptide, 2	20201124	-
9606	342541	PPIAP55	-	-	HGNC:HGNC:53679	17	17q23.3	peptidylprolyl isomerase A pseudogene 55	pseudo	PPIAP55	peptidylprolyl isomerase A pseudogene 55	O	peptidylprolyl isomerase A (cyclophilin A) pseudogene	20201124	-
9606	342574	KRT27	-	K25IRS3|KRT25C	MIM:616676|HGNC:HGNC:30841|Ensembl:ENSG00000171446	17	17q21.2	keratin 27	protein-coding	KRT27	keratin 27	O	keratin, type I cytoskeletal 27|CK-27|K25C|K27|cytokeratin-27|keratin 27, type I|keratin-25C|type I inner root sheath specific keratin 25 irs3|type I inner root sheath-specific keratin-K25irs3	20201213	-
9606	342618	SLFN14	-	BDPLT20	MIM:614958|HGNC:HGNC:32689|Ensembl:ENSG00000236320	17	17q12	schlafen family member 14	protein-coding	SLFN14	schlafen family member 14	O	protein SLFN14	20210123	-
9606	342666	LRRC37A11P	-	LRRC37F	HGNC:HGNC:43815|Ensembl:ENSG00000214553	17	17q12	leucine rich repeat containing 37 member A11, pseudogene	pseudo	LRRC37A11P	leucine rich repeat containing 37 member A11, pseudogene	O	leucine rich repeat containing 37, member A3 pseudogene	20201124	-
9606	342667	STAC2	-	24b2|24b2/STAC2	HGNC:HGNC:23990|Ensembl:ENSG00000141750	17	17q12	SH3 and cysteine rich domain 2	protein-coding	STAC2	SH3 and cysteine rich domain 2	O	SH3 and cysteine-rich domain-containing protein 2|SRC homology 3 and cysteine-rich domain-containing protein 2	20201124	-
9606	342705	PGDP1	-	PGDL1	HGNC:HGNC:8892|Ensembl:ENSG00000265273	18	18q12.1	phosphogluconate dehydrogenase pseudogene 1	pseudo	PGDP1	phosphogluconate dehydrogenase pseudogene 1	O	phosphogluconate dehydrogenase-like 1	20201124	-
9606	342732	KRT8P5	-	-	HGNC:HGNC:31094|Ensembl:ENSG00000267573	18	18q12.3	keratin 8 pseudogene 5	pseudo	KRT8P5	keratin 8 pseudogene 5	O	-	20201124	-
9606	342776	MRPS17P7	-	MRPS17P4|MRPS17P8	HGNC:HGNC:29735	18	18q21.31	mitochondrial ribosomal protein S17 pseudogene 7	pseudo	MRPS17P7	mitochondrial ribosomal protein S17 pseudogene 7	O	-	20201124	-
9606	342784	LOC342784	-	-	-	18	18q21.32	general transcription factor IIH subunit 1 pseudogene	pseudo	-	-	-	general transcription factor IIH, polypeptide 1, 62kDa pseudogene	20201124	-
9606	342808	RPS2P6	-	RPS2_22_1612	HGNC:HGNC:25485|Ensembl:ENSG00000214255	18	18q22.2	ribosomal protein S2 pseudogene 6	pseudo	RPS2P6	ribosomal protein S2 pseudogene 6	O	-	20201124	-
9606	342850	ANKRD62	-	DKFZp779B1634	HGNC:HGNC:35241|Ensembl:ENSG00000181626	18	18p11.21	ankyrin repeat domain 62	protein-coding	ANKRD62	ankyrin repeat domain 62	O	ankyrin repeat domain-containing protein 62	20201124	-
9606	342865	VSTM2B	-	-	HGNC:HGNC:33595|Ensembl:ENSG00000187135	19	19q12	V-set and transmembrane domain containing 2B	protein-coding	VSTM2B	V-set and transmembrane domain containing 2B	O	V-set and transmembrane domain-containing protein 2B	20201124	-
9606	342892	ZNF850	-	ZNF850P	HGNC:HGNC:27994|Ensembl:ENSG00000267041	19	19q13.12	zinc finger protein 850	protein-coding	ZNF850	zinc finger protein 850	O	zinc finger protein 850|putative zinc finger protein ENSP00000330994	20201124	-
9606	342897	NCCRP1	-	FBXO50|NCCRP-1	MIM:615901|HGNC:HGNC:33739|Ensembl:ENSG00000188505	19	19q13.2	NCCRP1, F-box associated domain containing	protein-coding	NCCRP1	NCCRP1, F-box associated domain containing	O	F-box only protein 50|NCC receptor protein 1 homolog|non-specific cytotoxic cell receptor protein 1 homolog|nonspecific cytotoxic cell receptor protein 1 homolog	20201124	-
9606	342898	SYCN	-	INSSA1|SYL	HGNC:HGNC:18442|Ensembl:ENSG00000179751	19	19q13.2	syncollin	protein-coding	SYCN	syncollin	O	syncollin|insulin synthesis associated 1|insulin synthesis-associated protein 1	20201124	-
9606	342900	LEUTX	-	-	MIM:618701|HGNC:HGNC:31953|Ensembl:ENSG00000213921	19	19q13.2	leucine twenty homeobox	protein-coding	LEUTX	leucine twenty homeobox	O	paired-like homeodomain transcription factor LEUTX|PRD-LIKE homeobox transcription factor LEUTX|arginine-fifty homeobox-like pseudogene|paired-like homeobox transcription factor LEUTX|putative leucine-twenty homeobox	20210123	-
9606	342908	ZNF404	-	-	HGNC:HGNC:19417|Ensembl:ENSG00000176222	19	19q13.31	zinc finger protein 404	protein-coding	ZNF404	zinc finger protein 404	O	zinc finger protein 404	20201213	-
9606	342909	ZNF284	-	ZNF284L	HGNC:HGNC:13078|Ensembl:ENSG00000186026	19	19q13.31	zinc finger protein 284	protein-coding	ZNF284	zinc finger protein 284	O	zinc finger protein 284	20201213	-
9606	342918	C19orf81	-	-	HGNC:HGNC:40041|Ensembl:ENSG00000235034	19	19q13.33	chromosome 19 open reading frame 81	protein-coding	C19orf81	chromosome 19 open reading frame 81	O	putative uncharacterized protein C19orf81	20201124	-
9606	342926	ZNF677	-	-	HGNC:HGNC:28730|Ensembl:ENSG00000197928	19	19q13.42	zinc finger protein 677	protein-coding	ZNF677	zinc finger protein 677	O	zinc finger protein 677|hypothetical protein MGC48625	20201124	-
9606	342931	RFPL4A	-	RFPL4|RNF210	MIM:612601|HGNC:HGNC:16449|Ensembl:ENSG00000223638	19	19q13.42	ret finger protein like 4A	protein-coding	RFPL4A	ret finger protein like 4A	O	ret finger protein-like 4A|RING finger protein 210|ret finger protein-like 4	20201124	-
9606	342933	ZSCAN5B	-	ZNF371|ZNF495B	HGNC:HGNC:34246|Ensembl:ENSG00000197213	19	19q13.43	zinc finger and SCAN domain containing 5B	protein-coding	ZSCAN5B	zinc finger and SCAN domain containing 5B	O	zinc finger and SCAN domain-containing protein 5B	20201213	-
9606	342945	ZSCAN22	-	HKR2|ZNF50	MIM:165260|HGNC:HGNC:4929|Ensembl:ENSG00000182318	19	19q13.43	zinc finger and SCAN domain containing 22	protein-coding	ZSCAN22	zinc finger and SCAN domain containing 22	O	zinc finger and SCAN domain-containing protein 22|GLI-Kruppel family member HKR2|krueppel-related zinc finger protein 2|zinc finger protein 50	20201213	-
9606	342977	NANOS3	-	NANOS1L|NOS3|ZC2HC12C	MIM:608229|HGNC:HGNC:22048|Ensembl:ENSG00000187556	19	19p13.12	nanos C2HC-type zinc finger 3	protein-coding	NANOS3	nanos C2HC-type zinc finger 3	O	nanos homolog 3	20201124	-
9606	342979	PALM3	-	-	HGNC:HGNC:33274|Ensembl:ENSG00000187867	19	19p13.12	paralemmin 3	protein-coding	PALM3	paralemmin 3	O	paralemmin-3	20201124	-
9606	342994	RPL34P34	-	RPL34_15_1639	HGNC:HGNC:35848	19	19p12	ribosomal protein L34 pseudogene 34	pseudo	RPL34P34	ribosomal protein L34 pseudogene 34	O	-	20201124	-
9606	343035	RD3	-	C1orf36|LCA12	MIM:180040|HGNC:HGNC:19689|Ensembl:ENSG00000198570	1	1q32.3	RD3 regulator of GUCY2D	protein-coding	RD3	RD3 regulator of GUCY2D	O	protein RD3|retinal degeneration 3, GUCY2D regulator|retinal degeneration protein 3	20210118	-
9606	343045	CYCSP51	-	HCP1	HGNC:HGNC:24383	1	1q21.3	CYCS pseudogene 51	pseudo	CYCSP51	CYCS pseudogene 51	O	cytochrome c, somatic pseudogene 51	20201124	-
9606	343052	LOC343052	-	-	Ensembl:ENSG00000231827	1	1q21.3	immunoglobulin superfamily DCC subclass member 3 pseudogene	pseudo	-	-	-	-	20201124	-
9606	343066	AADACL4	-	-	HGNC:HGNC:32038|Ensembl:ENSG00000204518	1	1p36.21	arylacetamide deacetylase like 4	protein-coding	AADACL4	arylacetamide deacetylase like 4	O	arylacetamide deacetylase-like 4	20201124	-
9606	343068	PRAMEF5	-	PRAMEF23|PRAMEF5L	HGNC:HGNC:27995|Ensembl:ENSG00000270601	1	1p36.21	PRAME family member 5	protein-coding	PRAMEF5	PRAME family member 5	O	PRAME family member 5|PRAME family member 23	20201124	-
9606	343069	HNRNPCL1	-	HNRPCL1	HGNC:HGNC:29295|Ensembl:ENSG00000179172	1	1p36.21	heterogeneous nuclear ribonucleoprotein C like 1	protein-coding	HNRNPCL1	heterogeneous nuclear ribonucleoprotein C like 1	O	heterogeneous nuclear ribonucleoprotein C-like 1|hnRNP C-like-1|hnRNP core protein C-like 1	20201124	-
9606	343070	PRAMEF9	-	-	HGNC:HGNC:27996|Ensembl:ENSG00000204505	1	1p36.21	PRAME family member 9	protein-coding	PRAMEF9	PRAME family member 9	O	PRAME family member 9/15	20201124	-
9606	343071	PRAMEF10	-	-	HGNC:HGNC:27997|Ensembl:ENSG00000187545	1	1p36.21	PRAME family member 10	protein-coding	PRAMEF10	PRAME family member 10	O	PRAME family member 10	20201124	-
9606	343099	CCDC18	-	NY-SAR-41	HGNC:HGNC:30370|Ensembl:ENSG00000122483	1	1p22.1	coiled-coil domain containing 18	protein-coding	CCDC18	coiled-coil domain containing 18	O	coiled-coil domain-containing protein 18|sarcoma antigen NY-SAR-24|sarcoma antigen NY-SAR-41	20201124	-
9606	343165	LOC343165	-	-	-	1	1q44	heat shock protein family A (Hsp70) member 8 pseudogene	pseudo	-	-	-	heat shock 70kDa protein 8 pseudogene	20201124	-
9606	343169	OR6F1	-	OR1-34|OR1-38|OST731	HGNC:HGNC:15027|Ensembl:ENSG00000169214	1	1q44	olfactory receptor family 6 subfamily F member 1	protein-coding	OR6F1	olfactory receptor family 6 subfamily F member 1	O	olfactory receptor 6F1|olfactory receptor OR1-34 pseudogene|olfactory receptor OR1-38	20201124	-
9606	343170	OR14K1	-	OR1-39|OR1.5.9|OR5AY1	HGNC:HGNC:15025|Ensembl:ENSG00000153230	1	1q44	olfactory receptor family 14 subfamily K member 1	protein-coding	OR14K1	olfactory receptor family 14 subfamily K member 1	O	olfactory receptor 14K1|olfactory receptor 5AY1|olfactory receptor OR1-39|olfactory receptor, family 5, subfamily AY, member 1	20201124	-
9606	343171	OR2W3	-	OR2W3P|OR2W8P|OST718	MIM:616729|HGNC:HGNC:15021|Ensembl:ENSG00000238243	1	1q44	olfactory receptor family 2 subfamily W member 3	protein-coding	OR2W3	olfactory receptor family 2 subfamily W member 3	O	olfactory receptor 2W3|olfactory receptor 2W8|olfactory receptor OR1-49|olfactory receptor, family 2, subfamily W, member 3 pseudogene|olfactory receptor, family 2, subfamily W, member 8 pseudogene	20210110	-
9606	343172	OR2T8	-	OR2T8P	HGNC:HGNC:15020|Ensembl:ENSG00000177462	1	1q44	olfactory receptor family 2 subfamily T member 8	protein-coding	OR2T8	olfactory receptor family 2 subfamily T member 8	O	olfactory receptor 2T8|olfactory receptor, family 2, subfamily T, member 8 pseudogene	20201124	-
9606	343173	OR2T3	-	-	HGNC:HGNC:14727|Ensembl:ENSG00000196539	1	1q44	olfactory receptor family 2 subfamily T member 3	protein-coding	OR2T3	olfactory receptor family 2 subfamily T member 3	O	olfactory receptor 2T3|seven transmembrane helix receptor	20201124	-
9606	343184	RPS2P11	-	RPS2_3_47	HGNC:HGNC:36350|Ensembl:ENSG00000234080	1	1p32.3	ribosomal protein S2 pseudogene 11	pseudo	RPS2P11	ribosomal protein S2 pseudogene 11	O	-	20201124	-
9606	343263	MYBPHL	-	-	HGNC:HGNC:30434|Ensembl:ENSG00000221986	1	1p13.3	myosin binding protein H like	protein-coding	MYBPHL	myosin binding protein H like	O	myosin-binding protein H-like	20201213	-
9606	343296	ADH5P2	-	-	HGNC:HGNC:22976|Ensembl:ENSG00000232676	1	1p31.1	ADH5 pseudogene 2	pseudo	ADH5P2	ADH5 pseudogene 2	O	alcohol dehydrogenase 5 (class III), chi polypeptide, pseudogene 2	20201124	-
9606	343301	RPL10AP4	-	RPL10A_1_67	HGNC:HGNC:35873|Ensembl:ENSG00000235089	1	1p31.1	ribosomal protein L10a pseudogene 4	pseudo	RPL10AP4	ribosomal protein L10a pseudogene 4	O	-	20201124	-
9606	343326	KRT18P28	-	-	HGNC:HGNC:33397|Ensembl:ENSG00000176855	1	1q25.3	keratin 18 pseudogene 28	pseudo	KRT18P28	keratin 18 pseudogene 28	O	-	20201124	-
9606	343332	FDPSP1	-	CHR39A|FDPSL1|FPSL1	HGNC:HGNC:3632|Ensembl:ENSG00000225462	1	1q31.1	farnesyl diphosphate synthase pseudogene 1	pseudo	FDPSP1	farnesyl diphosphate synthase pseudogene 1	O	farnesyl diphosphate synthase (farnesyl pyrophosphate synthetase, dimethylallyltranstransferase, geranyltranstransferase) pseudogene|farnesyl diphosphate synthase-like 1 (farnesyl pyrophosphate synthetase-like 1, cholesterol-repressible protein 39A)	20201124	-
9606	343338	GAPDHP20	-	-	HGNC:HGNC:37772	1	1p35.1	glyceraldehyde 3 phosphate dehydrogenase pseudogene 20	pseudo	GAPDHP20	glyceraldehyde 3 phosphate dehydrogenase pseudogene 20	O	-	20201124	-
9606	343381	NBPF2P	-	-	HGNC:HGNC:31987	1	1p36.12	NBPF member 2, pseudogene	pseudo	NBPF2P	NBPF member 2, pseudogene	O	neuroblastoma breakpoint family member 2, pseudogene|neuroblastoma breakpoint family, member 3 pseudogene	20201124	-
9606	343406	OR10R2	-	OR1-8|OR10R2Q	HGNC:HGNC:14820|Ensembl:ENSG00000198965	1	1q23.1	olfactory receptor family 10 subfamily R member 2	protein-coding	OR10R2	olfactory receptor family 10 subfamily R member 2	O	olfactory receptor 10R2|olfactory receptor OR1-8	20201213	-
9606	343409	OR10J8P	-	-	HGNC:HGNC:19638|Ensembl:ENSG00000251686	1	1q23.2	olfactory receptor family 10 subfamily J member 8 pseudogene	pseudo	OR10J8P	olfactory receptor family 10 subfamily J member 8 pseudogene	O	-	20201124	-
9606	343413	FCRL6	-	FcRH6	MIM:613562|HGNC:HGNC:31910|Ensembl:ENSG00000181036	1	1q23.2	Fc receptor like 6	protein-coding	FCRL6	Fc receptor like 6	O	Fc receptor-like protein 6|Fc receptor-like protein 7|IFGP6|IgSF type I transmembrane receptor|fc receptor homolog 6|fcR-like protein 6|leukocyte receptor	20201124	-
9606	343450	KCNT2	-	DEE57|EIEE57|KCa4.2|SLICK|SLO2.1	MIM:610044|HGNC:HGNC:18866|Ensembl:ENSG00000162687	1	1q31.3	potassium sodium-activated channel subfamily T member 2	protein-coding	KCNT2	potassium sodium-activated channel subfamily T member 2	O	potassium channel subfamily T member 2|potassium channel, subfamily T, member 2|sequence like an intermediate conductance potassium channel subunit|sodium and chloride-activated ATP-sensitive potassium channel Slo2.1|sodium-and chloride-activated ATP-sensitive potassium channel (SLICK)	20210123	-
9606	343472	BARHL2	-	-	MIM:605212|HGNC:HGNC:954|Ensembl:ENSG00000143032	1	1p22.2	BarH like homeobox 2	protein-coding	BARHL2	BarH like homeobox 2	O	barH-like 2 homeobox protein	20201213	-
9606	343477	HSP90B3P	-	GRP94C|TRA1P2|TRAP2	HGNC:HGNC:12100|Ensembl:ENSG00000203914	1	1p22.1	heat shock protein 90 beta family member 3, pseudogene	pseudo	HSP90B3P	heat shock protein 90 beta family member 3, pseudogene	O	heat shock protein 90kDa beta (Grp94), member 3, pseudogene|heat shock protein 90kDa beta family member 3, pseudogene|heat shock protein 94c|tumor rejection antigen (gp96) 1 pseudogene 2	20201124	-
9606	343495	RPL6P2	-	RPL6_1_93	HGNC:HGNC:35964|Ensembl:ENSG00000227056	1	1p12	ribosomal protein L6 pseudogene 2	pseudo	RPL6P2	ribosomal protein L6 pseudogene 2	O	-	20201124	-
9606	343505	NBPF7	-	-	MIM:613997|HGNC:HGNC:31989	1	1p12	NBPF member 7	pseudo	NBPF7	NBPF member 7	O	putative neuroblastoma breakpoint family member 7|neuroblastoma breakpoint family member 7	20210121	-
9606	343508	LOC343508	-	-	-	1	1q42.3	aconitase 2, mitochondrial pseudogene	pseudo	-	-	-	-	20201124	-
9606	343515	ATP6V1E1P1	-	ATP6EP1|ATP6V1EP1	HGNC:HGNC:859	1	1p34.2	ATPase H+ transporting V1 subunit E1 pseudogene 1	pseudo	ATP6V1E1P1	ATPase H+ transporting V1 subunit E1 pseudogene 1	O	ATPase, H+ transporting, lysosomal (vacuolar proton pump) 31kD pseudogene 1|ATPase, H+ transporting, lysosomal 31kDa, V1 subunit E pseudogene 1|ATPase, H+ transporting, lysosomal 31kDa, V1 subunit E1 pseudogene 1	20201124	-
9606	343521	DYNLT4	-	TCTEX1D4	MIM:611713|HGNC:HGNC:32315|Ensembl:ENSG00000188396	1	1p34.1	dynein light chain Tctex-type 4	protein-coding	DYNLT4	dynein light chain Tctex-type 4	O	tctex1 domain-containing protein 4|Tctex1 domain containing 4|Tctex2 beta|novel Tctex-1 family domain-containing protein|protein N22.1|tctex-2-beta	20201213	-
9606	343563	OR2T29	-	-	HGNC:HGNC:31253|Ensembl:ENSG00000182783	1	1q44	olfactory receptor family 2 subfamily T member 29	protein-coding	OR2T29	olfactory receptor family 2 subfamily T member 29	O	olfactory receptor 2T29	20201124	-
9606	343578	ARHGAP40	-	C20orf95|dJ1100H13.4	HGNC:HGNC:16226|Ensembl:ENSG00000124143	20	20q11.23	Rho GTPase activating protein 40	protein-coding	ARHGAP40	Rho GTPase activating protein 40	O	rho GTPase-activating protein 40|rho-type GTPase-activating protein 40	20201124	-
9606	343637	RSPO4	-	C20orf182|CRISTIN4	MIM:610573|HGNC:HGNC:16175|Ensembl:ENSG00000101282	20	20p13	R-spondin 4	protein-coding	RSPO4	R-spondin 4	O	R-spondin-4|R-spondin family, member 4|hRspo4|roof plate-specific spondin-4	20201205	-
9606	343641	TGM6	-	SCA35|TG6|TGM3L|TGY|dJ734P14.3	MIM:613900|HGNC:HGNC:16255|Ensembl:ENSG00000166948	20	20p13	transglutaminase 6	protein-coding	TGM6	transglutaminase 6	O	protein-glutamine gamma-glutamyltransferase 6|TGase Y|TGase-6|transglutaminase y	20201213	-
9606	343702	XKR7	-	C20orf159|dJ310O13.4	HGNC:HGNC:23062|Ensembl:ENSG00000260903	20	20q11.21	XK related 7	protein-coding	XKR7	XK related 7	O	XK-related protein 7|X Kell blood group precursor-related family, member 7|X-linked Kx blood group related 7|XK, Kell blood group complex subunit-related family, member 7	20201124	-
9606	343727	CYCSP42	-	CYC1LP5|HCP42	HGNC:HGNC:2581|Ensembl:ENSG00000224524	21	21q21.1	CYCS pseudogene 42	pseudo	CYCSP42	CYCS pseudogene 42	O	cytochrome C pseudogene|cytochrome c, somatic pseudogene 42|cytochrome c-1-like pseudogene 5	20201124	-
9606	343819	MRPL51P2	-	-	HGNC:HGNC:29724	21	21q22.3	mitochondrial ribosomal protein L51 pseudogene 2	pseudo	MRPL51P2	mitochondrial ribosomal protein L51 pseudogene 2	O	-	20201124	-
9606	343851	RPS10P30	-	RPS10_14_1741	HGNC:HGNC:35593|Ensembl:ENSG00000214526	22	22q11.23	ribosomal protein S10 pseudogene 30	pseudo	RPS10P30	ribosomal protein S10 pseudogene 30	O	-	20201124	-
9606	343901	MRPS18CP6	-	-	HGNC:HGNC:29747	22	22q13.31	MRPS18C pseudogene 6	pseudo	MRPS18CP6	MRPS18C pseudogene 6	O	mitochondrial ribosomal protein S18C pseudogene 6	20201124	-
9606	343930	MSGN1	-	MSOG|pMsgn1	MIM:612209|HGNC:HGNC:14907|Ensembl:ENSG00000151379	2	2p24.2	mesogenin 1	protein-coding	MSGN1	mesogenin 1	O	mesogenin-1|pMesogenin1|paraxial mesoderm-specific mesogenin1	20201213	-
9606	343981	GLULP6	-	-	HGNC:HGNC:37990|Ensembl:ENSG00000215043	2	2q32.3	glutamate-ammonia ligase pseudogene 6	pseudo	GLULP6	glutamate-ammonia ligase pseudogene 6	O	glutamate-ammonia ligase (glutamine synthetase) pseudogene 6	20201124	-
9606	343990	CRACDL	-	C2orf55|KIAA1211L	HGNC:HGNC:33454|Ensembl:ENSG00000196872	2	2q11.2	CRACD like	protein-coding	CRACDL	CRACD like	O	CRACD-like protein|KIAA1211 like|uncharacterized protein C2orf55	20201124	-
9606	344018	FIGLA	-	BHLHC8|FIGALPHA|POF6	MIM:608697|HGNC:HGNC:24669|Ensembl:ENSG00000183733	2	2p13.3	folliculogenesis specific bHLH transcription factor	protein-coding	FIGLA	folliculogenesis specific bHLH transcription factor	O	factor in the germline alpha|class C basic helix-loop-helix protein 8|folliculogenesis-specific basic helix-loop-helix protein|transcription factor FIGa	20201213	-
9606	344022	NOTO	-	-	HGNC:HGNC:31839|Ensembl:ENSG00000214513	2	2p13.2	notochord homeobox	protein-coding	NOTO	notochord homeobox	O	homeobox protein notochord|notochord homolog	20201213	-
9606	344065	LOC344065	-	-	-	2	2q11.1	zinc finger protein 570 pseudogene	pseudo	-	-	-	-	20201124	-
9606	344148	NCKAP5	-	ERIH1|ERIH2|NAP5	MIM:608789|HGNC:HGNC:29847|Ensembl:ENSG00000176771	2	2q21.2	NCK associated protein 5	protein-coding	NCKAP5	NCK associated protein 5	O	nck-associated protein 5|NAP-5|peripheral clock protein 2	20201124	-
9606	344167	FOXI3	-	-	MIM:612351|HGNC:HGNC:35123|Ensembl:ENSG00000214336	2	2p11.2	forkhead box I3	protein-coding	FOXI3	forkhead box I3	O	forkhead box protein I3	20201213	-
9606	344178	RPL5P7	-	RPL5_2_294	HGNC:HGNC:36583|Ensembl:ENSG00000234415	2	2q31.1	ribosomal protein L5 pseudogene 7	pseudo	RPL5P7	ribosomal protein L5 pseudogene 7	O	-	20201124	-
9606	344191	EVX2	-	EVX-2	MIM:142991|HGNC:HGNC:3507|Ensembl:ENSG00000174279	2	2q31.1	even-skipped homeobox 2	protein-coding	EVX2	even-skipped homeobox 2	O	homeobox even-skipped homolog protein 2|eve, even-skipped homeo box homolog 2|even-skipped homeo box 2 (homolog of Drosophila eve)	20210110	-
9606	344320	KRT8P10	-	-	HGNC:HGNC:33364|Ensembl:ENSG00000231203	2	2q32.1	keratin 8 pseudogene 10	pseudo	KRT8P10	keratin 8 pseudogene 10	O	-	20201124	-
9606	344328	ST13P2	-	-	HGNC:HGNC:38716	2	2q32.1	ST13, Hsp70 interacting protein pseudogene 2	pseudo	ST13P2	ST13, Hsp70 interacting protein pseudogene 2	O	suppression of tumorigenicity 13 (colon carcinoma) (Hsp70 interacting protein) pseudogene 2	20201124	-
9606	344332	FABP5P10	-	FABP5L10	HGNC:HGNC:31066	2	2q23.3	fatty acid binding protein 5 pseudogene 10	pseudo	FABP5P10	fatty acid binding protein 5 pseudogene 10	O	fatty acid binding protein 5-like 10	20201124	-
9606	344371	SLC25A5P2	-	-	HGNC:HGNC:35470	2	2p22.3	solute carrier family 25 member 5 pseudogene 2	pseudo	SLC25A5P2	solute carrier family 25 member 5 pseudogene 2	O	solute carrier family 25 (mitochondrial carrier; adenine nucleotide translocator), member 5 pseudogene 2	20201124	-
9606	344382	LOC344382	-	-	-	2	2p22.2	serine/threonine kinase receptor associated protein pseudogene	pseudo	-	-	-	-	20201124	-
9606	344387	CDKL4	-	-	HGNC:HGNC:19287|Ensembl:ENSG00000205111	2	2p22.1	cyclin dependent kinase like 4	protein-coding	CDKL4	cyclin dependent kinase like 4	O	cyclin-dependent kinase-like 4	20201124	-
9606	344405	PRORSD1P	-	NCRNA00117|PRDXDD1P|Prdxdd1|ProX|ProXp-ala|Ybakd1	HGNC:HGNC:34379|Ensembl:ENSG00000162997	2	2p16.1	prolyl-tRNA synthetase associated domain containing 1, pseudogene	pseudo	PRORSD1P	prolyl-tRNA synthetase associated domain containing 1, pseudogene	O	PrdX deacylase domain containing 1, pseudogene|YBak domain containing 1|prolyl-tRNA synthetase domain containing 1, pseudogene	20201129	-
9606	344423	RPS12P3	-	RPS12_2_223	HGNC:HGNC:35500	2	2p16.1	ribosomal protein S12 pseudogene 3	pseudo	RPS12P3	ribosomal protein S12 pseudogene 3	O	-	20201124	-
9606	344454	AOX2P	-	AOH2|AOX2|AOX3L1	HGNC:HGNC:18450|Ensembl:ENSG00000243478	2	2q33.1	aldehyde oxidase 2, pseudogene	pseudo	AOX2P	aldehyde oxidase 2, pseudogene	O	-	20201124	-
9606	344462	KRT18P39	-	-	HGNC:HGNC:33408|Ensembl:ENSG00000224791	2	2q33.2	keratin 18 pseudogene 39	pseudo	KRT18P39	keratin 18 pseudogene 39	O	-	20201124	-
9606	344471	RPL12P17	-	RPL12_2_319	HGNC:HGNC:36263	2	2q33.3	ribosomal protein L12 pseudogene 17	pseudo	RPL12P17	ribosomal protein L12 pseudogene 17	O	-	20201124	-
9606	344558	SH3RF3	-	POSH2|SH3MD4	MIM:618933|HGNC:HGNC:24699|Ensembl:ENSG00000172985	2	2q13	SH3 domain containing ring finger 3	protein-coding	SH3RF3	SH3 domain containing ring finger 3	O	E3 ubiquitin-protein ligase SH3RF3|SH3 domain-containing RING finger protein 3|SH3 multiple domains 4|plenty of SH3s-2	20201124	-
9606	344561	GPR148	-	BTR|PGR6	HGNC:HGNC:23623|Ensembl:ENSG00000173302	2	2q21.1	G protein-coupled receptor 148	protein-coding	GPR148	G protein-coupled receptor 148	O	probable G-protein coupled receptor 148|G protein-coupled receptor PGR6|brain and testis restricted GPCR	20201213	-
9606	344593	LOC344593	-	-	-	3	3q13.12	protein tyrosine phosphatase non-receptor type 11 pseudogene	pseudo	-	-	-	-	20201124	-
9606	344595	DUBR	-	DUM|LINC00883|LINC0883	MIM:616619|HGNC:HGNC:48569|Ensembl:ENSG00000243701	3	3q13.12	DPPA2 upstream binding RNA	ncRNA	DUBR	DPPA2 upstream binding RNA	O	long intergenic non-protein coding RNA 883	20201124	-
9606	344653	ABCF2P1	-	-	HGNC:HGNC:48841|Ensembl:ENSG00000242159	3	3p11.1	ATP binding cassette subfamily F member 2 pseudogene 1	pseudo	ABCF2P1	ATP binding cassette subfamily F member 2 pseudogene 1	O	ATP-binding cassette, sub-family F (GCN20), member 2 pseudogene 1	20201124	-
9606	344657	LRRIQ4	-	LRRC64	HGNC:HGNC:34298|Ensembl:ENSG00000188306	3	3q26.2	leucine rich repeats and IQ motif containing 4	protein-coding	LRRIQ4	leucine rich repeats and IQ motif containing 4	O	leucine-rich repeat and IQ domain-containing protein 4|leucine rich repeat containing 64	20201124	-
9606	344658	SAMD7	-	-	HGNC:HGNC:25394|Ensembl:ENSG00000187033	3	3q26.2	sterile alpha motif domain containing 7	protein-coding	SAMD7	sterile alpha motif domain containing 7	O	sterile alpha motif domain-containing protein 7|SAM domain-containing protein 7	20201124	-
9606	344697	HNRNPA1P21	-	HNRNPA1P	HGNC:HGNC:39539|Ensembl:ENSG00000228168	3	3p22.1	heterogeneous nuclear ribonucleoprotein A1 pseudogene 21	pseudo	HNRNPA1P21	heterogeneous nuclear ribonucleoprotein A1 pseudogene 21	O	-	20201124	-
9606	344709	CCDC75P1	-	-	HGNC:HGNC:42659	3	3p13	coiled-coil domain containing 75 pseudogene 1	pseudo	CCDC75P1	coiled-coil domain containing 75 pseudogene 1	O	-	20201124	-
9606	344729	OR7E140P	-	-	HGNC:HGNC:19561|Ensembl:ENSG00000238152	12	12p13.31	olfactory receptor family 7 subfamily E member 140 pseudogene	pseudo	OR7E140P	olfactory receptor family 7 subfamily E member 140 pseudogene	O	-	20201124	-
9606	344741	HNRNPA1P20	-	-	HGNC:HGNC:39538	3	3q24	heterogeneous nuclear ribonucleoprotein A1 pseudogene 20	pseudo	HNRNPA1P20	heterogeneous nuclear ribonucleoprotein A1 pseudogene 20	O	-	20201124	-
9606	344752	AADACL2	-	-	HGNC:HGNC:24427|Ensembl:ENSG00000197953	3	3q25.1	arylacetamide deacetylase like 2	protein-coding	AADACL2	arylacetamide deacetylase like 2	O	arylacetamide deacetylase-like 2	20201124	-
9606	344758	GPR149	-	IEDA|PGR10|R35	HGNC:HGNC:23627|Ensembl:ENSG00000174948	3	3q25.2	G protein-coupled receptor 149	protein-coding	GPR149	G protein-coupled receptor 149	O	probable G-protein coupled receptor 149|G protein-coupled receptor PGR10	20201124	-
9606	344760	VN2R1P	-	CASRL1|GPRC2B	HGNC:HGNC:30344	3	3q25.31	vomeronasal 2 receptor 1 pseudogene	pseudo	VN2R1P	vomeronasal 2 receptor 1 pseudogene	O	calcium-sensing receptor like 1|seven transmembrane helix receptor	20201124	-
9606	344787	ZNF860	-	-	HGNC:HGNC:34513|Ensembl:ENSG00000197385	3	3p23-p22.3	zinc finger protein 860	protein-coding	ZNF860	zinc finger protein 860	O	zinc finger protein 860	20201124	-
9606	344805	TMPRSS7	-	-	HGNC:HGNC:30846|Ensembl:ENSG00000176040	3	3q13.2	transmembrane serine protease 7	protein-coding	TMPRSS7	transmembrane serine protease 7	O	transmembrane protease serine 7|matriptase-3|transmembrane protease, serine 7|type II transmembrane serine protease 7	20201124	-
9606	344807	CD200R1L	-	CD200R2|CD200RLa	HGNC:HGNC:24665|Ensembl:ENSG00000206531	3	3q13.2	CD200 receptor 1 like	protein-coding	CD200R1L	CD200 receptor 1 like	O	cell surface glycoprotein CD200 receptor 2|CD200 cell surface glycoprotein receptor 2|CD200 cell surface glycoprotein receptor-like 2|CD200 cell surface glycoprotein receptor-like a|CD200 receptor 2|CD200 receptor-like 2|cell surface glycoprotein CD200 receptor 1-like|cell surface glycoprotein OX2 receptor 2|huCD200R2	20201124	-
9606	344813	GSTO3P	-	GSTO3P1	HGNC:HGNC:23065|Ensembl:ENSG00000232829	3	3q22.1	glutathione S-transferase omega 3, pseudogene	pseudo	GSTO3P	glutathione S-transferase omega 3, pseudogene	O	glutathione S-transferase omega 1 pseudogene|glutathione S-transferase omega 3 pseudogene 1	20201124	-
9606	344838	PAQR9	-	BLNC1	MIM:614580|HGNC:HGNC:30131|Ensembl:ENSG00000188582	3	3q23	progestin and adipoQ receptor family member 9	protein-coding	PAQR9	progestin and adipoQ receptor family member 9	O	membrane progestin receptor epsilon|brown fat long noncoding RNA|mPR epsilon|membrane progesterone P4 receptor epsilon|membrane progesterone receptor epsilon|progesterone and adipoQ receptor family member 9|progestin and adipoQ receptor family member IX	20210115	-
9606	344866	KRT18P17	-	-	HGNC:HGNC:33385|Ensembl:ENSG00000213943	3	3p25.2	keratin 18 pseudogene 17	pseudo	KRT18P17	keratin 18 pseudogene 17	O	-	20201124	-
9606	344875	COL6A4P1	-	COL6A4|COL6A4P|DIVA|DVWA|FAME3|VWA6	MIM:612397|HGNC:HGNC:33484|Ensembl:ENSG00000230524	3	3p25.1	collagen type VI alpha 4 pseudogene 1	pseudo	COL6A4P1	collagen type VI alpha 4 pseudogene 1	O	collagen VI alpha 4 pseudogene 1|collagen, type VI, alpha 4, pseudogene|dual intracellular von Willebrand factor domain A|dual von Willebrand factor A domains|von Willebrand factor A domain containing 6	20201124	-
9606	344887	NMRAL2P	-	NMRAL1P1	HGNC:HGNC:52332|Ensembl:ENSG00000171658	3	3q27.2	NmrA like redox sensor 2, pseudogene	pseudo	NMRAL2P	NmrA like redox sensor 2, pseudogene	O	NmrA like redox sensor 1 pseudogene 1|NmrA-like family domain containing 1 pseudogene	20201124	-
9606	344892	RTP2	-	Z3CXXC2	MIM:609138|HGNC:HGNC:32486|Ensembl:ENSG00000198471	3	3q27.3	receptor transporter protein 2	protein-coding	RTP2	receptor transporter protein 2	O	receptor-transporting protein 2|3CxxC-type zinc finger protein 2|receptor (chemosensory) transporter protein 2|zinc finger, 3CxxC-type 2	20201124	-
9606	344901	OSTN	-	MUSCLIN	MIM:610280|HGNC:HGNC:29961|Ensembl:ENSG00000188729	3	3q28	osteocrin	protein-coding	OSTN	osteocrin	O	osteocrin	20201213	-
9606	344905	ATP13A5	-	-	MIM:619119|HGNC:HGNC:31789|Ensembl:ENSG00000187527	3	3q29	ATPase 13A5	protein-coding	ATP13A5	ATPase 13A5	O	probable cation-transporting ATPase 13A5|ATPase type 13A5|P5-ATPase	20201208	-
9606	344967	LOC344967	-	-	MIM:611963|Ensembl:ENSG00000205794	4	4p14	acyl-CoA thioesterase 7 pseudogene	pseudo	-	-	-	-	20201124	-
9606	344978	ACTN4P1	-	-	HGNC:HGNC:44028|Ensembl:ENSG00000213493	4	4q26	actinin alpha 4 pseudogene 1	pseudo	ACTN4P1	actinin alpha 4 pseudogene 1	O	-	20201124	-
9606	344988	SAR1AP3	-	SAR1P3	HGNC:HGNC:32317	4	4q27	secretion associated Ras related GTPase 1A pseudogene 3	pseudo	SAR1AP3	secretion associated Ras related GTPase 1A pseudogene 3	O	SAR1 gene homolog pseudogene 3|SAR1 homolog A pseudogene 3|SAR1 homolog pseudogene 3	20201124	-
9606	345016	PES1P1	-	-	HGNC:HGNC:44058|Ensembl:ENSG00000248191	4	4q28.3	pescadillo ribosomal biogenesis factor 1 pseudogene 1	pseudo	PES1P1	pescadillo ribosomal biogenesis factor 1 pseudogene 1	O	-	20201124	-
9606	345041	HSPD1P5	-	HSPD1-8P|HSPDP5	HGNC:HGNC:5266|Ensembl:ENSG00000249193	4	4q31.21	heat shock protein family D (Hsp60) member 1 pseudogene 5	pseudo	HSPD1P5	heat shock protein family D (Hsp60) member 1 pseudogene 5	O	heat shock 60kDa protein 1 (chaperonin) pseudogene 5	20201124	-
9606	345051	REELD1	-	-	HGNC:HGNC:53638|Ensembl:ENSG00000250673	4	4q31.22	reeler domain containing 1	protein-coding	REELD1	reeler domain containing 1	O	reelin domain-containing protein 1	20201124	-
9606	345062	PRSS48	-	ESSPL	HGNC:HGNC:24635|Ensembl:ENSG00000189099	4	4q31.3	serine protease 48	protein-coding	PRSS48	serine protease 48	O	serine protease 48|epidermis-specific serine protease-like protein|protease, serine 48|testicular tissue protein Li 65	20201124	-
9606	345079	SOWAHB	-	ANKRD56	HGNC:HGNC:32958|Ensembl:ENSG00000186212	4	4q21.1	sosondowah ankyrin repeat domain family member B	protein-coding	SOWAHB	sosondowah ankyrin repeat domain family member B	O	ankyrin repeat domain-containing protein SOWAHB|ankyrin repeat domain 56|ankyrin repeat domain-containing protein 56|protein sosondowah homolog B	20201124	-
9606	345193	LRIT3	-	CSNB1F|FIGLER4	MIM:615004|HGNC:HGNC:24783|Ensembl:ENSG00000183423	4	4q25	leucine rich repeat, Ig-like and transmembrane domains 3	protein-coding	LRIT3	leucine rich repeat, Ig-like and transmembrane domains 3	O	leucine-rich repeat, immunoglobulin-like domain and transmembrane domain-containing protein 3|fibronectin type III, immunoglobulin and leucine rich repeat domains 4|leucine-rich repeat, immunoglobulin-like and transmembrane domains 3	20201124	-
9606	345222	MSANTD1	-	C4orf44	HGNC:HGNC:33741|Ensembl:ENSG00000188981	4	4p16.3	Myb/SANT DNA binding domain containing 1	protein-coding	MSANTD1	Myb/SANT DNA binding domain containing 1	O	myb/SANT-like DNA-binding domain-containing protein 1|Myb/SANT-like DNA-binding domain containing 1	20201124	-
9606	345258	BIN2P1	-	-	HGNC:HGNC:43660	4	4q21.22	bridging integrator 2 pseudogene 1	pseudo	BIN2P1	bridging integrator 2 pseudogene 1	O	-	20201124	-
9606	345274	SLC10A6	-	SOAT	MIM:613366|HGNC:HGNC:30603|Ensembl:ENSG00000145283	4	4q21.3	solute carrier family 10 member 6	protein-coding	SLC10A6	solute carrier family 10 member 6	O	solute carrier family 10 member 6|sodium-dependent organic anion transporter|solute carrier family 10 (sodium/bile acid cotransporter family), member 6|solute carrier family 10 (sodium/bile acid cotransporter), member 6	20201124	-
9606	345275	HSD17B13	-	HMFN0376|NIIL497|SCDR9|SDR16C3	MIM:612127|HGNC:HGNC:18685|Ensembl:ENSG00000170509	4	4q22.1	hydroxysteroid 17-beta dehydrogenase 13	protein-coding	HSD17B13	hydroxysteroid 17-beta dehydrogenase 13	O	17-beta-hydroxysteroid dehydrogenase 13|17-beta hydroxysteroid dehydrogenase|17-beta-HSD 13|short chain dehydrogenase/reductase family 16C member 3|short-chain dehydrogenase/reductase 9	20210114	-
9606	345430	KRT18P41	-	-	HGNC:HGNC:33411|Ensembl:ENSG00000253219	5	5q35.1	keratin 18 pseudogene 41	pseudo	KRT18P41	keratin 18 pseudogene 41	O	-	20201124	-
9606	345456	PFN3	-	-	MIM:612812|HGNC:HGNC:18627|Ensembl:ENSG00000196570	5	5q35.3	profilin 3	protein-coding	PFN3	profilin 3	O	profilin-3|profilin III	20201124	-
9606	345462	ZNF879	-	DKFZp686E2433	HGNC:HGNC:37273|Ensembl:ENSG00000234284	5	5q35.3	zinc finger protein 879	protein-coding	ZNF879	zinc finger protein 879	O	zinc finger protein 879	20201124	-
9606	345471	LOC345471	-	-	Ensembl:ENSG00000213414	5	5q33.3	cell division cycle 37, HSP90 cochaperone pseudogene	pseudo	-	-	-	cell division cycle 37 homolog (S. cerevisiae) pseudogene	20201124	-
9606	345557	PLCXD3	-	-	MIM:617016|HGNC:HGNC:31822|Ensembl:ENSG00000182836	5	5p13.1	phosphatidylinositol specific phospholipase C X domain containing 3	protein-coding	PLCXD3	phosphatidylinositol specific phospholipase C X domain containing 3	O	PI-PLC X domain-containing protein 3	20201124	-
9606	345571	LOC345571	-	-	-	5	5q21.3	RUN and FYVE domain containing 3 pseudogene	pseudo	-	-	-	-	20201124	-
9606	345576	LOC345576	-	-	Ensembl:ENSG00000248827	5	5q21.3	ubiquitin specific peptidase 7 (herpes virus-associated) pseudogene	pseudo	-	-	-	-	20201124	-
9606	345611	IRGM	-	IFI1|IRGM1|LRG-47|LRG47	MIM:608212|HGNC:HGNC:29597|Ensembl:ENSG00000237693	5	5q33.1	immunity related GTPase M	protein-coding	IRGM	immunity related GTPase M	O	immunity-related GTPase family M protein|LPS-stimulated RAW 264.7 macrophage protein 47 homolog|LRG-47-like protein|immunity-related GTPase family, M1|interferon-inducible protein 1	20201124	-
9606	345630	FBLL1	-	-	HGNC:HGNC:35458|Ensembl:ENSG00000188573	5	5q34	fibrillarin like 1	protein-coding	FBLL1	fibrillarin like 1	O	rRNA/tRNA 2'-O-methyltransferase fibrillarin-like protein 1|protein-glutamine methyltransferase	20201213	-
9606	345643	MCIDAS	-	CILD42|IDAS|MCI|MCIN	MIM:614086|HGNC:HGNC:40050|Ensembl:ENSG00000234602	5	5q11.2	multiciliate differentiation and DNA synthesis associated cell cycle protein	protein-coding	MCIDAS	multiciliate differentiation and DNA synthesis associated cell cycle protein	O	multicilin|multiciliate cell differentiation 1|protein Idas	20210123	-
9606	345645	PSMC1P4	-	-	HGNC:HGNC:39779|Ensembl:ENSG00000248781	5	5q11.2	proteasome 26S subunit, ATPase 1 pseudogene 4	pseudo	PSMC1P4	proteasome 26S subunit, ATPase 1 pseudogene 4	O	proteasome (prosome, macropain) 26S subunit, ATPase, 1 pseudogene 4	20201124	-
9606	345651	ACTBL2	-	ACT	MIM:614835|HGNC:HGNC:17780|Ensembl:ENSG00000169067	5	5q11.2	actin beta like 2	protein-coding	ACTBL2	actin beta like 2	O	beta-actin-like protein 2|actin-like protein|kappa-actin	20210103	-
9606	345757	FAM174A	-	HGS_RE408|NS5ATP6|TMEM157|UNQ1912	HGNC:HGNC:24943|Ensembl:ENSG00000174132	5	5q21.1	family with sequence similarity 174 member A	protein-coding	FAM174A	family with sequence similarity 174 member A	O	membrane protein FAM174A|HCV NS5A-transactivated protein 6|hepatitis C virus NS5A-transactivated protein 6|hepatitis C virus nonstructural protein 5A trans-activated protein 6|transmembrane protein 157	20201124	-
9606	345778	MTX3	-	-	HGNC:HGNC:24812|Ensembl:ENSG00000177034	5	5q14.1	metaxin 3	protein-coding	MTX3	metaxin 3	O	metaxin-3	20201124	-
9606	345829	BTF3P10	-	RAET1J	HGNC:HGNC:38570	6	6q25.1	basic transcription factor 3 pseudogene 10	pseudo	BTF3P10	basic transcription factor 3 pseudogene 10	O	basic transcription factor 3, pseudogene 6|retinoic acid early transcript 1J pseudogene	20201124	-
9606	345895	RSPH4A	-	CILD11|RSHL3|RSPH6B|dJ412I7.1	MIM:612647|HGNC:HGNC:21558|Ensembl:ENSG00000111834	6	6q22.1	radial spoke head component 4A	protein-coding	RSPH4A	radial spoke head component 4A	O	radial spoke head protein 4 homolog A|radial spoke head 4 homolog A|radial spoke head-like protein 3|radial spokehead-like 3	20201213	-
9606	345930	ECT2L	-	ARHGEF32|C6orf91|FBXO49|LFDH|dJ509I19.2|dJ509I19.3|dJ509I19.5	HGNC:HGNC:21118|Ensembl:ENSG00000203734	6	6q24.1	epithelial cell transforming 2 like	protein-coding	ECT2L	epithelial cell transforming 2 like	O	epithelial cell-transforming sequence 2 oncogene-like|ECT2-like|F-box protein 49|lung specific F-box and DH domain containing protein|putative guanine nucleotide exchange factor LFDH	20201213	-
9606	346007	EYS	-	C6orf178|C6orf179|C6orf180|EGFL10|EGFL11|RP25|SPAM|bA166P24.2|bA307F22.3|bA74E24.1|dJ1018A4.2|dJ22I17.2|dJ303F19.1	MIM:612424|HGNC:HGNC:21555|Ensembl:ENSG00000188107	6	6q12	eyes shut homolog	protein-coding	EYS	eyes shut homolog	O	protein eyes shut homolog|EGF-like-domain, multiple 10|EGF-like-domain, multiple 11|epidermal growth factor-like protein 10|epidermal growth factor-like protein 11|protein spacemaker homolog	20201206	-
9606	346085	GAPDHP72	-	GAPDHL18|GAPDL18	HGNC:HGNC:22955	6	6q27	glyceraldehyde-3-phosphate dehydrogenase pseudogene 72	pseudo	GAPDHP72	glyceraldehyde-3-phosphate dehydrogenase pseudogene 72	O	glyceraldehyde-3-phosphate dehydrogenase-like 18, pseudogene	20201124	-
9606	346116	MRPL42P2	-	-	HGNC:HGNC:29711	6	6p22.3	mitochondrial ribosomal protein L42 pseudogene 2	pseudo	MRPL42P2	mitochondrial ribosomal protein L42 pseudogene 2	O	-	20201124	-
9606	346157	ZNF391	-	dJ153G14.3	HGNC:HGNC:18779|Ensembl:ENSG00000124613	6	6p22.1	zinc finger protein 391	protein-coding	ZNF391	zinc finger protein 391	O	zinc finger protein 391	20201213	-
9606	346171	ZFP57	-	C6orf40|TNDM1|ZNF698|bA145L22|bA145L22.2	MIM:612192|HGNC:HGNC:18791|Ensembl:ENSG00000204644	6	6p22.1	ZFP57 zinc finger protein	protein-coding	ZFP57	ZFP57 zinc finger protein	O	zinc finger protein 57 homolog|zfp-57|zinc finger protein 698	20210103	-
9606	346288	SEPTIN14	-	SEPT14	MIM:612140|HGNC:HGNC:33280|Ensembl:ENSG00000154997	7	7p11.2	septin 14	protein-coding	SEPTIN14	septin 14	O	septin-14	20201124	-
9606	346296	LOC346296	-	-	-	7	7p11.2	insulin like growth factor 2 mRNA binding protein 3 pseudogene	pseudo	-	-	-	pseudogene of IGF-II mRNA-binding protein 3	20201124	-
9606	346329	LOC346329	-	-	-	7	7q11.21	G protein subunit alpha 11 pseudogene	pseudo	-	-	-	guanine nucleotide binding protein (G protein), alpha 11 (Gq class) pseudogene	20201124	-
9606	346389	MACC1	-	7A5|SH3BP4L	MIM:612646|HGNC:HGNC:30215|Ensembl:ENSG00000183742	7	7p21.1	MET transcriptional regulator MACC1	protein-coding	MACC1	MET transcriptional regulator MACC1	O	metastasis-associated in colon cancer protein 1|MACC1, MET transcriptional regulator|SH3 domain-containing protein 7a5|metastasis associated in colon cancer 1|putative binding protein 7a5	20210118	-
9606	346470	MRPL42P4	-	-	HGNC:HGNC:29713	7	7p12.3	mitochondrial ribosomal protein L42 pseudogene 4	pseudo	MRPL42P4	mitochondrial ribosomal protein L42 pseudogene 4	O	-	20201124	-
9606	346517	OR6V1	-	GPR138	HGNC:HGNC:15090|Ensembl:ENSG00000225781	7	7q34	olfactory receptor family 6 subfamily V member 1	protein-coding	OR6V1	olfactory receptor family 6 subfamily V member 1	O	olfactory receptor 6V1|olfactory receptor OR7-3	20201124	-
9606	346524	OR2Q1P	-	OR7-2	HGNC:HGNC:8273|Ensembl:ENSG00000273377	7	7q35	olfactory receptor family 2 subfamily Q member 1 pseudogene	pseudo	OR2Q1P	olfactory receptor family 2 subfamily Q member 1 pseudogene	O	-	20201124	-
9606	346525	OR2A12	-	OR2A12P|OR2A16P	HGNC:HGNC:15082|Ensembl:ENSG00000221858	7	7q35	olfactory receptor family 2 subfamily A member 12	protein-coding	OR2A12	olfactory receptor family 2 subfamily A member 12	O	olfactory receptor 2A12|olfactory receptor OR7-10|olfactory receptor, family 2, subfamily A, member 12 pseudogene|olfactory receptor, family 2, subfamily A, member 16 pseudogene	20201124	-
9606	346528	OR2A1	-	-	HGNC:HGNC:8229|Ensembl:ENSG00000221970	7	7q35	olfactory receptor family 2 subfamily A member 1	protein-coding	OR2A1	olfactory receptor family 2 subfamily A member 1	O	olfactory receptor 2A1/2A42|olfactory receptor OR7-16|olfactory receptor OR7-19	20201124	-
9606	346547	ERVFC1-1	-	envF(c)2	HGNC:HGNC:38137	7	7q36.2	endogenous retrovirus group FC1 member 1, envelope	other	ERVFC1-1	endogenous retrovirus group FC1 member 1, envelope	O	Envelope polyprotein|Fc2deltaenv|HERV-F(c)2_7q36.2 provirus ancestral Env polyprotein|TCONS_l2_00027524|endogenous retrovirus group FC1, member 1	20201108	-
9606	346562	GNAT3	-	GDCA	MIM:139395|HGNC:HGNC:22800|Ensembl:ENSG00000214415	7	7q21.11	G protein subunit alpha transducin 3	protein-coding	GNAT3	G protein subunit alpha transducin 3	O	guanine nucleotide-binding protein G(t) subunit alpha-3|guanine nucleotide binding protein, alpha transducing 3|gustatory G protein|gustducin alpha-3 chain|gustducin, alpha polypeptide	20201206	-
9606	346606	MOGAT3	-	DC7|DGAT2L2|MGAT3	MIM:610184|HGNC:HGNC:23249|Ensembl:ENSG00000106384	7	7q22.1	monoacylglycerol O-acyltransferase 3	protein-coding	MOGAT3	monoacylglycerol O-acyltransferase 3	O	2-acylglycerol O-acyltransferase 3|acyl coenzyme A:monoacylglycerol acyltransferase 3|acyl-CoA:monoacylglycerol acyltransferase 3|diacylglycerol O-acyltransferase candidate 7|diacylglycerol acyltransferase 2-like protein 7	20201124	-
9606	346653	FAM71F2	-	FAM137B	HGNC:HGNC:27998|Ensembl:ENSG00000205085	7	7q32.1	family with sequence similarity 71 member F2	protein-coding	FAM71F2	family with sequence similarity 71 member F2	O	protein FAM71F2|family with sequence similarity 137, member B	20201124	-
9606	346673	STRA8	-	-	MIM:609987|HGNC:HGNC:30653|Ensembl:ENSG00000146857	7	7q33	stimulated by retinoic acid 8	protein-coding	STRA8	stimulated by retinoic acid 8	O	stimulated by retinoic acid gene 8 protein homolog	20201213	-
9606	346689	KLRG2	-	CLEC15B	HGNC:HGNC:24778|Ensembl:ENSG00000188883	7	7q34	killer cell lectin like receptor G2	protein-coding	KLRG2	killer cell lectin like receptor G2	O	killer cell lectin-like receptor subfamily G member 2|C-type lectin domain family 15 member B|killer cell lectin-like receptor subfamily G, member 2	20201124	-
9606	346702	PRSS51	-	-	HGNC:HGNC:37321	8	8p23.1	serine protease 51	protein-coding	PRSS51	serine protease 51	O	serine protease-like protein 51|protease, serine 51	20180127	-
9606	346708	OR7E8P	-	OR11-11a	HGNC:HGNC:8458|Ensembl:ENSG00000177400	8	8p23.1	olfactory receptor family 7 subfamily E member 8 pseudogene	pseudo	OR7E8P	olfactory receptor family 7 subfamily E member 8 pseudogene	O	seven transmembrane helix receptor	20201124	-
9606	346711	MRPL49P2	-	-	HGNC:HGNC:29718|Ensembl:ENSG00000253934	8	8p22	mitochondrial ribosomal protein L49 pseudogene 2	pseudo	MRPL49P2	mitochondrial ribosomal protein L49 pseudogene 2	O	-	20201124	-
9606	346950	RPL37P6	-	RPL37_5_905	HGNC:HGNC:31080|Ensembl:ENSG00000241431	8	8q12.1	ribosomal protein L37 pseudogene 6	pseudo	RPL37P6	ribosomal protein L37 pseudogene 6	O	-	20201124	-
9606	346990	H2AZP2	-	H2AFZP2	HGNC:HGNC:32279	8	8q13.3	H2A.Z histone pseudogene 2	pseudo	H2AZP2	H2A.Z histone pseudogene 2	O	H2A histone family member Z pseudogene 2	20201124	-
9606	347028	AFG3L2P1	-	AFG3L2P	HGNC:HGNC:24169	8	8p11.1	AFG3L2 pseudogene 1	pseudo	AFG3L2P1	AFG3L2 pseudogene 1	O	AFG3 ATPase family gene 3-like 2 pseudogene 1|AFG3 ATPase family member 3-like 2 pseudogene 1|AFG3 like AAA ATPase 2 pseudogene 1	20201213	-
9606	347051	SLC10A5	-	P5	MIM:618582|HGNC:HGNC:22981|Ensembl:ENSG00000253598	8	8q21.13	solute carrier family 10 member 5	protein-coding	SLC10A5	solute carrier family 10 member 5	O	sodium/bile acid cotransporter 5|Na(+)/bile acid cotransporter 5|solute carrier family 10 (sodium/bile acid cotransporter family), member 5	20201124	-
9606	347088	ADGRD2	-	GPR144|PGR24	HGNC:HGNC:18651|Ensembl:ENSG00000180264	9	9q33.3	adhesion G protein-coupled receptor D2	protein-coding	ADGRD2	adhesion G protein-coupled receptor D2	O	adhesion G-protein coupled receptor D2|G protein-coupled receptor PGR24|G-protein coupled receptor 144|G-protein coupled receptor GPR144	20201124	-
9606	347097	LOC347097	-	-	Ensembl:ENSG00000224025	9	9q21.11	dermatan sulfate epimerase pseudogene	pseudo	-	-	-	-	20201124	-
9606	347127	SPATA31D5P	-	FAM75D5|FAM75D5P	HGNC:HGNC:38602|Ensembl:ENSG00000240632	9	9q21.32	SPATA31 subfamily D member 5, pseudogene	pseudo	SPATA31D5P	SPATA31 subfamily D member 5, pseudogene	O	FAM75-like protein FLJ46321 pseudogene|family with sequence similarity 75, member D5, pseudogene	20201124	-
9606	347148	QRFP	-	26RFa|P518	MIM:609795|HGNC:HGNC:29982|Ensembl:ENSG00000188710	9	9q34.12	pyroglutamylated RFamide peptide	protein-coding	QRFP	pyroglutamylated RFamide peptide	O	orexigenic neuropeptide QRFP|P518 precursor protein|RF(Arg-Phe)amide family 26 amino acid peptide (P518)|prepro-QRFP	20201124	-
9606	347168	OR1J1	-	OR9-18|hg32	HGNC:HGNC:8208|Ensembl:ENSG00000136834	9	9q33.2	olfactory receptor family 1 subfamily J member 1	protein-coding	OR1J1	olfactory receptor family 1 subfamily J member 1	O	olfactory receptor 1J1|olfactory receptor OR9-18	20201124	-
9606	347169	OR1B1	-	OR9-26|OR9-B	HGNC:HGNC:8181|Ensembl:ENSG00000280094	9	9q33.2	olfactory receptor family 1 subfamily B member 1	protein-coding	OR1B1	olfactory receptor family 1 subfamily B member 1	O	olfactory receptor 1B1|olfactory receptor 9-B|olfactory receptor OR9-26	20201124	-
9606	347193	PES1P2	-	-	HGNC:HGNC:44059|Ensembl:ENSG00000229268	9	9p23	pescadillo ribosomal biogenesis factor 1 pseudogene 2	pseudo	PES1P2	pescadillo ribosomal biogenesis factor 1 pseudogene 2	O	RP11-284P20.2	20201124	-
9606	347240	KIF24	-	C9orf48|bA571F15.4	MIM:613747|HGNC:HGNC:19916|Ensembl:ENSG00000186638	9	9p13.3	kinesin family member 24	protein-coding	KIF24	kinesin family member 24	O	kinesin-like protein KIF24	20201124	-
9606	347252	IGFBPL1	-	IGFBP-RP4|IGFBPRP4|bA113O24.1	MIM:610413|HGNC:HGNC:20081|Ensembl:ENSG00000137142	9	9p13.1	insulin like growth factor binding protein like 1	protein-coding	IGFBPL1	insulin like growth factor binding protein like 1	O	insulin-like growth factor-binding protein-like 1|IGFBP-related protein 10|insulin-like growth factor binding protein related protein 4|insulin-like growth factor-binding-related protein 4	20201124	-
9606	347265	KRT8P11	-	KRT8L1	HGNC:HGNC:31058|Ensembl:ENSG00000255815	9	9q22.33	keratin 8 pseudogene 11	pseudo	KRT8P11	keratin 8 pseudogene 11	O	KRT8 pseudogene|keratin 8-like 1	20201124	-
9606	347273	CAVIN4	-	MURC|cavin-4	MIM:617714|HGNC:HGNC:33742|Ensembl:ENSG00000170681	9	9q31.1	caveolae associated protein 4	protein-coding	CAVIN4	caveolae associated protein 4	O	caveolae-associated protein 4|muscle related coiled-coil protein|muscle-restricted coiled-coil protein	20201124	-
9606	347275	ACNATP	-	BAATP1	HGNC:HGNC:34504|Ensembl:ENSG00000227411	9	9q31.1	acyl-CoA:amino acid N-acyltransferase pseudogene	pseudo	ACNATP	acyl-CoA:amino acid N-acyltransferase pseudogene	O	acid-CoA: amino acid N-acyltransferase, pseudogene|acyl-coenzyme A amino acid N-acyltransferase pseudogene|bile acid-CoA:amino acid N-acyltransferase pseudogene 1	20201124	-
9606	347281	TOPORSLP	-	TOPORSLP1	HGNC:HGNC:50276	9	9q31.1	topoisomerase I binding, arginine and serine rich like, pseudogene	pseudo	TOPORSLP	topoisomerase I binding, arginine and serine rich like, pseudogene	O	topoisomerase I binding, arginine and serine rich like, pseudogene 1|topoisomerase I binding, arginine/serine-rich like, pseudogene 1|topoisomerase I binding, arginine/serine-rich pseudogene|topoisomerase I binding, arginine/serine-rich, E3 ubiquitin protein ligase pseudogene	20201124	-
9606	347292	RPL36P14	-	RPL36_5_1005	HGNC:HGNC:35734	9	9q31.3	ribosomal protein L36 pseudogene 14	pseudo	RPL36P14	ribosomal protein L36 pseudogene 14	O	-	20201124	-
9606	347333	KRT8P14	-	-	HGNC:HGNC:33366|Ensembl:ENSG00000214282	X	Xp11.3	keratin 8 pseudogene 14	pseudo	KRT8P14	keratin 8 pseudogene 14	O	-	20201124	-
9606	347344	ZNF81	-	HFZ20|MRX45|dJ54B20.6	MIM:314998|HGNC:HGNC:13156|Ensembl:ENSG00000197779	X	Xp11.23	zinc finger protein 81	protein-coding	ZNF81	zinc finger protein 81	O	zinc finger protein 81	20201208	-
9606	347359	BMP2KL	-	-	HGNC:HGNC:17080|Ensembl:ENSG00000204113	X	Xq13.2	BMP2 inducible kinase like (pseudogene)	pseudo	BMP2KL	BMP2 inducible kinase like (pseudogene)	O	-	20201124	-
9606	347363	KIF4CP	-	KIF4P1	HGNC:HGNC:13340	X	Xq21.1	kinesin family member 4C, pseudogene	pseudo	KIF4CP	kinesin family member 4C, pseudogene	O	chromosome-associated kinesin KIF4A pseudogene	20201124	-
9606	347365	ITIH6	-	ITIH5L|UNQ6369|dJ14O9.1	HGNC:HGNC:28907|Ensembl:ENSG00000102313	X	Xp11.22	inter-alpha-trypsin inhibitor heavy chain family member 6	protein-coding	ITIH6	inter-alpha-trypsin inhibitor heavy chain family member 6	O	inter-alpha-trypsin inhibitor heavy chain H6|ITI-like protein|inter-alpha inhibitor H5-like protein|inter-alpha-trypsin inhibitor heavy chain H5-like protein	20201124	-
9606	347376	H3P44	-	H3F3AP5|p55	HGNC:HGNC:42981	X	Xp11.22	H3 histone pseudogene 44	pseudo	H3P44	H3 histone pseudogene 44	O	H3 histone, family 3A pseudogene|H3 histone, family 3A, pseudogene 5	20201124	-
9606	347381	LOC347381	-	-	-	X	Xp22.32	hydroxyacyl-CoA dehydrogenase trifunctional multienzyme complex subunit beta pseudogene	pseudo	-	-	-	hydroxyacyl-CoA dehydrogenase/3-ketoacyl-CoA thiolase/enoyl-CoA hydratase (trifunctional protein), beta subunit pseudogene|hydroxyacyl-Coenzyme A dehydrogenase/3-ketoacyl-Coenzyme A thiolase/enoyl-Coenzyme A hydratase (trifunctional protein), beta subunit pseudogene	20201124	-
9606	347402	NLRP3P1	-	NLRP3P|NOD13	HGNC:HGNC:29886	X	Xq22.3	NLR family pyrin domain containing 3 pseudogene 1	pseudo	NLRP3P1	NLR family pyrin domain containing 3 pseudogene 1	O	NLR family, pyrin domain containing 3 pseudogene|NOD13 pseudogene	20201124	-
9606	347404	LANCL3	-	-	HGNC:HGNC:24767|Ensembl:ENSG00000147036	X	Xp21.1	LanC like 3	protein-coding	LANCL3	LanC like 3	O	lanC-like protein 3|LanC lantibiotic synthetase component C-like 3	20201124	-
9606	347411	MPC1L	-	SLC54A3	HGNC:HGNC:44205|Ensembl:ENSG00000238205	X	Xp11.4	mitochondrial pyruvate carrier 1 like	protein-coding	MPC1L	mitochondrial pyruvate carrier 1 like	O	mitochondrial pyruvate carrier 1-like protein|brain protein 44-like protein 2	20201124	-
9606	347422	TRMT1P1	-	-	HGNC:HGNC:55145|Ensembl:ENSG00000231093	X	Xq27.3	TRMT1 pseudogene 1	pseudo	TRMT1P1	TRMT1 pseudogene 1	O	tRNA methyltransferase 1 homolog pseudogene	20201124	-
9606	347442	DCAF8L2	-	WDR42C	HGNC:HGNC:31811|Ensembl:ENSG00000189186	X	Xp21.3	DDB1 and CUL4 associated factor 8 like 2	protein-coding	DCAF8L2	DDB1 and CUL4 associated factor 8 like 2	O	DDB1- and CUL4-associated factor 8-like protein 2|WD repeat domain 42C|WD repeat-containing protein 42C	20201124	-
9606	347454	SOWAHD	-	ANKRD58	HGNC:HGNC:32960|Ensembl:ENSG00000187808	X	Xq24	sosondowah ankyrin repeat domain family member D	protein-coding	SOWAHD	sosondowah ankyrin repeat domain family member D	O	ankyrin repeat domain-containing protein SOWAHD|ankyrin repeat domain 58|ankyrin repeat domain-containing protein 58|protein sosondowah homolog D	20201124	-
9606	347468	OR13H1	-	ORX1	HGNC:HGNC:14755|Ensembl:ENSG00000171054	X	Xq26.2	olfactory receptor family 13 subfamily H member 1	protein-coding	OR13H1	olfactory receptor family 13 subfamily H member 1	O	olfactory receptor 13H1|olfactory receptor ORX-1|olfactory receptor ORX1	20201124	-
9606	347475	CCDC160	-	-	HGNC:HGNC:37286|Ensembl:ENSG00000203952	X	Xq26.2	coiled-coil domain containing 160	protein-coding	CCDC160	coiled-coil domain containing 160	O	coiled-coil domain-containing protein 160|UPF0625 coiled-coil domain-containing protein ENSP00000359845	20201124	-
9606	347487	CXorf66	-	SGPX	HGNC:HGNC:33743|Ensembl:ENSG00000203933	X	Xq27.1	chromosome X open reading frame 66	protein-coding	CXorf66	chromosome X open reading frame 66	O	uncharacterized protein CXorf66|RP11-35F15.2|secreted glycoprotein, X-linked	20201124	-
9606	347509	RPL7L1P11	-	-	HGNC:HGNC:39493	X	Xq28	ribosomal protein L7 like 1 pseudogene 11	pseudo	RPL7L1P11	ribosomal protein L7 like 1 pseudogene 11	O	-	20201124	-
9606	347516	DGAT2L6	-	DC3	MIM:300926|HGNC:HGNC:23250|Ensembl:ENSG00000184210	X	Xq13.1	diacylglycerol O-acyltransferase 2 like 6	protein-coding	DGAT2L6	diacylglycerol O-acyltransferase 2 like 6	O	diacylglycerol O-acyltransferase 2-like protein 6|diacylglycerol O-acyltransferase candidate 3	20201124	-
9606	347517	RAB41	-	-	HGNC:HGNC:18293|Ensembl:ENSG00000147127	X	Xq13.1	RAB41, member RAS oncogene family	protein-coding	RAB41	RAB41, member RAS oncogene family	O	ras-related protein Rab-41|RAB41, member RAS homolog family	20201124	-
9606	347527	ARSH	-	sulfatase	MIM:300586|HGNC:HGNC:32488|Ensembl:ENSG00000205667	X	Xp22.33	arylsulfatase family member H	protein-coding	ARSH	arylsulfatase family member H	O	arylsulfatase H|ASH	20201124	-
9606	347541	MAGEB5	-	CT3.3|MAGE-B5	MIM:300466|HGNC:HGNC:23795|Ensembl:ENSG00000188408	X	Xp21.3	MAGE family member B5	protein-coding	MAGEB5	MAGE family member B5	O	melanoma-associated antigen B5|MAGE family testis and tumor-specific protein|MAGE-B5 antigen|cancer/testis antigen 3.3|cancer/testis antigen family 3, member 3|melanoma antigen family B, 5|melanoma antigen family B5	20201124	-
9606	347544	RPL18AP16	-	RPL18A_10_1821	HGNC:HGNC:36288|Ensembl:ENSG00000237793	X	Xq28	ribosomal protein L18a pseudogene 16	pseudo	RPL18AP16	ribosomal protein L18a pseudogene 16	O	hCG2040224	20201124	-
9606	347549	CENPVL3	-	CENPVP3	HGNC:HGNC:43880|Ensembl:ENSG00000224109	X	Xp11.22	centromere protein V like 3	protein-coding	CENPVL3	centromere protein V like 3	O	centromere protein V-like protein 3	20201124	-
9606	347584	TSPY11P	-	TSPYP1	HGNC:HGNC:23903|Ensembl:ENSG00000238235	Y	Yp11.2	testis specific protein Y-linked 11, pseudogene	pseudo	TSPY11P	testis specific protein Y-linked 11, pseudogene	O	testis specific protein, Y-linked 1 pseudogene|testis specific protein, Y-linked pseudogene 1	20201124	-
9606	347587	MRPL57P10	-	MRP63P10	HGNC:HGNC:23965	Y	Yp11.2	mitochondrial ribosomal protein L57 pseudogene 10	pseudo	MRPL57P10	mitochondrial ribosomal protein L57 pseudogene 10	O	mitochondrial ribosomal protein 63 pseudogene 10	20201124	-
9606	347598	RBMY2DP	-	RBM|RBMY2	HGNC:HGNC:23259	Y	Yq11.23	RNA binding motif protein Y-linked family 2 member D, pseudogene	pseudo	RBMY2DP	RNA binding motif protein Y-linked family 2 member D, pseudogene	O	-	20201124	-
9606	347613	PARP4P1	-	ADPRTL1P|PARP4P|PARP4PY1	HGNC:HGNC:18500|Ensembl:ENSG00000237917	Y	Yq11.23-q12	poly(ADP-ribose) polymerase family member 4 pseudogene 1	pseudo	PARP4P1	poly(ADP-ribose) polymerase family member 4 pseudogene 1	O	ADP-ribosyltransferase (NAD+; poly (ADP-ribose) polymerase)-like 1 Y-linked pseudogene|poly (ADP-ribose) polymerase family, member 4 pseudogene, Y-linked 1	20201124	-
9606	347673	EIF2S2P2	-	bcm2636	HGNC:HGNC:24654	3	3q27.2	eukaryotic translation initiation factor 2 subunit 2 beta pseudogene 2	pseudo	EIF2S2P2	eukaryotic translation initiation factor 2 subunit 2 beta pseudogene 2	O	-	20201124	-
9606	347674	LOC347674	-	-	-	7	7q32.3	armadillo repeat containing X-linked 2 pseudogene	pseudo	-	-	-	ALEX2 pseudogene	20201124	-
9606	347675	EIF2S2P5	-	-	HGNC:HGNC:37793	1	1p13.2	eukaryotic translation initiation factor 2 subunit 2 beta pseudogene 5	pseudo	EIF2S2P5	eukaryotic translation initiation factor 2 subunit 2 beta pseudogene 5	O	-	20201124	-
9606	347686	SNORD64	-	HBII-13	HGNC:HGNC:32725|Ensembl:ENSG00000276610	15	15q11.2	small nucleolar RNA, C/D box 64	snoRNA	SNORD64	small nucleolar RNA, C/D box 64	O	HBII-13 snoRNA	20201124	-
9606	347687	GNG5P2	-	GNG5ps|dJ364I1.1	HGNC:HGNC:24826	X	Xq23	G protein subunit gamma 5 pseudogene 2	pseudo	GNG5P2	G protein subunit gamma 5 pseudogene 2	O	G protein gamma 5-like subunit|dJ364I1.1 (G Protein (Guanine Nucleotide-binding protein) Gamma 5 subunit (GNGT5, GNG5) LIKE protein)|guanine nucleotide binding protein (G protein), gamma 5 pseudogene 2	20201124	-
9606	347688	TUBB8	-	OOMD|OOMD2|bA631M21.2	MIM:616768|HGNC:HGNC:20773|Ensembl:ENSG00000261456	10	10p15.3	tubulin beta 8 class VIII	protein-coding	TUBB8	tubulin beta 8 class VIII	O	tubulin beta-8 chain|HSA10p15 beta-tubulin 4Q	20210110	-
9606	347689	SOX2-OT	-	NCRNA00043|SOX2OT	MIM:616338|HGNC:HGNC:20209|Ensembl:ENSG00000242808	3	3q26.33	SOX2 overlapping transcript	ncRNA	SOX2-OT	SOX2 overlapping transcript	O	SOX2 overlapping transcript (non-coding RNA)|SOX2 overlapping transcript (non-protein coding)	20201124	-
9606	347694	ECEL1P2	-	ECEL2	HGNC:HGNC:14019|Ensembl:ENSG00000244280	2	2q37.1	endothelin converting enzyme like 1 pseudogene 2	pseudo	ECEL1P2	endothelin converting enzyme like 1 pseudogene 2	O	ECEL2 (XCE) pseudogene 2|ecel1 pseudogene 2	20201124	-
9606	347701	S100A11P2	-	-	HGNC:HGNC:37840	7	7p14.2	S100A11 pseudogene 2	pseudo	S100A11P2	S100A11 pseudogene 2	O	H_NH0456N16.1|S100 calcium binding protein A11 pseudogene 2|WUGSC:H_NH0456N16.1	20201124	-
9606	347702	MRPS36P4	-	-	HGNC:HGNC:29774	11	11q23.1	mitochondrial ribosomal protein S36 pseudogene 4	pseudo	MRPS36P4	mitochondrial ribosomal protein S36 pseudogene 4	O	-	20201124	-
9606	347703	MRPS36P5	-	-	HGNC:HGNC:29775|Ensembl:ENSG00000257927	12	12q12	mitochondrial ribosomal protein S36 pseudogene 5	pseudo	MRPS36P5	mitochondrial ribosomal protein S36 pseudogene 5	O	-	20201124	-
9606	347704	MRPS36P3	-	-	HGNC:HGNC:29773|Ensembl:ENSG00000253814	8	8q24.13	mitochondrial ribosomal protein S36 pseudogene 3	pseudo	MRPS36P3	mitochondrial ribosomal protein S36 pseudogene 3	O	-	20201124	-
9606	347705	MRPS36P1	-	-	HGNC:HGNC:29771	3	3p26.1	mitochondrial ribosomal protein S36 pseudogene 1	pseudo	MRPS36P1	mitochondrial ribosomal protein S36 pseudogene 1	O	-	20201124	-
9606	347706	MRPS36P2	-	-	HGNC:HGNC:29772	4	4q35.2	mitochondrial ribosomal protein S36 pseudogene 2	pseudo	MRPS36P2	mitochondrial ribosomal protein S36 pseudogene 2	O	-	20201124	-
9606	347707	MRPS36P6	-	-	HGNC:HGNC:29776	20	20p12.1	mitochondrial ribosomal protein S36 pseudogene 6	pseudo	MRPS36P6	mitochondrial ribosomal protein S36 pseudogene 6	O	-	20201124	-
9606	347713	DFNA42	-	DFNA52	-	5	5q31.1-q32	deafness, autosomal dominant 42	unknown	-	-	-	deafness, autosomal dominant 52	20191002	-
9606	347716	USP32P3	-	-	HGNC:HGNC:43576	17	17p11.2	ubiquitin specific peptidase 32 pseudogene 3	pseudo	USP32P3	ubiquitin specific peptidase 32 pseudogene 3	O	TL132 pseudogene	20201124	-
9606	347717	SRP68P3	-	SRPSMCR	HGNC:HGNC:30428|Ensembl:ENSG00000237911	17	17p11.2	signal recognition particle 68 pseudogene 3	pseudo	SRP68P3	signal recognition particle 68 pseudogene 3	O	signal recognition particle 68kD pseudogene|signal recognition particle 68kDa pseudogene 3	20201124	-
9606	347720	COTL1P2	-	CLPSMCR	HGNC:HGNC:24322	17	17p11.2	COTL1 pseudogene 2	pseudo	COTL1P2	COTL1 pseudogene 2	O	coactosin-like 1 pseudogene 2|coactosin-like F-actin binding protein 1 pseudogene 2	20201124	-
9606	347730	LRRTM1	-	-	MIM:610867|HGNC:HGNC:19408|Ensembl:ENSG00000162951	2	2p12	leucine rich repeat transmembrane neuronal 1	protein-coding	LRRTM1	leucine rich repeat transmembrane neuronal 1	O	leucine-rich repeat transmembrane neuronal protein 1|leucine-rich repeat transmembrane neuronal 1 protein	20201213	-
9606	347731	LRRTM3	-	-	MIM:610869|HGNC:HGNC:19410|Ensembl:ENSG00000198739	10	10q21.3	leucine rich repeat transmembrane neuronal 3	protein-coding	LRRTM3	leucine rich repeat transmembrane neuronal 3	O	leucine-rich repeat transmembrane neuronal protein 3	20201213	-
9606	347732	CATSPER3	-	CACRC	MIM:609120|HGNC:HGNC:20819|Ensembl:ENSG00000152705	5	5q31.1	cation channel sperm associated 3	protein-coding	CATSPER3	cation channel sperm associated 3	O	cation channel sperm-associated protein 3|ca(v)-like protein|calcium channel repeat containing 1|one-repeat calcium channel-like protein|putative ion channel CatSper3	20201124	-
9606	347733	TUBB2B	-	CDCBM7|PMGYSA|bA506K6.1	MIM:612850|HGNC:HGNC:30829|Ensembl:ENSG00000137285	6	6p25.2	tubulin beta 2B class IIb	protein-coding	TUBB2B	tubulin beta 2B class IIb	O	tubulin beta-2B chain|class II beta-tubulin isotype|class IIb beta-tubulin|epididymis secretory sperm binding protein|tubulin, beta 2B|tubulin, beta polypeptide paralog	20210103	-
9606	347734	SLC35B2	-	PAPST1|SLL|UGTrel4	MIM:610788|HGNC:HGNC:16872|Ensembl:ENSG00000157593	6	6p21.1	solute carrier family 35 member B2	protein-coding	SLC35B2	solute carrier family 35 member B2	O	adenosine 3'-phospho 5'-phosphosulfate transporter 1|3'-phosphoadenosine 5'-phosphosulfate transporter|PAPS transporter 1|putative MAPK-activating protein PM15|putative NF-kappa-B-activating protein 48|solute carrier family 35 (adenosine 3'-phospho 5'-phosphosulfate transporter), member B2|solute carrier family 35 member B2 variant 2	20210103	-
9606	347735	SERINC2	-	FKSG84|PRO0899|TDE2|TDE2L	MIM:614549|HGNC:HGNC:23231|Ensembl:ENSG00000168528	1	1p35.2	serine incorporator 2	protein-coding	SERINC2	serine incorporator 2	O	serine incorporator 2|tumor differentially expressed protein 2	20201124	-
9606	347736	NME9	-	NM23-H9|NXL2|TXL-2|TXL2|TXNDC6	MIM:618584|HGNC:HGNC:21343|Ensembl:ENSG00000181322	3	3q22.3	NME/NM23 family member 9	protein-coding	NME9	NME/NM23 family member 9	O	thioredoxin domain-containing protein 6|NME gene family member 9|thioredoxin-like protein 2	20201124	-
9606	347737	DFNA31	-	-	MIM:608645	6	6p21	deafness, autosomal dominant 31	unknown	-	-	-	-	20191002	-
9606	347741	OTOP3	-	-	MIM:607828|HGNC:HGNC:19658|Ensembl:ENSG00000182938	17	17q25.1	otopetrin 3	protein-coding	OTOP3	otopetrin 3	O	proton channel OTOP3	20201124	-
9606	347744	C6orf52	-	-	HGNC:HGNC:20881|Ensembl:ENSG00000137434	6	6p24.2	chromosome 6 open reading frame 52	protein-coding	C6orf52	chromosome 6 open reading frame 52	O	putative uncharacterized protein C6orf52	20201124	-
9606	347745	PWAR4	-	PAR-4|PAR4	HGNC:HGNC:29998	15	15q11.2	Prader Willi/Angelman region RNA 4	ncRNA	PWAR4	Prader Willi/Angelman region RNA 4	O	Prader-Willi/Angelman region gene 4	20201124	-
9606	347746	PWARSN	-	PAR-SN|PARSN	HGNC:HGNC:30001	15	15q11.2	Prader Willi/Angelman region RNA, SNRPN neighbor	ncRNA	PWARSN	Prader Willi/Angelman region RNA, SNRPN neighbor	O	paternally expressed transcript PAR-SN|paternally expressed transcript adjacent to snRPN	20201124	-
9606	347747	HPCQTL19	-	-	MIM:607592	19	19q	Prostate cancer aggressiveness quantitative trait locus on chromosome 19	unknown	-	-	-	-	20190816	-
9606	347853	TBX10	-	TBX13|TBX7	MIM:604648|HGNC:HGNC:11593|Ensembl:ENSG00000167800	11	11q13.2	T-box transcription factor 10	protein-coding	TBX10	T-box transcription factor 10	O	T-box transcription factor TBX10|T-box 10|T-box 7|T-box protein 10|T-box-containing transcriptional activator	20201213	-
9606	347862	GATD1	-	PDDC1	HGNC:HGNC:26616|Ensembl:ENSG00000177225	11	11p15.5	glutamine amidotransferase like class 1 domain containing 1	protein-coding	GATD1	glutamine amidotransferase like class 1 domain containing 1	O	glutamine amidotransferase-like class 1 domain-containing protein 1|Parkinson disease 7 domain containing 1|parkinson disease 7 domain-containing protein 1	20201124	-
9606	347894	MRPL2P1	-	-	HGNC:HGNC:29698|Ensembl:ENSG00000257480	12	12q21.33	mitochondrial ribosomal protein L2 pseudogene 1	pseudo	MRPL2P1	mitochondrial ribosomal protein L2 pseudogene 1	O	-	20201124	-
9606	347902	AMIGO2	-	ALI1|AMIGO-2|DEGA	MIM:615690|HGNC:HGNC:24073|Ensembl:ENSG00000139211	12	12q13.11	adhesion molecule with Ig like domain 2	protein-coding	AMIGO2	adhesion molecule with Ig like domain 2	O	amphoterin-induced protein 2|alivin 1|amphoterin induced gene 2|differentially expressed in gastric adenocarcinoma|differentially expressed in gastric adenocarcinomas|transmembrane protein AMIGO2	20201220	-
9606	347918	EP400P1	-	EP400NL	HGNC:HGNC:26602|Ensembl:ENSG00000185684	12	12q24.33	EP400 pseudogene 1	pseudo	EP400P1	EP400 pseudogene 1	O	E1A binding protein p400 pseudogene|EP400 N-terminal like	20201124	-
9606	347933	NLRP9P1	-	NLRP9P|NOD25	HGNC:HGNC:29888	12	12q24.33	NLR family pyrin domain containing 9 pseudogene 1	pseudo	NLRP9P1	NLR family pyrin domain containing 9 pseudogene 1	O	NLR family, pyrin domain containing 9 pseudogene|NOD25 pseudogene	20201124	-
9606	348013	TMEM255B	-	FAM70B	HGNC:HGNC:28297|Ensembl:ENSG00000184497	13	13q34	transmembrane protein 255B	protein-coding	TMEM255B	transmembrane protein 255B	O	transmembrane protein 255B|family with sequence similarity 70, member B|protein FAM70B	20201124	-
9606	348021	LINC00442	-	-	HGNC:HGNC:42779|Ensembl:ENSG00000232685	13	13q12.11	long intergenic non-protein coding RNA 442	ncRNA	LINC00442	long intergenic non-protein coding RNA 442	O	-	20201124	-
9606	348093	RBPMS2	-	-	MIM:619034|HGNC:HGNC:19098|Ensembl:ENSG00000166831	15	15q22.31	RNA binding protein, mRNA processing factor 2	protein-coding	RBPMS2	RNA binding protein, mRNA processing factor 2	O	RNA-binding protein with multiple splicing 2|RNA binding protein with multiple splicing 2	20201124	-
9606	348094	ANKDD1A	-	-	HGNC:HGNC:28002|Ensembl:ENSG00000166839	15	15q22.31	ankyrin repeat and death domain containing 1A	protein-coding	ANKDD1A	ankyrin repeat and death domain containing 1A	O	ankyrin repeat and death domain-containing protein 1A	20201124	-
9606	348110	ARPIN	-	C15orf38	MIM:615543|HGNC:HGNC:28782|Ensembl:ENSG00000242498	15	15q26.1	actin related protein 2/3 complex inhibitor	protein-coding	ARPIN	actin related protein 2/3 complex inhibitor	O	arpin|UPF0552 protein C15orf38|arp2/3 inhibition protein	20201206	-
9606	348120	LINC01193	-	CT60	HGNC:HGNC:28003|Ensembl:ENSG00000258710	15	15q11.2	long intergenic non-protein coding RNA 1193	ncRNA	LINC01193	long intergenic non-protein coding RNA 1193	O	cancer/testis antigen 60 (non-protein coding)	20201124	-
9606	348156	PKD1P5	-	HG5	HGNC:HGNC:30069|Ensembl:ENSG00000254681	16	16p12.3	polycystin 1, transient receptor potential channel interacting pseudogene 5	pseudo	PKD1P5	polycystin 1, transient receptor potential channel interacting pseudogene 5	O	polycystic kidney disease 1 (autosomal dominant) pseudogene 5	20201124	-
9606	348158	ACSM2B	-	ACSM2|HXMA|HYST1046	MIM:614359|HGNC:HGNC:30931|Ensembl:ENSG00000066813	16	16p12.3	acyl-CoA synthetase medium chain family member 2B	protein-coding	ACSM2B	acyl-CoA synthetase medium chain family member 2B	O	acyl-coenzyme A synthetase ACSM2B, mitochondrial|acyl-CoA synthetase medium-chain family member 2|benzoate--CoA ligase|butyrate--CoA ligase 2B|butyryl-coenzyme A synthetase 2B|middle-chain acyl-CoA synthetase 2B|xenobiotic/medium-chain fatty acid-CoA ligase HXM-A|xenobiotic/medium-chain fatty acid:CoA ligase	20201213	-
9606	348174	CLEC18A	-	MRCL|MRCL1|MRLP2	MIM:616571|HGNC:HGNC:30388|Ensembl:ENSG00000157322	16	16q22.1	C-type lectin domain family 18 member A	protein-coding	CLEC18A	C-type lectin domain family 18 member A	O	C-type lectin domain family 18 member A|mannose receptor-like 1|mannose receptor-like protein 2|mannose receptor-like protein 3	20201124	-
9606	348180	CTU2	-	C16orf84|MFRG|NCS2|UPF0432	MIM:617057|HGNC:HGNC:28005|Ensembl:ENSG00000174177	16	16q24.3	cytosolic thiouridylase subunit 2	protein-coding	CTU2	cytosolic thiouridylase subunit 2	O	cytoplasmic tRNA 2-thiolation protein 2|cytosolic thiouridylase subunit 2 homolog	20210123	-
9606	348210	LOC348210	-	-	-	16	16p11.2	mitochondrial ribosomal protein L57 pseudogene	pseudo	-	-	-	mitochondrial ribosomal protein 63 pseudogene	20201124	-
9606	348235	SKA2	-	FAM33A	MIM:616674|HGNC:HGNC:28006|Ensembl:ENSG00000182628	17	17q22	spindle and kinetochore associated complex subunit 2	protein-coding	SKA2	spindle and kinetochore associated complex subunit 2	O	spindle and kinetochore-associated protein 2|family with sequence similarity 33, member A|spindle and KT (kinetochore) associated 2	20201206	-
9606	348249	CCL15-CCL14	-	CCL15|HCC-2|LKN-1|MIP-5|MIP5|Mrp-2b|NCC-3|NCC3|SCYA15	HGNC:HGNC:44436	17	17q12	CCL15-CCL14 readthrough (NMD candidate)	ncRNA	CCL15-CCL14	CCL15-CCL14 readthrough (NMD candidate)	O	C-C motif chemokine 15|CCL15-CCL14 readthrough (non-protein coding)|Chemokine CC-2|Leukotactin-1|MIP-1 delta|Macrophage inflammatory protein 5|Small-inducible cytokine A15	20201124	-
9606	348254	CCDC144CP	-	CCDC144C	HGNC:HGNC:29073	17	17p11.2	coiled-coil domain containing 144C, pseudogene	pseudo	CCDC144CP	coiled-coil domain containing 144C, pseudogene	O	coiled-coil domain containing 144 pseudogene	20201124	-
9606	348262	MCRIP1	-	FAM195B|GRAN2|MCRIP	MIM:616514|HGNC:HGNC:28007|Ensembl:ENSG00000225663	17	17q25.3	MAPK regulated corepressor interacting protein 1	protein-coding	MCRIP1	MAPK regulated corepressor interacting protein 1	O	mapk-regulated corepressor-interacting protein 1|MAPK-regulated co-repressor interacting protein 1|family with sequence similarity 195, member B|granulin-2|protein FAM195B	20201124	-
9606	348303	SELENOV	-	SELV	MIM:607919|HGNC:HGNC:30399|Ensembl:ENSG00000186838	19	19q13.2	selenoprotein V	protein-coding	SELENOV	selenoprotein V	O	selenoprotein V	20201124	-
9606	348327	ZNF530	-	-	HGNC:HGNC:29297|Ensembl:ENSG00000183647	19	19q13.43	zinc finger protein 530	protein-coding	ZNF530	zinc finger protein 530	O	zinc finger protein 530	20201124	-
9606	348378	SHISAL2A	-	FAM159A|PRO7171|WWLS2783	HGNC:HGNC:28757|Ensembl:ENSG00000182183	1	1p32.3	shisa like 2A	protein-coding	SHISAL2A	shisa like 2A	O	protein shisa-like-2A|family with sequence similarity 159 member A|membrane protein FAM159A	20201124	-
9606	348487	FAM131C	-	C1orf117	HGNC:HGNC:26717|Ensembl:ENSG00000185519	1	1p36.13	family with sequence similarity 131 member C	protein-coding	FAM131C	family with sequence similarity 131 member C	O	protein FAM131C	20201124	-
9606	348567	TERF1P1	-	TERF1P	HGNC:HGNC:16733	21	21q11.2	TERF1 pseudogene 1	pseudo	TERF1P1	TERF1 pseudogene 1	O	telomeric repeat binding factor (NIMA-interacting) 1 pseudogene 1|telomeric repeat binding factor 1 pseudogene 1	20201124	-
9606	348645	C22orf34	-	-	HGNC:HGNC:28010|Ensembl:ENSG00000188511	22	22q13.33	chromosome 22 putative open reading frame 34	ncRNA	C22orf34	chromosome 22 putative open reading frame 34	O	uncharacterized protein C22orf34	20201208	-
9606	348654	GEN1	-	Gen	MIM:612449|HGNC:HGNC:26881|Ensembl:ENSG00000178295	2	2p24.2	GEN1 Holliday junction 5' flap endonuclease	protein-coding	GEN1	GEN1 Holliday junction 5' flap endonuclease	O	flap endonuclease GEN homolog 1|Gen endonuclease homolog 1|Holliday junction resolvase	20201124	-
9606	348751	FTCDNL1	-	FONG	MIM:614308|HGNC:HGNC:48661|Ensembl:ENSG00000226124	2	2q33.1	formiminotransferase cyclodeaminase N-terminal like	protein-coding	FTCDNL1	formiminotransferase cyclodeaminase N-terminal like	O	formiminotransferase N-terminal subdomain-containing protein|formiminotransferase N-terminal sub-domain containing|formiminotransferase-cyclodeaminase N-terminal-like protein	20201124	-
9606	348761	SPATA3-AS1	-	-	HGNC:HGNC:28013|Ensembl:ENSG00000238062	2	2q37.1	SPATA3 antisense RNA 1 (head to head)	ncRNA	SPATA3-AS1	SPATA3 antisense RNA 1 (head to head)	O	-	20201124	-
9606	348793	WDR53	-	-	MIM:615110|HGNC:HGNC:28786|Ensembl:ENSG00000185798	3	3q29	WD repeat domain 53	protein-coding	WDR53	WD repeat domain 53	O	WD repeat-containing protein 53|WD domain, G-beta repeat-containing protein	20201124	-
9606	348801	LNP1	-	NP3	HGNC:HGNC:28014|Ensembl:ENSG00000206535	3	3q12.2	leukemia NUP98 fusion partner 1	protein-coding	LNP1	leukemia NUP98 fusion partner 1	O	leukemia NUP98 fusion partner 1	20201124	-
9606	348807	CFAP100	-	CCDC37|MIA1	HGNC:HGNC:26842|Ensembl:ENSG00000163885	3	3q21.3	cilia and flagella associated protein 100	protein-coding	CFAP100	cilia and flagella associated protein 100	O	cilia- and flagella-associated protein 100|coiled-coil domain containing 37|coiled-coil domain-containing protein 37	20201124	-
9606	348808	NPHP3-AS1	-	NCRNA00119	HGNC:HGNC:24129|Ensembl:ENSG00000248724	3	3q22.1	NPHP3 antisense RNA 1	ncRNA	NPHP3-AS1	NPHP3 antisense RNA 1	O	NPHP3 antisense RNA 1 (non-protein coding)	20201124	-
9606	348825	TPRXL	-	TPRX3P	MIM:611167|HGNC:HGNC:32178|Ensembl:ENSG00000180438	3	3p25.1	tetrapeptide repeat homeobox like (pseudogene)	pseudo	TPRXL	tetrapeptide repeat homeobox like (pseudogene)	O	tetra-peptide repeat homeobox-like	20201124	-
9606	348840	ANKRD18DP	-	-	HGNC:HGNC:28016|Ensembl:ENSG00000226435	3	3q29	ankyrin repeat domain 18D, pseudogene	pseudo	ANKRD18DP	ankyrin repeat domain 18D, pseudogene	O	ankyrin repeat domain 18A pseudogene	20201124	-
9606	348910	RAF1P1	-	-	HGNC:HGNC:9830|Ensembl:ENSG00000250040	4	4p16.1	RAF1 pseudogene 1	pseudo	RAF1P1	RAF1 pseudogene 1	O	v-raf-1 murine leukemia viral oncogene homolog 1 pseudogene 1	20201124	-
9606	348926	FAM86EP	-	-	HGNC:HGNC:28017|Ensembl:ENSG00000251669	4	4p16.3	family with sequence similarity 86, member A pseudogene	pseudo	FAM86EP	family with sequence similarity 86 member E, pseudogene	O	-	20201124	-
9606	348932	SLC6A18	-	Xtrp2	MIM:610300|HGNC:HGNC:26441|Ensembl:ENSG00000164363	5	5p15.33	solute carrier family 6 member 18	protein-coding	SLC6A18	solute carrier family 6 member 18	O	inactive sodium-dependent neutral amino acid transporter B(0)AT3|sodium channel-like protein|sodium- and chloride-dependent transporter XTRP2|sodium-dependent neutral amino acid transporter B(0)AT3|solute carrier family 6 (neurotransmitter transporter), member 18|solute carrier family 6 (neutral amino acid transporter), member 18|system B(0) neutral amino acid transporter AT3	20201124	-
9606	348938	NIPAL4	-	ARCI6|ICHTHYIN|ICHYN|SLC57A6	MIM:609383|HGNC:HGNC:28018|Ensembl:ENSG00000172548	5	5q33.3	NIPA like domain containing 4	protein-coding	NIPAL4	NIPA like domain containing 4	O	magnesium transporter NIPA4|NIPA-like protein 4|non-imprinted in Prader-Willi/Angelman syndrome region protein 4	20201206	-
9606	348958	LOC348958	-	-	-	5	5q23.1	mitochondrial ribosomal protein L10 pseudogene	pseudo	-	-	-	-	20201124	-
9606	348980	HCN1	-	BCNG-1|BCNG1|DEE24|EIEE24|GEFSP10|HAC-2	MIM:602780|HGNC:HGNC:4845|Ensembl:ENSG00000164588	5	5p12	hyperpolarization activated cyclic nucleotide gated potassium channel 1	protein-coding	HCN1	hyperpolarization activated cyclic nucleotide gated potassium channel 1	O	potassium/sodium hyperpolarization-activated cyclic nucleotide-gated channel 1|brain cyclic nucleotide-gated channel 1	20210123	-
9606	348995	NUP43	-	bA350J20.1|p42	MIM:608141|HGNC:HGNC:21182|Ensembl:ENSG00000120253	6	6q25.1	nucleoporin 43	protein-coding	NUP43	nucleoporin 43	O	nucleoporin Nup43|nucleoporin 43kDa|nup107-160 subcomplex subunit Nup43	20210103	-
9606	349075	ZNF713	-	-	MIM:616181|HGNC:HGNC:22043|Ensembl:ENSG00000178665	7	7p11.2	zinc finger protein 713	protein-coding	ZNF713	zinc finger protein 713	O	zinc finger protein 713	20201213	-
9606	349114	LINC00265	-	NCRNA00265	HGNC:HGNC:28019	7	7p14.1	long intergenic non-protein coding RNA 265	ncRNA	LINC00265	long intergenic non-protein coding RNA 265	O	NCRNA00265-1	20201124	-
9606	349136	WDR86	-	-	HGNC:HGNC:28020|Ensembl:ENSG00000187260	7	7q36.1	WD repeat domain 86	protein-coding	WDR86	WD repeat domain 86	O	WD repeat-containing protein 86	20201124	-
9606	349149	GJC3	-	CX29|CX30.2|CX31.3|GJE1	MIM:611925|HGNC:HGNC:17495|Ensembl:ENSG00000176402	7	7q22.1	gap junction protein gamma 3	protein-coding	GJC3	gap junction protein gamma 3	O	gap junction gamma-3 protein|connexin 29|connexin-30.2|connexin-31.3|gap junction epsilon-1 protein|gap junction protein, gamma 3, 30.2kDa	20201213	-
9606	349152	DPY19L2P2	-	-	HGNC:HGNC:21764|Ensembl:ENSG00000170629	7	7q22.1	DPY19L2 pseudogene 2	pseudo	DPY19L2P2	DPY19L2 pseudogene 2	O	Dpy-19-like protein 2 pseudogene 2|Protein dpy-19 homolog 2-like 2|Putative C-mannosyltransferase DPY19L2P2|dpy-19-like 2 pseudogene 2	20201124	-
9606	349158	CYCSP20	-	HCP20	HGNC:HGNC:24394	7	7q32.1	CYCS pseudogene 20	pseudo	CYCSP20	CYCS pseudogene 20	O	cytochrome c, somatic pseudogene 20	20201124	-
9606	349160	LOC349160	-	-	Ensembl:ENSG00000234352	7	7q33	uncharacterized LOC349160	ncRNA	-	-	-	-	20201124	-
9606	349196	LINC00965	-	-	HGNC:HGNC:28022	8	8p23.1	long intergenic non-protein coding RNA 965	ncRNA	LINC00965	long intergenic non-protein coding RNA 965	O	-	20201124	-
9606	349198	CYCSP3	-	HCP21|HS7	HGNC:HGNC:24395|Ensembl:ENSG00000188512	8	8p12	CYCS pseudogene 3	pseudo	CYCSP3	CYCS pseudogene 3	O	cytochrome c, somatic pseudogene 3	20201124	-
9606	349334	FOXD4L4	-	FOXD4L2|FOXD4b|bA460E7.2	MIM:611085|HGNC:HGNC:23762|Ensembl:ENSG00000184659	9	9q21.11	forkhead box D4 like 4	protein-coding	FOXD4L4	forkhead box D4 like 4	O	forkhead box protein D4-like 4|FOXD4-like 4|forkhead box D4-like 2|forkhead box protein D4-like 2|forkhead box protein D4b|myeloid factor-gamma|winged helix factor-1|winged helix transcription factor beta	20201213	-
9606	349372	NANOGP10	-	NANOGP5	HGNC:HGNC:23108	X	Xp11.3	Nanog homeobox pseudogene 10	pseudo	NANOGP10	Nanog homeobox pseudogene 10	O	-	20201124	-
9606	349386	NANOGP9	-	NANOGP6	HGNC:HGNC:23107	X	Xq12	Nanog homeobox pseudogene 9	pseudo	NANOGP9	Nanog homeobox pseudogene 9	O	-	20201124	-
9606	349391	CYCSP44	-	HCP44	HGNC:HGNC:24418	X	Xq27.3	CYCS pseudogene 44	pseudo	CYCSP44	CYCS pseudogene 44	O	cytochrome c, somatic pseudogene 44	20201124	-
9606	349408	TLR8-AS1	-	GS1-324M7.6	HGNC:HGNC:40720|Ensembl:ENSG00000233338	X	Xp22.2	TLR8 antisense RNA 1	ncRNA	TLR8-AS1	TLR8 antisense RNA 1	O	TLR8 antisense RNA 1 (non-protein coding)	20201129	-
9606	349448	TUBB1P1	-	-	HGNC:HGNC:23982	Y	Yq11.222	tubulin beta 1 class VI pseudogene 1	pseudo	TUBB1P1	tubulin beta 1 class VI pseudogene 1	O	HSAYq11 beta-tubulin 4Q (TUBB4Q) pseudogene|tubulin, beta 1 pseudogene 1|tubulin, beta polypeptide 4, member Q pseudogene	20201124	-
9606	349565	NMNAT3	-	FKSG76|PNAT-3|PNAT3	MIM:608702|HGNC:HGNC:20989|Ensembl:ENSG00000163864	3	3q23	nicotinamide nucleotide adenylyltransferase 3	protein-coding	NMNAT3	nicotinamide nucleotide adenylyltransferase 3	O	nicotinamide/nicotinic acid mononucleotide adenylyltransferase 3|NMN adenylyltransferase 3|NMN/NaMN adenylyltransferase 3|NaMN adenylyltransferase 3|nicotinamide mononucleotide adenylyltransferase 3|nicotinate-nucleotide adenylyltransferase 3|pyridine nucleotide adenylyltransferase 3	20201206	-
9606	349633	PLET1	-	C11orf34	MIM:611904|HGNC:HGNC:30053|Ensembl:ENSG00000188771	11	11q23.1	placenta expressed transcript 1	protein-coding	PLET1	placenta expressed transcript 1	O	placenta-expressed transcript 1 protein	20201124	-
9606	349667	RTN4RL2	-	NGRH1|NgR2	MIM:610462|HGNC:HGNC:23053|Ensembl:ENSG00000186907	11	11q12.1	reticulon 4 receptor like 2	protein-coding	RTN4RL2	reticulon 4 receptor like 2	O	reticulon-4 receptor-like 2|Nogo-66 receptor homolog 1|nogo receptor-like 3|nogo-66 receptor-related protein 2	20201213	-
9606	349814	VENTXP3	-	VENTX2P3	HGNC:HGNC:30902	12	12q21.1	VENT homeobox pseudogene 3	pseudo	VENTXP3	VENT homeobox pseudogene 3	O	VENT homeobox homolog pseudogene|VENT-like homeobox 2 pseudogene 3	20201124	-
9606	349842	MRPS18CP4	-	-	HGNC:HGNC:29745	12	12p13.1	MRPS18C pseudogene 4	pseudo	MRPS18CP4	MRPS18C pseudogene 4	O	mitochondrial ribosomal protein S18C pseudogene 4	20201124	-
9606	350297	MRPS21P8	-	-	HGNC:HGNC:29755|Ensembl:ENSG00000259978	16	16q12.1	mitochondrial ribosomal protein S21 pseudogene 8	pseudo	MRPS21P8	mitochondrial ribosomal protein S21 pseudogene 8	O	-	20201124	-
9606	350383	GPR142	-	GPRg1b|PGR2	MIM:609046|HGNC:HGNC:20088|Ensembl:ENSG00000257008	17	17q25.1	G protein-coupled receptor 142	protein-coding	GPR142	G protein-coupled receptor 142	O	probable G-protein coupled receptor 142|G-protein coupled receptor 142 long form|G-protein coupled receptor PGR2	20201124	-
9606	351143	MRPL50P1	-	-	HGNC:HGNC:29719|Ensembl:ENSG00000234587	2	2p22.3	mitochondrial ribosomal protein L50 pseudogene 1	pseudo	MRPL50P1	mitochondrial ribosomal protein L50 pseudogene 1	O	-	20201124	-
9606	351449	MRPS31P1	-	-	HGNC:HGNC:29763|Ensembl:ENSG00000275256	3	3p22.1	mitochondrial ribosomal protein S31 pseudogene 1	pseudo	MRPS31P1	mitochondrial ribosomal protein S31 pseudogene 1	O	-	20201124	-
9606	351773	MRPL51P1	-	-	HGNC:HGNC:29723	4	4p15.2	mitochondrial ribosomal protein L51 pseudogene 1	pseudo	MRPL51P1	mitochondrial ribosomal protein L51 pseudogene 1	O	-	20201124	-
9606	352290	MRPS23P1	-	-	HGNC:HGNC:29758	7	7p13	mitochondrial ribosomal protein S23 pseudogene 1	pseudo	MRPS23P1	mitochondrial ribosomal protein S23 pseudogene 1	O	-	20201124	-
9606	352852	CYCSP45	-	HCP45	HGNC:HGNC:24419	X	Xq28	CYCS pseudogene 45	pseudo	CYCSP45	CYCS pseudogene 45	O	cytochrome c, somatic pseudogene 45	20201124	-
9606	352887	GYG2P1	-	GYG2P	HGNC:HGNC:4701|Ensembl:ENSG00000206159	Y	Yq11.221	glycogenin 2 pseudogene 1	pseudo	GYG2P1	glycogenin 2 pseudogene 1	O	-	20201124	-
9606	352896	GPR143P	-	OA1P	HGNC:HGNC:18499|Ensembl:ENSG00000232583	Y	Yp11.2	G protein-coupled receptor 143 pseudogene	pseudo	GPR143P	G protein-coupled receptor 143 pseudogene	O	ocular albinism 1 (Nettleship-Falls) Y-linked pseudogene	20201124	-
9606	352905	CTBP2P1	-	-	HGNC:HGNC:23940	Y	Yq12	CTBP2 pseudogene 1	pseudo	CTBP2P1	CTBP2 pseudogene 1	O	C-terminal binding protein 2 pseudogene 1	20201124	-
9606	352909	DNAAF3	-	C19orf51|CILD2|DAB1|PCD|PF22	MIM:614566|HGNC:HGNC:30492|Ensembl:ENSG00000167646	19	19q13.42	dynein axonemal assembly factor 3	protein-coding	DNAAF3	dynein axonemal assembly factor 3	O	dynein assembly factor 3, axonemal|UPF0470 protein C19orf51	20201124	-
9606	352954	CASTOR3	-	GATS|STAG3OS	HGNC:HGNC:29954|Ensembl:ENSG00000239521	7	7q22.1	CASTOR family member 3	pseudo	CASTOR3	CASTOR family member 3	O	GATS, stromal antigen 3 opposite strand|STAG3 opposite strand transcript protein|opposite strand transcription unit to STAG3|putative protein CASTOR 3|putative protein GATS|stromal antigen 3 opposite strand	20201124	-
9606	352956	MMVP2	-	-	MIM:607829	11	11p15.4	myxomatous mitral valve prolapse 2	unknown	-	-	-	-	20191002	-
9606	352957	MICF	-	-	HGNC:HGNC:16801	6	6p22.1	MHC class I polypeptide-related sequence F (pseudogene)	pseudo	MICF	MHC class I polypeptide-related sequence F (pseudogene)	O	-	20201124	-
9606	352961	HCG26	-	3.8-1|NCRNA00191|bCX205D4.4|bPG181B23.4	HGNC:HGNC:29671	6	6p21.33	HLA complex group 26	ncRNA	HCG26	HLA complex group 26	O	HLA complex group 26 (non-protein coding)|MHC class I mRNA fragment 3.8-1	20201124	-
9606	352962	HLA-V	-	HLA-75|dJ377H14.4	HGNC:HGNC:23482|Ensembl:ENSG00000181126	6	6p22.1	major histocompatibility complex, class I, V (pseudogene)	pseudo	HLA-V	major histocompatibility complex, class I, V (pseudogene)	O	HLA-75 pseudogene|histocompatibility antigen-related	20201124	-
9606	352963	HLA-P	-	C6orf101|HLA-90|dJ377H14.3	HGNC:HGNC:21196	6	6p22.1	major histocompatibility complex, class I, P (pseudogene)	pseudo	HLA-P	major histocompatibility complex, class I, P (pseudogene)	O	HLA-90 pseudogene	20201124	-
9606	352964	HLA-T	-	HLA-16	HGNC:HGNC:23478	6	6p22.1	major histocompatibility complex, class I, T (pseudogene)	pseudo	HLA-T	major histocompatibility complex, class I, T (pseudogene)	O	HLA-16 pseudogene	20201124	-
9606	352965	HLA-U	-	HLA-21	HGNC:HGNC:23477	6	6p22.1	major histocompatibility complex, class I, U (pseudogene)	pseudo	HLA-U	major histocompatibility complex, class I, U (pseudogene)	O	HLA-21 pseudogene	20201124	-
9606	352966	HLA-W	-	HLA-80	HGNC:HGNC:23425	6	6p22.1	major histocompatibility complex, class I, W (pseudogene)	pseudo	HLA-W	major histocompatibility complex, class I, W (pseudogene)	O	HLA-80 pseudogene	20201124	-
9606	352967	MICG	-	-	HGNC:HGNC:16802	6	6p22.1	MHC class I polypeptide-related sequence G (pseudogene)	pseudo	MICG	MHC class I polypeptide-related sequence G (pseudogene)	O	-	20201124	-
9606	352990	HCP5B	-	HCP5P10|P5-10|P5.9	HGNC:HGNC:30984|Ensembl:ENSG00000281831	6	6p22.1	HLA complex P5B	ncRNA	HCP5B	HLA complex P5B	O	HLA complex P5 pseudogene 10|HLA complex P5B (non-protein coding)|P5-1 pseudogene	20201124	-
9606	352999	C6orf58	-	LEG1	HGNC:HGNC:20960|Ensembl:ENSG00000184530	6	6q22.33	chromosome 6 open reading frame 58	protein-coding	C6orf58	chromosome 6 open reading frame 58	O	protein LEG1 homolog|UPF0762 protein C6orf58|liver enriched gene 1 homolog	20201124	-
9606	353000	HCGVIII-2	-	-	-	6	6p22.1	HCGVIII-2 pseudogene	pseudo	-	-	-	-	20201124	-
9606	353001	HCG4P3	-	HCGIV-03|HCGIV-3|HCGIV.2	HGNC:HGNC:22922	6	6p22.1	HLA complex group 4 pseudogene 3	pseudo	HCG4P3	HLA complex group 4 pseudogene 3	O	HCGIV-03 pseudogene	20201124	-
9606	353002	HCG4P4	-	HCGIV-04|HCGIV-4|HCGIV.3	HGNC:HGNC:22924	6	6p22.1	HLA complex group 4 pseudogene 4	pseudo	HCG4P4	HLA complex group 4 pseudogene 4	O	HCGIV-04 pseudogene	20201124	-
9606	353003	HCG4P5	-	HCGIV-05|HCGIV-5|HCGIV.4	HGNC:HGNC:22925	6	6p22.1	HLA complex group 4 pseudogene 5	pseudo	HCG4P5	HLA complex group 4 pseudogene 5	O	HCGIV-05 pseudogene	20201124	-
9606	353004	HCG4P7	-	HCGIV-07|HCGIV-7|HCGIV.C	HGNC:HGNC:22926	6	6p22.1	HLA complex group 4 pseudogene 7	pseudo	HCG4P7	HLA complex group 4 pseudogene 7	O	HCGIV-07 pseudogene	20201124	-
9606	353005	HCG4P8	-	HCGIV-08|HCGIV-8|HCGIV.7	HGNC:HGNC:22927	6	6p22.1	HLA complex group 4 pseudogene 8	pseudo	HCG4P8	HLA complex group 4 pseudogene 8	O	HCGIV-08 pseudogene	20201124	-
9606	353007	LOC353007	-	3.8-1.2	-	6	6p22.1	HLA complex group 26 (non-protein coding) pseudogene	pseudo	-	-	-	3.8-1.2 pseudogene	20201124	-
9606	353008	LOC353008	-	3.8-1.3	-	6	6p22.1	HLA complex group 26 (non-protein coding) pseudogene	pseudo	-	-	-	3.8-1.3 pseudogene	20201124	-
9606	353009	LOC353009	-	3.8-1.4	-	6	6p22.1	HLA complex group 26 (non-protein coding) pseudogene	pseudo	-	-	-	3.8-1.4 pseudogene	20201124	-
9606	353010	LOC353010	-	3.8-1.5	-	6	6p22.1	HLA complex group 26 (non-protein coding) pseudogene	pseudo	-	-	-	3.8-1.5 pseudogene	20201124	-
9606	353013	RPL7AP7	-	RPL7A_13_677|RPL7B|dJ377H14.2	HGNC:HGNC:21395|Ensembl:ENSG00000213880	6	6p22.1	ribosomal protein L7a pseudogene 7	pseudo	RPL7AP7	ribosomal protein L7a pseudogene 7	O	-	20201124	-
9606	353014	HCG4P9	-	HCGIV-09|HCGIV-9	HGNC:HGNC:22928	6	6p22.1	HLA complex group 4 pseudogene 9	pseudo	HCG4P9	HLA complex group 4 pseudogene 9	O	HCGIV-09 pseudogene	20201124	-
9606	353019	HCG9P5	-	HCGIX-5|dJ377H14.6	HGNC:HGNC:30983	6	6p22.1	HLA complex group 9 pseudogene 5	pseudo	HCG9P5	HLA complex group 9 pseudogene 5	O	HCGIX-5 pseudogene	20201124	-
9606	353020	HCG4P11	-	HCGIV-11|HCGIV.10	HGNC:HGNC:22930	6	6p22.1	HLA complex group 4 pseudogene 11	pseudo	HCG4P11	HLA complex group 4 pseudogene 11	O	HCGIV-11 pseudogene	20201124	-
9606	353088	ZNF429	-	-	HGNC:HGNC:20817|Ensembl:ENSG00000197013	19	19p12	zinc finger protein 429	protein-coding	ZNF429	zinc finger protein 429	O	zinc finger protein 429	20201124	-
9606	353089	RAET1F	-	-	HGNC:HGNC:16794	6	6q25.1	retinoic acid early transcript 1F pseudogene	pseudo	RAET1F	retinoic acid early transcript 1F pseudogene	O	-	20201124	-
9606	353091	RAET1G	-	ULBP5	MIM:609244|HGNC:HGNC:16795|Ensembl:ENSG00000203722	6	6q25.1	retinoic acid early transcript 1G	protein-coding	RAET1G	retinoic acid early transcript 1G	O	UL-16 binding protein 5|retinoic acid early transcript 1G protein	20201124	-
9606	353094	RAET1M	-	-	HGNC:HGNC:16799|Ensembl:ENSG00000216444	6	6q25.1	retinoic acid early transcript 1M pseudogene	pseudo	RAET1M	retinoic acid early transcript 1M pseudogene	O	-	20201124	-
9606	353116	RILPL1	-	GOSPEL|RLP1	MIM:614092|HGNC:HGNC:26814|Ensembl:ENSG00000188026	12	12q24.31	Rab interacting lysosomal protein like 1	protein-coding	RILPL1	Rab interacting lysosomal protein like 1	O	RILP-like protein 1|GAPDH competitor of SIAH protein enhances life	20201124	-
9606	353124	EIG2	-	EGI14	MIM:606972	14	14q23	Epilepsy, idiopathic generalized, susceptibility to 2	unknown	-	-	-	-	20190816	-
9606	353125	HDLC3	-	-	MIM:607687	16	16q24.1	High density lipoprotein cholesterol, low serum, 3	unknown	-	-	-	-	20190816	-
9606	353126	BMIQ10	-	OB10Q	MIM:607514	-	-	Obesity, susceptibility to, on chromosome 10q	unknown	-	-	-	-	20170408	-
9606	353127	HDLCQ2	-	HDLC2	MIM:607053	8	8q23	High density lipoprotein cholesterol level QTL on chromosome 8	unknown	-	-	-	-	20190816	-
9606	353128	AD8	-	-	MIM:607116	20	20p	Alzheimer disease 8	unknown	-	-	-	-	20190816	-
9606	353131	LCE1A	-	LEP1	MIM:612603|HGNC:HGNC:29459|Ensembl:ENSG00000186844	1	1q21.3	late cornified envelope 1A	protein-coding	LCE1A	late cornified envelope 1A	O	late cornified envelope protein 1A|late envelope protein 1	20201124	-
9606	353132	LCE1B	-	LEP2|SPRL2A	MIM:612604|HGNC:HGNC:16611|Ensembl:ENSG00000196734	1	1q21.3	late cornified envelope 1B	protein-coding	LCE1B	late cornified envelope 1B	O	late cornified envelope protein 1B|late envelope protein 2|small proline rich-like (epidermal differentiation complex) 2A|small proline-rich-like epidermal differentiation complex protein 2A	20201124	-
9606	353133	LCE1C	-	LEP3	MIM:612605|HGNC:HGNC:29464|Ensembl:ENSG00000197084	1	1q21.3	late cornified envelope 1C	protein-coding	LCE1C	late cornified envelope 1C	O	late cornified envelope protein 1C|late envelope protein 3	20201124	-
9606	353134	LCE1D	-	LEP4	MIM:612606|HGNC:HGNC:29465|Ensembl:ENSG00000172155	1	1q21.3	late cornified envelope 1D	protein-coding	LCE1D	late cornified envelope 1D	O	late cornified envelope protein 1D|late envelope protein 4	20201124	-
9606	353135	LCE1E	-	LEP5	MIM:612607|HGNC:HGNC:29466|Ensembl:ENSG00000186226	1	1q21.3	late cornified envelope 1E	protein-coding	LCE1E	late cornified envelope 1E	O	late cornified envelope protein 1E|late envelope protein 5	20201124	-
9606	353137	LCE1F	-	LEP6	MIM:612608|HGNC:HGNC:29467|Ensembl:ENSG00000240386	1	1q21.3	late cornified envelope 1F	protein-coding	LCE1F	late cornified envelope 1F	O	late cornified envelope protein 1F|late envelope protein 6	20201124	-
9606	353139	LCE2A	-	LEP9	MIM:612609|HGNC:HGNC:29469|Ensembl:ENSG00000187173	1	1q21.3	late cornified envelope 2A	protein-coding	LCE2A	late cornified envelope 2A	O	late cornified envelope protein 2A|late envelope protein 9	20201124	-
9606	353140	LCE2C	-	LEP11	MIM:612611|HGNC:HGNC:29460|Ensembl:ENSG00000187180	1	1q21.3	late cornified envelope 2C	protein-coding	LCE2C	late cornified envelope 2C	O	late cornified envelope protein 2C|late envelope protein 11	20201224	-
9606	353141	LCE2D	-	LEP12|SPRL1A	MIM:612612|HGNC:HGNC:16518|Ensembl:ENSG00000187223	1	1q21.3	late cornified envelope 2D	protein-coding	LCE2D	late cornified envelope 2D	O	late cornified envelope protein 2D|late envelope protein 12|small proline rich-like (epidermal differentiation complex) 1A|small proline-rich-like epidermal differentiation complex protein 1A	20201124	-
9606	353142	LCE3A	-	LEP13	MIM:612613|HGNC:HGNC:29461|Ensembl:ENSG00000185962	1	1q21.3	late cornified envelope 3A	protein-coding	LCE3A	late cornified envelope 3A	O	late cornified envelope protein 3A|late envelope protein 13	20201124	-
9606	353143	LCE3B	-	LEP14	MIM:612614|HGNC:HGNC:29462|Ensembl:ENSG00000187238	1	1q21.3	late cornified envelope 3B	protein-coding	LCE3B	late cornified envelope 3B	O	late cornified envelope protein 3B|late envelope protein 14	20201124	-
9606	353144	LCE3C	-	LEP15|SPRL3A	MIM:612615|HGNC:HGNC:16612|Ensembl:ENSG00000244057	1	1q21.3	late cornified envelope 3C	protein-coding	LCE3C	late cornified envelope 3C	O	late cornified envelope protein 3C|late envelope protein 15|small proline rich-like (epidermal differentiation complex) 3A|small proline-rich-like epidermal differentiation complex protein 3A	20201124	-
9606	353145	LCE3E	-	LEP17	MIM:612617|HGNC:HGNC:29463|Ensembl:ENSG00000185966	1	1q21.3	late cornified envelope 3E	protein-coding	LCE3E	late cornified envelope 3E	O	late cornified envelope protein 3E|late envelope protein 17	20201124	-
9606	353147	POROK4	-	DSAP2	MIM:607728	15	15q25.1-q26.1	disseminated superficial actinic porokeratosis 2	unknown	-	-	-	-	20190816	-
9606	353149	TBC1D26	-	-	HGNC:HGNC:28745|Ensembl:ENSG00000214946	17	17p12	TBC1 domain family member 26	protein-coding	TBC1D26	TBC1 domain family member 26	O	TBC1 domain family member 26	20210123	-
9606	353163	CAP2P1	-	-	HGNC:HGNC:20142|Ensembl:ENSG00000259151	14	14q31.3	cyclase associated actin cytoskeleton regulatory protein 2 pseudogene 1	pseudo	CAP2P1	cyclase associated actin cytoskeleton regulatory protein 2 pseudogene 1	O	CAP, adenylate cyclase-associated protein, 2 pseudogene 1|adenylyl cyclase-associated protein 2 pseudogene 1	20201209	-
9606	353164	TAS2R42	-	T2R24|T2R42|T2R55|TAS2R55	MIM:613966|HGNC:HGNC:18888|Ensembl:ENSG00000186136	12	12p13.2	taste 2 receptor member 42	protein-coding	TAS2R42	taste 2 receptor member 42	O	taste receptor type 2 member 42|candidate taste receptor hT2R55|taste receptor type 2 member 55|taste receptor, type 2, member 42	20201124	-
9606	353173	ZLS	-	-	MIM:135500	3	3p21.2	Zimmerman-Laband Syndrome	unknown	-	-	-	Laband Syndrome	20170408	-
9606	353174	ZACN	-	L2|LGICZ|LGICZ1|ZAC|ZAC1	MIM:610935|HGNC:HGNC:29504|Ensembl:ENSG00000186919	17	17q25.1	zinc activated ion channel	protein-coding	ZACN	zinc activated ion channel	O	zinc-activated ligand-gated ion channel|ligand-gated ion channel subunit|ligand-gated ion channel zinc-activated 1|ligand-gated ion-channel receptor L2|zinc activated ligand-gated ion channel 1	20201124	-
9606	353189	SLCO4C1	-	OATP-H|OATP-M1|OATP4C1|OATPX|PRO2176|SLC21A20	MIM:609013|HGNC:HGNC:23612|Ensembl:ENSG00000173930	5	5q21.1	solute carrier organic anion transporter family member 4C1	protein-coding	SLCO4C1	solute carrier organic anion transporter family member 4C1	O	solute carrier organic anion transporter family member 4C1|organic anion transporter M1|solute carrier family 21 member 20	20201124	-
9606	353194	KRT16P6	-	-	HGNC:HGNC:50719|Ensembl:ENSG00000226145	17	17p11.2	keratin 16 pseudogene 6	pseudo	KRT16P6	keratin 16 pseudogene 6	O	keratin 14 pseudogene|keratin pseudogene	20201124	-
9606	353196	KRT16P5	-	-	HGNC:HGNC:37810|Ensembl:ENSG00000230088	17	17p11.2	keratin 16 pseudogene 5	pseudo	KRT16P5	keratin 16 pseudogene 5	O	keratin pseudogene	20201124	-
9606	353219	KAAG1	-	RU2AS	MIM:608211|HGNC:HGNC:21031|Ensembl:ENSG00000146049	6	6p22.3	kidney associated antigen 1	protein-coding	KAAG1	kidney associated antigen 1	O	kidney-associated antigen 1|RU2 antisense gene protein	20201124	-
9606	353238	PADI6	-	PREMBL2|hPADVI	MIM:610363|HGNC:HGNC:20449|Ensembl:ENSG00000276747	1	1p36.13	peptidyl arginine deiminase 6	protein-coding	PADI6	peptidyl arginine deiminase 6	O	protein-arginine deiminase type-6|peptidyl arginine deiminase, type VI|peptidyl arginine deiminase-like protein|peptidylarginine deiminase type 6	20201129	-
9606	353267	RAMACL	-	C6orf119|FAM103A2P|RAMMETL|RAMMETP1|dJ427A4.2	HGNC:HGNC:21234	6	6q27	RNA guanine-7 methyltransferase activating subunit like (pseudogene)	pseudo	RAMACL	RNA guanine-7 methyltransferase activating subunit like (pseudogene)	O	RNMT activating mRNA cap methyltransferase subunit like (pseudogene)|RNMT activating mRNA cap methyltransferase subunit pseudogene 1|family with sequence similarity 103 member A2, pseudogene	20201124	-
9606	353274	ZNF445	-	ZFP445|ZKSCAN15|ZNF168|ZSCAN47	HGNC:HGNC:21018|Ensembl:ENSG00000185219	3	3p21.31	zinc finger protein 445	protein-coding	ZNF445	zinc finger protein 445	O	zinc finger protein 445|zinc finger protein 168|zinc finger protein with KRAB and SCAN domains 15	20201124	-
9606	353288	KRT26	-	CK26|K25|K25IRS2|K26|KRT25B	MIM:616675|HGNC:HGNC:30840|Ensembl:ENSG00000186393	17	17q21.2	keratin 26	protein-coding	KRT26	keratin 26	O	keratin, type I cytoskeletal 26|CK-26|K25B|cytokeratin-26|keratin 26, type I|keratin-25B|type I inner root sheath specific keratin 25 irs2|type I inner root sheath-specific keratin-K25irs2	20201124	-
9606	353299	RGSL1	-	RGSL|RGSL2	MIM:611012|HGNC:HGNC:18636|Ensembl:ENSG00000121446	1	1q25.3	regulator of G protein signaling like 1	protein-coding	RGSL1	regulator of G protein signaling like 1	O	regulator of G-protein signaling protein-like|regulator of G-protein signaling like 2	20201124	-
9606	353322	ANKRD37	-	Lrp2bp	MIM:619021|HGNC:HGNC:29593|Ensembl:ENSG00000186352	4	4q35.1	ankyrin repeat domain 37	protein-coding	ANKRD37	ankyrin repeat domain 37	O	ankyrin repeat domain-containing protein 37|low density lipoprotein receptor-related protein binding protein|low-density lipoprotein receptor-related protein 2-binding protein	20201124	-
9606	353323	KRTAP12-2	-	KAP12.2|KRTAP12.2	HGNC:HGNC:20530|Ensembl:ENSG00000221864	21	21q22.3	keratin associated protein 12-2	protein-coding	KRTAP12-2	keratin associated protein 12-2	O	keratin-associated protein 12-2|high sulfur keratin-associated protein 12.2|keratin-associated protein 12.2	20201124	-
9606	353324	SPATA12	-	SRG5	MIM:609869|HGNC:HGNC:23221|Ensembl:ENSG00000186451	3	3p14.3	spermatogenesis associated 12	protein-coding	SPATA12	spermatogenesis associated 12	O	spermatogenesis-associated protein 12|spermatogenesis-related protein 5|testicular tissue protein Li 184	20201124	-
9606	353329	PSIP1P1	-	PSIP1P	HGNC:HGNC:31132	9	9p22.3	PC4 and SFRS1 interacting protein 1 pseudogene 1	pseudo	PSIP1P1	PC4 and SFRS1 interacting protein 1 pseudogene 1	O	PC4 and SFRS1 interacting protein pseudogene	20201124	-
9606	353332	KRTAP12-1	-	KAP12.1|KRTAP12.1	HGNC:HGNC:20529|Ensembl:ENSG00000187175	21	21q22.3	keratin associated protein 12-1	protein-coding	KRTAP12-1	keratin associated protein 12-1	O	keratin-associated protein 12-1|high sulfur keratin-associated protein 12.1|keratin-associated protein 12.1	20201124	-
9606	353333	KRTAP10-10	-	KAP10.10|KAP18.10|KRTAP18-10|KRTAP18.10	HGNC:HGNC:22972|Ensembl:ENSG00000221859	21	21q22.3	keratin associated protein 10-10	protein-coding	KRTAP10-10	keratin associated protein 10-10	O	keratin-associated protein 10-10|high sulfur keratin-associated protein 10.10|keratin-associated protein 18-10	20201124	-
9606	353345	GPR141	-	PGR13	MIM:609045|HGNC:HGNC:19997|Ensembl:ENSG00000187037	7	7p14.1	G protein-coupled receptor 141	protein-coding	GPR141	G protein-coupled receptor 141	O	probable G-protein coupled receptor 141|G-protein coupled receptor PGR13	20201124	-
9606	353347	DFNA53	-	-	MIM:609965	14	14q11-q12	deafness, autosomal dominant 53	unknown	-	-	-	-	20191002	-
9606	353355	ZNF233	-	-	HGNC:HGNC:30946|Ensembl:ENSG00000159915	19	19q13.31	zinc finger protein 233	protein-coding	ZNF233	zinc finger protein 233	O	zinc finger protein 233	20201124	-
9606	353376	TICAM2	-	MyD88-4|TICAM-2|TIRAP3|TIRP|TRAM	MIM:608321|HGNC:HGNC:21354|Ensembl:ENSG00000243414	5	5q22.3	toll like receptor adaptor molecule 2	protein-coding	TICAM2	toll like receptor adaptor molecule 2	O	TIR domain-containing adapter molecule 2|NF-kappa-B-activating protein 502|TRIF-related adaptor molecule|cytoplasmic adaptor|putative NF-kappa-B-activating protein 502|toll-like receptor adaptor protein 3|toll/interleukin-1 receptor (TIR) domain-containing adapter protein	20201124	-
9606	353497	POLN	-	POL4P	MIM:610887|HGNC:HGNC:18870|Ensembl:ENSG00000130997	4	4p16.3	DNA polymerase nu	protein-coding	POLN	DNA polymerase nu	O	DNA polymerase nu|DNA polymerase N|DNA polymerase POL4P|polymerase (DNA directed) nu|polymerase (DNA) nu	20210103	-
9606	353500	BMP8A	-	OP-2	HGNC:HGNC:21650|Ensembl:ENSG00000183682	1	1p34.3	bone morphogenetic protein 8a	protein-coding	BMP8A	bone morphogenetic protein 8a	O	bone morphogenetic protein 8A|BMP-8A	20201124	-
9606	353511	PKD1P6	-	HG6	HGNC:HGNC:30070|Ensembl:ENSG00000250251	16	16p13.11	polycystin 1, transient receptor potential channel interacting pseudogene 6	pseudo	PKD1P6	polycystin 1, transient receptor potential channel interacting pseudogene 6	O	GPS, PLAT and transmembrane domain-containing protein|polycystic kidney disease 1 (autosomal dominant) pseudogene 6	20201124	-
9606	353512	PKD1P4	-	HG4	HGNC:HGNC:30068|Ensembl:ENSG00000205746	16	16p12.3	polycystin 1, transient receptor potential channel interacting pseudogene 4	pseudo	PKD1P4	polycystin 1, transient receptor potential channel interacting pseudogene 4	O	polycystic kidney disease 1 (autosomal dominant) pseudogene 4	20201124	-
9606	353513	VCY1B	-	BPY1B	HGNC:HGNC:31751|Ensembl:ENSG00000129862	Y	Yq11.221	variable charge Y-linked 1B	protein-coding	VCY1B	variable charge Y-linked 1B	O	testis-specific basic protein Y 1|basic charge, Y-linked 1|basic protein on Y chromosome, 1|testis-specific basic protein on Y, 1|variably charged protein Y	20201124	-
9606	353514	LILRA5	-	CD85|CD85F|ILT-11|ILT11|LILRB7|LIR-9|LIR9	MIM:606047|HGNC:HGNC:16309|Ensembl:ENSG00000187116	19	19q13.42	leukocyte immunoglobulin like receptor A5	protein-coding	LILRA5	leukocyte immunoglobulin like receptor A5	O	leukocyte immunoglobulin-like receptor subfamily A member 5|CD85 antigen-like family member F|immunoglobulin-like transcript 11 protein|leucocyte Ig-like receptor A5|leukocyte Ig-like receptor 9|leukocyte immunoglobulin-like receptor 9|leukocyte immunoglobulin-like receptor subfamily A member 5 soluble|leukocyte immunoglobulin-like receptor, subfamily A (with TM domain), member 5|leukocyte immunoglobulin-like receptor, subfamily B (with TM and ITIM domains), member 7	20201124	-
9606	353515	XKRY2	-	XKRYP7	HGNC:HGNC:23922|Ensembl:ENSG00000244646	Y	Yq11.222	XK related, Y-linked 2	pseudo	XKRY2	XK related, Y-linked 2	O	X Kell blood group precursor-related, Y-linked 2|X Kell blood group precursor-related, Y-linked pseudogene 7|X-linked Kx blood group related, Y-linked 2|XK, Kell blood group complex subunit-related, Y-linked 2|testis-specific XK-related protein, Y-linked 2	20201208	-
9606	359710	BPIFB3	-	C20orf185|LPLUNC3|RYA3	MIM:615717|HGNC:HGNC:16178|Ensembl:ENSG00000186190	20	20q11.21	BPI fold containing family B member 3	protein-coding	BPIFB3	BPI fold containing family B member 3	O	BPI fold-containing family B member 3|ligand-binding protein RYA3|long palate, lung and nasal epithelium carcinoma-associated protein 3	20201124	-
9606	359724	RNA18SP2	-	RN18S2P	HGNC:HGNC:37658	Y	Yp11.2	RNA, 18S ribosomal pseudogene 2	pseudo	RNA18SP2	RNA, 18S ribosomal pseudogene 2	O	18S ribosomal RNA pseudogene|RNA, 18S ribosomal 2, pseudogene	20201124	-
9606	359729	MRPL57P2	-	MRP63P2	HGNC:HGNC:29687	1	1q42.13	mitochondrial ribosomal protein L57 pseudogene 2	pseudo	MRPL57P2	mitochondrial ribosomal protein L57 pseudogene 2	O	mitochondrial ribosomal protein 63 pseudogene 2	20201124	-
9606	359730	MRPL57P3	-	MRP63P3	HGNC:HGNC:29688|Ensembl:ENSG00000275940	3	3p21.31	mitochondrial ribosomal protein L57 pseudogene 3	pseudo	MRPL57P3	mitochondrial ribosomal protein L57 pseudogene 3	O	mitochondrial ribosomal protein 63 pseudogene 3	20201124	-
9606	359731	MRPL57P7	-	MRP63P7	HGNC:HGNC:29690|Ensembl:ENSG00000254312	8	8q22.2	mitochondrial ribosomal protein L57 pseudogene 7	pseudo	MRPL57P7	mitochondrial ribosomal protein L57 pseudogene 7	O	mitochondrial ribosomal protein 63 pseudogene 7	20201124	-
9606	359732	MRPL57P8	-	MRP63P8	HGNC:HGNC:29691|Ensembl:ENSG00000282625	14	14q13.2	mitochondrial ribosomal protein L57 pseudogene 8	pseudo	MRPL57P8	mitochondrial ribosomal protein L57 pseudogene 8	O	mitochondrial ribosomal protein 63 pseudogene 8	20201124	-
```
