## Additional file 5 for "Novel Driver Strength Index highlights important cancer genes in TCGA PanCanAtlas patients": Homo_sapiens.gene_info (part 10 of 14)

```
9606	100271084	RPS20P13	-	RPS20_5_284	HGNC:HGNC:36071	2	2q23.1	ribosomal protein S20 pseudogene 13	pseudo	RPS20P13	ribosomal protein S20 pseudogene 13	O	-	20201124	-
9606	100271085	RPS20P15	-	RPS20_5_351	HGNC:HGNC:36340|Ensembl:ENSG00000227523	3	3p24.1	ribosomal protein S20 pseudogene 15	pseudo	RPS20P15	ribosomal protein S20 pseudogene 15	O	-	20201124	-
9606	100271086	RPS20P16	-	RPS20_7_597	HGNC:HGNC:35851	5	5q15	ribosomal protein S20 pseudogene 16	pseudo	RPS20P16	ribosomal protein S20 pseudogene 16	O	-	20201124	-
9606	100271087	RPS20P22	-	RPS20_8_895	HGNC:HGNC:36379	8	8p11.23	ribosomal protein S20 pseudogene 22	pseudo	RPS20P22	ribosomal protein S20 pseudogene 22	O	-	20201124	-
9606	100271088	RPS20P17	-	RPS20_9_642	HGNC:HGNC:35822|Ensembl:ENSG00000239393	5	5q35.3	ribosomal protein S20 pseudogene 17	pseudo	RPS20P17	ribosomal protein S20 pseudogene 17	O	-	20201124	-
9606	100271089	RPS20P23	-	RPS20_9_932	HGNC:HGNC:36146|Ensembl:ENSG00000242399	8	8q22.3	ribosomal protein S20 pseudogene 23	pseudo	RPS20P23	ribosomal protein S20 pseudogene 23	O	-	20201124	-
9606	100271090	RPS21P1	-	RPS21_1_179	HGNC:HGNC:36401|Ensembl:ENSG00000229795	1	1q42.3	ribosomal protein S21 pseudogene 1	pseudo	RPS21P1	ribosomal protein S21 pseudogene 1	O	-	20201124	-
9606	100271091	RPS23P3	-	RPS23_1_489	HGNC:HGNC:35499|Ensembl:ENSG00000244099	4	4q13.2	ribosomal protein S23 pseudogene 3	pseudo	RPS23P3	ribosomal protein S23 pseudogene 3	O	-	20201124	-
9606	100271092	RPS23P4	-	RPS23_1_526	HGNC:HGNC:36633	4	4q31.21	ribosomal protein S23 pseudogene 4	pseudo	RPS23P4	ribosomal protein S23 pseudogene 4	O	-	20201124	-
9606	100271093	RPS23P5	-	RPS23_2_542	HGNC:HGNC:35726|Ensembl:ENSG00000242608	5	5p15.2	ribosomal protein S23 pseudogene 5	pseudo	RPS23P5	ribosomal protein S23 pseudogene 5	O	-	20201124	-
9606	100271094	RPS24P5	-	RPS24_1_136	HGNC:HGNC:36026|Ensembl:ENSG00000223450	1	1q25.2	ribosomal protein S24 pseudogene 5	pseudo	RPS24P5	ribosomal protein S24 pseudogene 5	O	-	20201124	-
9606	100271097	RPS24P10	-	RPS24_3_344	HGNC:HGNC:36554|Ensembl:ENSG00000228874	3	3p25.1	ribosomal protein S24 pseudogene 10	pseudo	RPS24P10	ribosomal protein S24 pseudogene 10	O	-	20201124	-
9606	100271098	RPS24P12	-	RPS24_3_730	HGNC:HGNC:35623|Ensembl:ENSG00000220237	6	6q21	ribosomal protein S24 pseudogene 12	pseudo	RPS24P12	ribosomal protein S24 pseudogene 12	O	-	20201124	-
9606	100271100	RPS25P2	-	RPS25_1_159	HGNC:HGNC:36701	1	1q32.2	ribosomal protein S25 pseudogene 2	pseudo	RPS25P2	ribosomal protein S25 pseudogene 2	O	-	20201124	-
9606	100271101	RPS25P3	-	RPS25_1_198	HGNC:HGNC:36073|Ensembl:ENSG00000233416	2	2p24.1	ribosomal protein S25 pseudogene 3	pseudo	RPS25P3	ribosomal protein S25 pseudogene 3	O	-	20201124	-
9606	100271102	RPS25P5	-	RPS25_3_418	HGNC:HGNC:35788	3	3q25.1	ribosomal protein S25 pseudogene 5	pseudo	RPS25P5	ribosomal protein S25 pseudogene 5	O	-	20201124	-
9606	100271103	RPS25P7	-	RPS25_5_649	HGNC:HGNC:36585|Ensembl:ENSG00000218472	6	6p25.2	ribosomal protein S25 pseudogene 7	pseudo	RPS25P7	ribosomal protein S25 pseudogene 7	O	-	20201124	-
9606	100271104	RPS26P12	-	RPS26_2_128	HGNC:HGNC:35487|Ensembl:ENSG00000235869	1	1q25.1	ribosomal protein S26 pseudogene 12	pseudo	RPS26P12	ribosomal protein S26 pseudogene 12	O	-	20201124	-
9606	100271105	RPS26P21	-	RPS26_3_394	HGNC:HGNC:36469|Ensembl:ENSG00000242829	3	3q13.32	ribosomal protein S26 pseudogene 21	pseudo	RPS26P21	ribosomal protein S26 pseudogene 21	O	-	20201124	-
9606	100271106	RPS26P13	-	RPS26_4_158	HGNC:HGNC:35784	1	1q32.2	ribosomal protein S26 pseudogene 13	pseudo	RPS26P13	ribosomal protein S26 pseudogene 13	O	-	20201124	-
9606	100271107	RPS26P23	-	RPS26_4_515	HGNC:HGNC:36332|Ensembl:ENSG00000240775	4	4q28.1	ribosomal protein S26 pseudogene 23	pseudo	RPS26P23	ribosomal protein S26 pseudogene 23	O	-	20201124	-
9606	100271108	RPS26P18	-	RPS26_5_195	HGNC:HGNC:35782	2	2p24.3	ribosomal protein S26 pseudogene 18	pseudo	RPS26P18	ribosomal protein S26 pseudogene 18	O	-	20201124	-
9606	100271109	RPS26P26	-	RPS26_5_578	HGNC:HGNC:36029	5	5q13.3	ribosomal protein S26 pseudogene 26	pseudo	RPS26P26	ribosomal protein S26 pseudogene 26	O	-	20201124	-
9606	100271110	RPS26P19	-	RPS26_6_273	HGNC:HGNC:36377|Ensembl:ENSG00000244563	2	2q14.3	ribosomal protein S26 pseudogene 19	pseudo	RPS26P19	ribosomal protein S26 pseudogene 19	O	-	20201124	-
9606	100271111	RPS26P30	-	RPS26_7_791	HGNC:HGNC:35574|Ensembl:ENSG00000234839	7	7p21.1	ribosomal protein S26 pseudogene 30	pseudo	RPS26P30	ribosomal protein S26 pseudogene 30	O	-	20201124	-
9606	100271112	RPS26P22	-	RPS26_8_399	HGNC:HGNC:36261|Ensembl:ENSG00000242199	3	3q21.2	ribosomal protein S26 pseudogene 22	pseudo	RPS26P22	ribosomal protein S26 pseudogene 22	O	-	20201124	-
9606	100271113	RPS26P24	-	RPS26_9_482	HGNC:HGNC:36917|Ensembl:ENSG00000243920	4	4q12	ribosomal protein S26 pseudogene 24	pseudo	RPS26P24	ribosomal protein S26 pseudogene 24	O	-	20201124	-
9606	100271114	RPS26P34	-	RPS26_9_922	HGNC:HGNC:36894	8	8q21.13	ribosomal protein S26 pseudogene 34	pseudo	RPS26P34	ribosomal protein S26 pseudogene 34	O	-	20201124	-
9606	100271115	RPS27P11	-	RPS27_3_353	HGNC:HGNC:36014	3	3p24.1	ribosomal protein S27 pseudogene 11	pseudo	RPS27P11	ribosomal protein S27 pseudogene 11	O	-	20201124	-
9606	100271116	RPS27P5	-	RPS27_4_170	HGNC:HGNC:36734|Ensembl:ENSG00000238183	1	1q42.12	ribosomal protein S27 pseudogene 5	pseudo	RPS27P5	ribosomal protein S27 pseudogene 5	O	ribosomal protein S27-like pseudogene	20201124	-
9606	100271117	RPS27P12	-	RPS27_4_403	HGNC:HGNC:35843	3	3q21.3	ribosomal protein S27 pseudogene 12	pseudo	RPS27P12	ribosomal protein S27 pseudogene 12	O	ribosomal protein S27-like pseudogene	20201124	-
9606	100271118	RPS27P15	-	RPS27_8_714	HGNC:HGNC:35863	6	6q13	ribosomal protein S27 pseudogene 15	pseudo	RPS27P15	ribosomal protein S27 pseudogene 15	O	-	20201124	-
9606	100271119	RPS27P16	-	RPS27_9_801	HGNC:HGNC:36560|Ensembl:ENSG00000225907	7	7p14.3	ribosomal protein S27 pseudogene 16	pseudo	RPS27P16	ribosomal protein S27 pseudogene 16	O	-	20201124	-
9606	100271120	RPS28P2	-	RPS28_1_163	HGNC:HGNC:36211|Ensembl:ENSG00000236317	1	1q32.3	ribosomal protein S28 pseudogene 2	pseudo	RPS28P2	ribosomal protein S28 pseudogene 2	O	-	20201124	-
9606	100271121	RPS28P5	-	RPS28_3_243	HGNC:HGNC:36802|Ensembl:ENSG00000224646	2	2p13.1	ribosomal protein S28 pseudogene 5	pseudo	RPS28P5	ribosomal protein S28 pseudogene 5	O	-	20201124	-
9606	100271122	RPS29P13	-	RPS29_2_744	HGNC:HGNC:35818	6	6q22.1	ribosomal protein S29 pseudogene 13	pseudo	RPS29P13	ribosomal protein S29 pseudogene 13	O	-	20201124	-
9606	100271123	RPS29P4	-	RPS29_3_129	HGNC:HGNC:35908|Ensembl:ENSG00000233946	1	1q25.1	ribosomal protein S29 pseudogene 4	pseudo	RPS29P4	ribosomal protein S29 pseudogene 4	O	-	20201124	-
9606	100271124	RPS29P5	-	RPS29_4_130	HGNC:HGNC:35584	1	1q25.1	ribosomal protein S29 pseudogene 5	pseudo	RPS29P5	ribosomal protein S29 pseudogene 5	O	-	20201124	-
9606	100271125	FAUP2	-	RPS30_1_440	HGNC:HGNC:36535	3	3q26.33	FAU pseudogene 2	pseudo	FAUP2	FAU pseudogene 2	O	FAU, ubiquitin like and ribosomal protein S30 fusion pseudogene 2|FBR-MuSV-associated ubiquitously expressed (fox derived) pseudogene 2|ribosomal protein S30 pseudogene	20201124	-
9606	100271126	FAUP3	-	RPS30_1_539	HGNC:HGNC:36970|Ensembl:ENSG00000241011	4	4q35.2	FAU pseudogene 3	pseudo	FAUP3	FAU pseudogene 3	O	FAU, ubiquitin like and ribosomal protein S30 fusion pseudogene 3|FBR-MuSV-associated ubiquitously expressed (fox derived) pseudogene 3|ribosomal protein S30 pseudogene	20201124	-
9606	100271127	RPS3AP8	-	RPS3A_3_138	HGNC:HGNC:35638|Ensembl:ENSG00000233562	1	1q25.3	RPS3A pseudogene 8	pseudo	RPS3AP8	RPS3A pseudogene 8	O	ribosomal protein S3a pseudogene 8	20201124	-
9606	100271129	RPS3AP9	-	RPS3A_4_140	HGNC:HGNC:36150|Ensembl:ENSG00000231022	1	1q31.1	RPS3A pseudogene 9	pseudo	RPS3AP9	RPS3A pseudogene 9	O	ribosomal protein S3a pseudogene 9	20201124	-
9606	100271130	RPS3AP17	-	RPS3A_4_467	HGNC:HGNC:36083	4	4p15.1	RPS3A pseudogene 17	pseudo	RPS3AP17	RPS3A pseudogene 17	O	ribosomal protein S3a pseudogene 17	20201124	-
9606	100271131	RPS3AP23	-	RPS3A_8_764	HGNC:HGNC:36767|Ensembl:ENSG00000218351	6	6q24.1	RPS3A pseudogene 23	pseudo	RPS3AP23	RPS3A pseudogene 23	O	ribosomal protein S3a pseudogene 23	20201124	-
9606	100271132	RPS4XP5	-	RPS4P5|RPS4X_1_232	HGNC:HGNC:36670|Ensembl:ENSG00000229920	2	2p15	ribosomal protein S4X pseudogene 5	pseudo	RPS4XP5	ribosomal protein S4X pseudogene 5	O	-	20201124	-
9606	100271133	RPS4XP10	-	RPS4P10|RPS4X_6_927	HGNC:HGNC:35741|Ensembl:ENSG00000244217	8	8q22.1	ribosomal protein S4X pseudogene 10	pseudo	RPS4XP10	ribosomal protein S4X pseudogene 10	O	ribosomal protein S4, X-linked pseudogene	20201124	-
9606	100271135	RPS6P18	-	RPS6_8_1191	HGNC:HGNC:36496	12	12p13.33	ribosomal protein S6 pseudogene 18	pseudo	RPS6P18	ribosomal protein S6 pseudogene 18	O	-	20201214	-
9606	100271136	RPS6P19	-	RPS6_9_1270	HGNC:HGNC:36136|Ensembl:ENSG00000241744	12	12q23.2	ribosomal protein S6 pseudogene 19	pseudo	RPS6P19	ribosomal protein S6 pseudogene 19	O	-	20201124	-
9606	100271137	RPL13AP9	-	RPL13A_1_58	HGNC:HGNC:36341	1	1p31.3	ribosomal protein L13a pseudogene 9	pseudo	RPL13AP9	ribosomal protein L13a pseudogene 9	O	-	20201124	-
9606	100271138	RPL23AP17	-	RPL23A_3_37	HGNC:HGNC:35904	1	1p34.2	ribosomal protein L23a pseudogene 17	pseudo	RPL23AP17	ribosomal protein L23a pseudogene 17	O	-	20201124	-
9606	100271139	RPL36AP9	-	RPL36A_1_38	HGNC:HGNC:35872	1	1p34.2	ribosomal protein L36a pseudogene 9	pseudo	RPL36AP9	ribosomal protein L36a pseudogene 9	O	-	20201124	-
9606	100271140	RPL36AP10	-	RPL36A_1_70	HGNC:HGNC:36175	1	1p22.2	ribosomal protein L36a pseudogene 10	pseudo	RPL36AP10	ribosomal protein L36a pseudogene 10	O	-	20201124	-
9606	100271141	RPS15AP6	-	RPS15A_1_18	HGNC:HGNC:35657|Ensembl:ENSG00000233072	1	1p36.12	ribosomal protein S15a pseudogene 6	pseudo	RPS15AP6	ribosomal protein S15a pseudogene 6	O	-	20201124	-
9606	100271142	RPS15AP7	-	RPS15A_1_57	HGNC:HGNC:35648|Ensembl:ENSG00000234088	1	1p31.3	ribosomal protein S15a pseudogene 7	pseudo	RPS15AP7	ribosomal protein S15a pseudogene 7	O	-	20201124	-
9606	100271143	RPS15AP8	-	RPS15A_2_39	HGNC:HGNC:36887|Ensembl:ENSG00000235002	1	1p34.2	ribosomal protein S15a pseudogene 8	pseudo	RPS15AP8	ribosomal protein S15a pseudogene 8	O	-	20201124	-
9606	100271144	RPS27AP6	-	RPS27A_1_97	HGNC:HGNC:36236|Ensembl:ENSG00000224800	1	1q21.3	RPS27A pseudogene 6	pseudo	RPS27AP6	RPS27A pseudogene 6	O	ribosomal protein S27a pseudogene 6	20201124	-
9606	100271145	RPL7P53	-	RPL7_30_1785	HGNC:HGNC:36831|Ensembl:ENSG00000237475	X	Xq13.2	ribosomal protein L7 pseudogene 53	pseudo	RPL7P53	ribosomal protein L7 pseudogene 53	O	-	20201124	-
9606	100271146	RPL7P54	-	RPL7_31_1789	HGNC:HGNC:36817|Ensembl:ENSG00000227645	X	Xq21.1	ribosomal protein L7 pseudogene 54	pseudo	RPL7P54	ribosomal protein L7 pseudogene 54	O	-	20201124	-
9606	100271147	RPL7P55	-	RPL7_32_1793	HGNC:HGNC:36105|Ensembl:ENSG00000228301	X	Xq21.32	ribosomal protein L7 pseudogene 55	pseudo	RPL7P55	ribosomal protein L7 pseudogene 55	O	-	20201124	-
9606	100271148	RPSAP59	-	RPSA_27_1799	HGNC:HGNC:36957|Ensembl:ENSG00000233071	X	Xq22.1	ribosomal protein SA pseudogene 59	pseudo	RPSAP59	ribosomal protein SA pseudogene 59	O	-	20201124	-
9606	100271149	RPSAP60	-	RPSA_28_1820	HGNC:HGNC:36331|Ensembl:ENSG00000228965	X	Xq28	ribosomal protein SA pseudogene 60	pseudo	RPSAP60	ribosomal protein SA pseudogene 60	O	-	20201124	-
9606	100271150	RPL17P19	-	RPL17_11_483	HGNC:HGNC:36919|Ensembl:ENSG00000241261	4	4q13.1	ribosomal protein L17 pseudogene 19	pseudo	RPL17P19	ribosomal protein L17 pseudogene 19	O	-	20201124	-
9606	100271151	RPL17P21	-	RPL17_12_561	HGNC:HGNC:36037|Ensembl:ENSG00000241809	5	5q11.2	ribosomal protein L17 pseudogene 21	pseudo	RPL17P21	ribosomal protein L17 pseudogene 21	O	-	20201124	-
9606	100271152	RPL17P23	-	RPL17_15_751	HGNC:HGNC:35832|Ensembl:ENSG00000220694	6	6q22.33	ribosomal protein L17 pseudogene 23	pseudo	RPL17P23	ribosomal protein L17 pseudogene 23	O	-	20201124	-
9606	100271153	RPL17P24	-	RPL17_16_771	HGNC:HGNC:36506|Ensembl:ENSG00000237593	6	6q25.2	ribosomal protein L17 pseudogene 24	pseudo	RPL17P24	ribosomal protein L17 pseudogene 24	O	-	20201124	-
9606	100271154	RPL17P29	-	RPL17_18_874	HGNC:HGNC:36510|Ensembl:ENSG00000231965	8	8p23.1	ribosomal protein L17 pseudogene 29	pseudo	RPL17P29	ribosomal protein L17 pseudogene 29	O	-	20201124	-
9606	100271155	RPL17P30	-	RPL17_20_898	HGNC:HGNC:35604|Ensembl:ENSG00000244235	8	8p11.21	ribosomal protein L17 pseudogene 30	pseudo	RPL17P30	ribosomal protein L17 pseudogene 30	O	-	20201124	-
9606	100271156	RPL17P31	-	RPL17_21_910	HGNC:HGNC:37036|Ensembl:ENSG00000241961	8	8q13.2	ribosomal protein L17 pseudogene 31	pseudo	RPL17P31	ribosomal protein L17 pseudogene 31	O	-	20201124	-
9606	100271157	RPL21P30	-	RPL21_10_219	HGNC:HGNC:36091	2	2p16.2	ribosomal protein L21 pseudogene 30	pseudo	RPL21P30	ribosomal protein L21 pseudogene 30	O	-	20201124	-
9606	100271158	RPL21P40	-	RPL21_10_356	HGNC:HGNC:36189|Ensembl:ENSG00000235670	3	3p22.3	ribosomal protein L21 pseudogene 40	pseudo	RPL21P40	ribosomal protein L21 pseudogene 40	O	-	20201124	-
9606	100271159	RPL21P41	-	RPL21_11_380	HGNC:HGNC:36765	3	3p14.1	ribosomal protein L21 pseudogene 41	pseudo	RPL21P41	ribosomal protein L21 pseudogene 41	O	-	20201124	-
9606	100271160	RPL21P31	-	RPL21_12_296	HGNC:HGNC:36306|Ensembl:ENSG00000227187	2	2q31.1	ribosomal protein L21 pseudogene 31	pseudo	RPL21P31	ribosomal protein L21 pseudogene 31	O	-	20201124	-
9606	100271161	RPL21P32	-	RPL21_13_305	HGNC:HGNC:36978|Ensembl:ENSG00000224019	2	2q32.1	ribosomal protein L21 pseudogene 32	pseudo	RPL21P32	ribosomal protein L21 pseudogene 32	O	-	20201124	-
9606	100271162	RPL21P42	-	RPL21_13_421	HGNC:HGNC:37017|Ensembl:ENSG00000240068	3	3q25.2	ribosomal protein L21 pseudogene 42	pseudo	RPL21P42	ribosomal protein L21 pseudogene 42	O	-	20201124	-
9606	100271163	RPL21P43	-	RPL21_15_434	HGNC:HGNC:36008|Ensembl:ENSG00000231688	3	3q26.2	ribosomal protein L21 pseudogene 43	pseudo	RPL21P43	ribosomal protein L21 pseudogene 43	O	-	20201124	-
9606	100271164	RPL21P47	-	RPL21_16_486	HGNC:HGNC:36711|Ensembl:ENSG00000241344	4	4q13.1	ribosomal protein L21 pseudogene 47	pseudo	RPL21P47	ribosomal protein L21 pseudogene 47	O	-	20201124	-
9606	100271165	RPL21P48	-	RPL21_17_503	HGNC:HGNC:35891|Ensembl:ENSG00000242318	4	4q23	ribosomal protein L21 pseudogene 48	pseudo	RPL21P48	ribosomal protein L21 pseudogene 48	O	-	20201124	-
9606	100271166	RPL21P49	-	RPL21_18_504	HGNC:HGNC:35769|Ensembl:ENSG00000241981	4	4q24	ribosomal protein L21 pseudogene 49	pseudo	RPL21P49	ribosomal protein L21 pseudogene 49	O	-	20201124	-
9606	100271167	RPL21P50	-	RPL21_18_516	HGNC:HGNC:36433|Ensembl:ENSG00000228489	4	4q28.1	ribosomal protein L21 pseudogene 50	pseudo	RPL21P50	ribosomal protein L21 pseudogene 50	O	-	20201124	-
9606	100271168	RPL21P54	-	RPL21_19_553	HGNC:HGNC:35552|Ensembl:ENSG00000241829	5	5p13.2	ribosomal protein L21 pseudogene 54	pseudo	RPL21P54	ribosomal protein L21 pseudogene 54	O	-	20201124	-
9606	100271169	RPL21P51	-	RPL21_20_533	HGNC:HGNC:36081|Ensembl:ENSG00000240674	4	4q32.3	ribosomal protein L21 pseudogene 51	pseudo	RPL21P51	ribosomal protein L21 pseudogene 51	O	-	20201124	-
9606	100271170	RPL21P55	-	RPL21_20_571	HGNC:HGNC:36434|Ensembl:ENSG00000239870	5	5q13.1	ribosomal protein L21 pseudogene 55	pseudo	RPL21P55	ribosomal protein L21 pseudogene 55	O	-	20201124	-
9606	100271171	RPL21P56	-	RPL21_21_549	HGNC:HGNC:35525|Ensembl:ENSG00000241739	5	5p13.3	ribosomal protein L21 pseudogene 56	pseudo	RPL21P56	ribosomal protein L21 pseudogene 56	O	-	20201124	-
9606	100271172	RPL21P57	-	RPL21_21_631	HGNC:HGNC:36644|Ensembl:ENSG00000241187	5	5q33.2	ribosomal protein L21 pseudogene 57	pseudo	RPL21P57	ribosomal protein L21 pseudogene 57	O	-	20201124	-
9606	100271173	RPL21P58	-	RPL21_22_606	HGNC:HGNC:35755|Ensembl:ENSG00000213663	5	5q23.1	ribosomal protein L21 pseudogene 58	pseudo	RPL21P58	ribosomal protein L21 pseudogene 58	O	-	20201124	-
9606	100271174	RPL21P59	-	RPL21_22_635	HGNC:HGNC:36922|Ensembl:ENSG00000253946	5	5q34	ribosomal protein L21 pseudogene 59	pseudo	RPL21P59	ribosomal protein L21 pseudogene 59	O	-	20201124	-
9606	100271175	RPL21P60	-	RPL21_23_641	HGNC:HGNC:36044|Ensembl:ENSG00000240729	5	5q35.3	ribosomal protein L21 pseudogene 60	pseudo	RPL21P60	ribosomal protein L21 pseudogene 60	O	-	20201124	-
9606	100271176	RPL21P63	-	RPL21_24_657	HGNC:HGNC:35526|Ensembl:ENSG00000217181	6	6p24.3	ribosomal protein L21 pseudogene 63	pseudo	RPL21P63	ribosomal protein L21 pseudogene 63	O	-	20201124	-
9606	100271177	RPL21P64	-	RPL21_25_752	HGNC:HGNC:36259|Ensembl:ENSG00000220110	6	6q22.33	ribosomal protein L21 pseudogene 64	pseudo	RPL21P64	ribosomal protein L21 pseudogene 64	O	-	20201124	-
9606	100271178	RPL21P65	-	RPL21_26_729	HGNC:HGNC:36017|Ensembl:ENSG00000216977	6	6q21	ribosomal protein L21 pseudogene 65	pseudo	RPL21P65	ribosomal protein L21 pseudogene 65	O	-	20201124	-
9606	100271179	RPL21P66	-	RPL21_26_756	HGNC:HGNC:36476|Ensembl:ENSG00000225343	6	6q23.2	ribosomal protein L21 pseudogene 66	pseudo	RPL21P66	ribosomal protein L21 pseudogene 66	O	-	20201124	-
9606	100271180	RPL21P67	-	RPL21_27_754	HGNC:HGNC:36139|Ensembl:ENSG00000219776	6	6q23.2	ribosomal protein L21 pseudogene 67	pseudo	RPL21P67	ribosomal protein L21 pseudogene 67	O	-	20201124	-
9606	100271181	RPL21P72	-	RPL21_28_779	HGNC:HGNC:37043	7	7p22.2	ribosomal protein L21 pseudogene 72	pseudo	RPL21P72	ribosomal protein L21 pseudogene 72	O	-	20201213	-
9606	100271182	RPL21P73	-	RPL21_28_856	HGNC:HGNC:36794	7	7q34	ribosomal protein L21 pseudogene 73	pseudo	RPL21P73	ribosomal protein L21 pseudogene 73	O	-	20201124	-
9606	100271183	RPL21P77	-	RPL21_29_883	HGNC:HGNC:36186	8	8p21.3	ribosomal protein L21 pseudogene 77	pseudo	RPL21P77	ribosomal protein L21 pseudogene 77	O	-	20201124	-
9606	100271184	RPL21P74	-	RPL21_30_821	HGNC:HGNC:35854|Ensembl:ENSG00000237551	7	7q21.3	ribosomal protein L21 pseudogene 74	pseudo	RPL21P74	ribosomal protein L21 pseudogene 74	O	-	20201124	-
9606	100271185	RPL21P78	-	RPL21_30_950	HGNC:HGNC:35917|Ensembl:ENSG00000240237	8	8q24.22	ribosomal protein L21 pseudogene 78	pseudo	RPL21P78	ribosomal protein L21 pseudogene 78	O	-	20201124	-
9606	100271186	RPL21P83	-	RPL21_31_978	HGNC:HGNC:35864|Ensembl:ENSG00000230188	9	9p13.2	ribosomal protein L21 pseudogene 83	pseudo	RPL21P83	ribosomal protein L21 pseudogene 83	O	-	20201124	-
9606	100271187	RPL21P84	-	RPL21_32_987	HGNC:HGNC:36612|Ensembl:ENSG00000228781	9	9q21.2	ribosomal protein L21 pseudogene 84	pseudo	RPL21P84	ribosomal protein L21 pseudogene 84	O	-	20201124	-
9606	100271188	RPL21P79	-	RPL21_33_903	HGNC:HGNC:36931	8	8q11.23	ribosomal protein L21 pseudogene 79	pseudo	RPL21P79	ribosomal protein L21 pseudogene 79	O	-	20201124	-
9606	100271189	RPL21P85	-	RPL21_33_996	HGNC:HGNC:35694|Ensembl:ENSG00000231804	9	9q22.1	ribosomal protein L21 pseudogene 85	pseudo	RPL21P85	ribosomal protein L21 pseudogene 85	O	-	20201124	-
9606	100271190	RPL21P86	-	RPL21_34_998	HGNC:HGNC:37032|Ensembl:ENSG00000213669	9	9q22.31	ribosomal protein L21 pseudogene 86	pseudo	RPL21P86	ribosomal protein L21 pseudogene 86	O	-	20201124	-
9606	100271191	RPL26P20	-	RPL26_10_715	HGNC:HGNC:35933|Ensembl:ENSG00000219722	6	6q14.1	ribosomal protein L26 pseudogene 20	pseudo	RPL26P20	ribosomal protein L26 pseudogene 20	O	-	20201124	-
9606	100271192	RPL30P15	-	RPL30_7_1765	HGNC:HGNC:36542	X	Xp22.2	ribosomal protein L30 pseudogene 15	pseudo	RPL30P15	ribosomal protein L30 pseudogene 15	O	-	20201124	-
9606	100271193	RPL31P34	-	RPL31_10_781	HGNC:HGNC:35853|Ensembl:ENSG00000231359	7	7p22.1	ribosomal protein L31 pseudogene 34	pseudo	RPL31P34	ribosomal protein L31 pseudogene 34	O	-	20201124	-
9606	100271194	RPL31P24	-	RPL31_11_499	HGNC:HGNC:36353|Ensembl:ENSG00000241853	4	4q22.1	ribosomal protein L31 pseudogene 24	pseudo	RPL31P24	ribosomal protein L31 pseudogene 24	O	-	20201124	-
9606	100271196	RPL31P40	-	RPL31_12_911	HGNC:HGNC:36134	8	8q13.2	ribosomal protein L31 pseudogene 40	pseudo	RPL31P40	ribosomal protein L31 pseudogene 40	O	-	20201124	-
9606	100271197	RPL31P42	-	RPL31_13_966	HGNC:HGNC:36930|Ensembl:ENSG00000237083	9	9p22.2	ribosomal protein L31 pseudogene 42	pseudo	RPL31P42	ribosomal protein L31 pseudogene 42	O	-	20201124	-
9606	100271198	RPL31P27	-	RPL31_15_765	HGNC:HGNC:36275|Ensembl:ENSG00000216642	6	6q24.2	ribosomal protein L31 pseudogene 27	pseudo	RPL31P27	ribosomal protein L31 pseudogene 27	O	-	20201124	-
9606	100271199	RPL31P35	-	RPL31_16_810	HGNC:HGNC:36932|Ensembl:ENSG00000232612	7	7p11.2	ribosomal protein L31 pseudogene 35	pseudo	RPL31P35	ribosomal protein L31 pseudogene 35	O	-	20201124	-
9606	100271200	RPL31P36	-	RPL31_19_846	HGNC:HGNC:36676|Ensembl:ENSG00000224545	7	7q32.3	ribosomal protein L31 pseudogene 36	pseudo	RPL31P36	ribosomal protein L31 pseudogene 36	O	-	20201124	-
9606	100271201	RPL31P41	-	RPL31_20_909	HGNC:HGNC:36720|Ensembl:ENSG00000239261	8	8q13.1	ribosomal protein L31 pseudogene 41	pseudo	RPL31P41	ribosomal protein L31 pseudogene 41	O	-	20201124	-
9606	100271202	RPL37P17	-	RPL37_7_1015	HGNC:HGNC:36023|Ensembl:ENSG00000224797	9	9q34.12	ribosomal protein L37 pseudogene 17	pseudo	RPL37P17	ribosomal protein L37 pseudogene 17	O	-	20201124	-
9606	100271203	RPL39P23	-	RPL39_10_809	HGNC:HGNC:36581	7	7p12.1	ribosomal protein L39 pseudogene 23	pseudo	RPL39P23	ribosomal protein L39 pseudogene 23	O	-	20201124	-
9606	100271204	RPL5P25	-	RPL5_10_1021	HGNC:HGNC:35493|Ensembl:ENSG00000225251	10	10p13	ribosomal protein L5 pseudogene 25	pseudo	RPL5P25	ribosomal protein L5 pseudogene 25	O	-	20201124	-
9606	100271206	RPL5P26	-	RPL5_13_1059	HGNC:HGNC:36247|Ensembl:ENSG00000230469	10	10q22.1	ribosomal protein L5 pseudogene 26	pseudo	RPL5P26	ribosomal protein L5 pseudogene 26	O	-	20201124	-
9606	100271207	RPL5P32	-	RPL5_17_1422	HGNC:HGNC:36973|Ensembl:ENSG00000228992	15	15q13.1	ribosomal protein L5 pseudogene 32	pseudo	RPL5P32	ribosomal protein L5 pseudogene 32	O	-	20201124	-
9606	100271208	RPL6P28	-	RPL6_16_1757	HGNC:HGNC:36065|Ensembl:ENSG00000223730	22	22q13.31	ribosomal protein L6 pseudogene 28	pseudo	RPL6P28	ribosomal protein L6 pseudogene 28	O	-	20201124	-
9606	100271209	RPL7AP28	-	RPL7A_10_519	HGNC:HGNC:35656|Ensembl:ENSG00000184139	4	4q28.3	ribosomal protein L7a pseudogene 28	pseudo	RPL7AP28	ribosomal protein L7a pseudogene 28	O	-	20201124	-
9606	100271210	RPL7AP35	-	RPL7A_10_727	HGNC:HGNC:36113|Ensembl:ENSG00000216639	6	6q21	ribosomal protein L7a pseudogene 35	pseudo	RPL7AP35	ribosomal protein L7a pseudogene 35	O	-	20201124	-
9606	100271211	RPL7AP47	-	RPL7A_13_964	HGNC:HGNC:36833|Ensembl:ENSG00000234982	9	9p22.3	ribosomal protein L7a pseudogene 47	pseudo	RPL7AP47	ribosomal protein L7a pseudogene 47	O	-	20201124	-
9606	100271212	RPL7AP48	-	RPL7A_14_968	HGNC:HGNC:35953|Ensembl:ENSG00000237088	9	9p21.3	ribosomal protein L7a pseudogene 48	pseudo	RPL7AP48	ribosomal protein L7a pseudogene 48	O	-	20201124	-
9606	100271213	RPL7AP41	-	RPL7A_16_795	HGNC:HGNC:36403|Ensembl:ENSG00000213798	7	7p15.3	ribosomal protein L7a pseudogene 41	pseudo	RPL7AP41	ribosomal protein L7a pseudogene 41	O	-	20201124	-
9606	100271214	RPL7AP49	-	RPL7A_16_980	HGNC:HGNC:35507	9	9p12	ribosomal protein L7a pseudogene 49	pseudo	RPL7AP49	ribosomal protein L7a pseudogene 49	O	-	20200601	-
9606	100271215	RPL7AP42	-	RPL7A_19_836	HGNC:HGNC:36716|Ensembl:ENSG00000234358	7	7q31.1	ribosomal protein L7a pseudogene 42	pseudo	RPL7AP42	ribosomal protein L7a pseudogene 42	O	-	20201124	-
9606	100271216	RPL7P35	-	RPL7_15_1095	HGNC:HGNC:36153|Ensembl:ENSG00000233518	10	10q25.2	ribosomal protein L7 pseudogene 35	pseudo	RPL7P35	ribosomal protein L7 pseudogene 35	O	-	20201124	-
9606	100271217	RPL7P39	-	RPL7_16_1250	HGNC:HGNC:36214|Ensembl:ENSG00000243020	12	12q14.3	ribosomal protein L7 pseudogene 39	pseudo	RPL7P39	ribosomal protein L7 pseudogene 39	O	-	20201124	-
9606	100271218	RPL7P36	-	RPL7_18_1089	HGNC:HGNC:37045|Ensembl:ENSG00000234109	10	10q24.2	ribosomal protein L7 pseudogene 36	pseudo	RPL7P36	ribosomal protein L7 pseudogene 36	O	-	20201124	-
9606	100271220	RPL7P40	-	RPL7_19_1215	HGNC:HGNC:36031|Ensembl:ENSG00000242991	12	12p12.3	ribosomal protein L7 pseudogene 40	pseudo	RPL7P40	ribosomal protein L7 pseudogene 40	O	-	20201124	-
9606	100271221	RPL7P49	-	RPL7_20_1575	HGNC:HGNC:36912|Ensembl:ENSG00000242931	17	17q25.1	ribosomal protein L7 pseudogene 49	pseudo	RPL7P49	ribosomal protein L7 pseudogene 49	O	-	20201124	-
9606	100271222	RPL7P41	-	RPL7_21_1238	HGNC:HGNC:36297	12	12q13.13	ribosomal protein L7 pseudogene 41	pseudo	RPL7P41	ribosomal protein L7 pseudogene 41	O	-	20201124	-
9606	100271223	RPL7P42	-	RPL7_22_1255	HGNC:HGNC:35543	12	12q15	ribosomal protein L7 pseudogene 42	pseudo	RPL7P42	ribosomal protein L7 pseudogene 42	O	-	20201124	-
9606	100271224	RPL7P43	-	RPL7_23_1260	HGNC:HGNC:36441|Ensembl:ENSG00000241045	12	12q21.2	ribosomal protein L7 pseudogene 43	pseudo	RPL7P43	ribosomal protein L7 pseudogene 43	O	-	20201124	-
9606	100271225	RPL7P45	-	RPL7_25_1334	HGNC:HGNC:35522|Ensembl:ENSG00000225823	13	13q33.2	ribosomal protein L7 pseudogene 45	pseudo	RPL7P45	ribosomal protein L7 pseudogene 45	O	-	20201124	-
9606	100271226	RPL7P51	-	RPL7_29_1664	HGNC:HGNC:36432|Ensembl:ENSG00000243469	19	19q13.41	ribosomal protein L7 pseudogene 51	pseudo	RPL7P51	ribosomal protein L7 pseudogene 51	O	-	20201124	-
9606	100271227	RPL9P26	-	RPL9_11_1421	HGNC:HGNC:35633|Ensembl:ENSG00000242793	15	15q12	ribosomal protein L9 pseudogene 26	pseudo	RPL9P26	ribosomal protein L9 pseudogene 26	O	-	20201124	-
9606	100271228	RPL9P31	-	RPL9_12_1606	HGNC:HGNC:36617	18	18q21.32	ribosomal protein L9 pseudogene 31	pseudo	RPL9P31	ribosomal protein L9 pseudogene 31	O	-	20201124	-
9606	100271229	RPL9P33	-	RPL9_13_1663	HGNC:HGNC:36273|Ensembl:ENSG00000244071	19	19q13.41	ribosomal protein L9 pseudogene 33	pseudo	RPL9P33	ribosomal protein L9 pseudogene 33	O	-	20201124	-
9606	100271230	RPS17P17	-	RPS17_8_1818	HGNC:HGNC:35647|Ensembl:ENSG00000225758	X	Xq27.1	ribosomal protein S17 pseudogene 17	pseudo	RPS17P17	ribosomal protein S17 pseudogene 17	O	-	20201124	-
9606	100271231	RPS20P18	-	RPS20_10_738	HGNC:HGNC:36937	6	6q21	ribosomal protein S20 pseudogene 18	pseudo	RPS20P18	ribosomal protein S20 pseudogene 18	O	-	20201124	-
9606	100271232	RPS20P24	-	RPS20_10_984	HGNC:HGNC:36283	9	9q21.13	ribosomal protein S20 pseudogene 24	pseudo	RPS20P24	ribosomal protein S20 pseudogene 24	O	-	20201124	-
9606	100271233	RPS20P20	-	RPS20_11_915	HGNC:HGNC:36674|Ensembl:ENSG00000241942	8	8q13.3	ribosomal protein S20 pseudogene 20	pseudo	RPS20P20	ribosomal protein S20 pseudogene 20	O	-	20201124	-
9606	100271234	RPS20P21	-	RPS20_12_916	HGNC:HGNC:35993	8	8q21.11	ribosomal protein S20 pseudogene 21	pseudo	RPS20P21	ribosomal protein S20 pseudogene 21	O	-	20201124	-
9606	100271235	RPS20P25	-	RPS20_13_989	HGNC:HGNC:35866|Ensembl:ENSG00000228375	9	9q21.31	ribosomal protein S20 pseudogene 25	pseudo	RPS20P25	ribosomal protein S20 pseudogene 25	O	-	20201124	-
9606	100271236	RPS21P5	-	RPS21_3_1008	HGNC:HGNC:36359|Ensembl:ENSG00000223918	9	9q31.3	ribosomal protein S21 pseudogene 5	pseudo	RPS21P5	ribosomal protein S21 pseudogene 5	O	-	20201124	-
9606	100271237	RPS26P27	-	RPS26_12_587	HGNC:HGNC:35636|Ensembl:ENSG00000244630	5	5q14.1	ribosomal protein S26 pseudogene 27	pseudo	RPS26P27	ribosomal protein S26 pseudogene 27	O	-	20201124	-
9606	100271238	RPS26P37	-	RPS26_12_999	HGNC:HGNC:36875	9	9q22.32	ribosomal protein S26 pseudogene 37	pseudo	RPS26P37	ribosomal protein S26 pseudogene 37	O	-	20201124	-
9606	100271239	RPS26P33	-	RPS26_14_825	HGNC:HGNC:36227	7	7q22.1	ribosomal protein S26 pseudogene 33	pseudo	RPS26P33	ribosomal protein S26 pseudogene 33	O	-	20201124	-
9606	100271240	RPS26P36	-	RPS26_18_953	HGNC:HGNC:36561	8	8q24.3	ribosomal protein S26 pseudogene 36	pseudo	RPS26P36	ribosomal protein S26 pseudogene 36	O	-	20201124	-
9606	100271241	RPS29P15	-	RPS29_10_826	HGNC:HGNC:35876	7	7q22.1	ribosomal protein S29 pseudogene 15	pseudo	RPS29P15	ribosomal protein S29 pseudogene 15	O	-	20201124	-
9606	100271243	RPS2P36	-	RPS2_13_1085	HGNC:HGNC:36784|Ensembl:ENSG00000227032	10	10q24.1	ribosomal protein S2 pseudogene 36	pseudo	RPS2P36	ribosomal protein S2 pseudogene 36	O	-	20201124	-
9606	100271244	RPS2P39	-	RPS2_15_1171	HGNC:HGNC:36131|Ensembl:ENSG00000240698	11	11q22.3	ribosomal protein S2 pseudogene 39	pseudo	RPS2P39	ribosomal protein S2 pseudogene 39	O	-	20201124	-
9606	100271245	RPS2P41	-	RPS2_16_1278	HGNC:HGNC:36357	12	12q24.12	ribosomal protein S2 pseudogene 41	pseudo	RPS2P41	ribosomal protein S2 pseudogene 41	O	-	20201124	-
9606	100271246	RPS2P43	-	RPS2_18_1391	HGNC:HGNC:35652	14	14q24.3	ribosomal protein S2 pseudogene 43	pseudo	RPS2P43	ribosomal protein S2 pseudogene 43	O	-	20201124	-
9606	100271247	RPS2P42	-	RPS2_19_1214	HGNC:HGNC:36481|Ensembl:ENSG00000243916	12	12p12.3	ribosomal protein S2 pseudogene 42	pseudo	RPS2P42	ribosomal protein S2 pseudogene 42	O	-	20201124	-
9606	100271248	RPS2P44	-	RPS2_21_1482	HGNC:HGNC:35811	16	16q12.1	ribosomal protein S2 pseudogene 44	pseudo	RPS2P44	ribosomal protein S2 pseudogene 44	O	-	20201124	-
9606	100271250	RPS2P52	-	RPS2_23_1615	HGNC:HGNC:36059|Ensembl:ENSG00000213726	19	19p13.3	ribosomal protein S2 pseudogene 52	pseudo	RPS2P52	ribosomal protein S2 pseudogene 52	O	-	20201124	-
9606	100271251	RPS2P49	-	RPS2_24_1542	HGNC:HGNC:36521|Ensembl:ENSG00000274308	17	17q12	ribosomal protein S2 pseudogene 49	pseudo	RPS2P49	ribosomal protein S2 pseudogene 49	O	-	20201124	-
9606	100271252	RPS2P54	-	RPS2_28_1709	HGNC:HGNC:35835|Ensembl:ENSG00000215450	20	20q13.12	ribosomal protein S2 pseudogene 54	pseudo	RPS2P54	ribosomal protein S2 pseudogene 54	O	-	20201124	-
9606	100271253	RPS3AP24	-	RPS3A_10_762	HGNC:HGNC:36267|Ensembl:ENSG00000217684	6	6q24.1	RPS3A pseudogene 24	pseudo	RPS3AP24	RPS3A pseudogene 24	O	ribosomal protein S3a pseudogene 24	20201124	-
9606	100271254	RPS3AP30	-	RPS3A_11_871	HGNC:HGNC:35538|Ensembl:ENSG00000228744	8	8p23.1	RPS3A pseudogene 30	pseudo	RPS3AP30	RPS3A pseudogene 30	O	ribosomal protein S3a pseudogene 30	20201124	-
9606	100271255	RPS3AP27	-	RPS3A_12_850	HGNC:HGNC:35978	7	7q33	RPS3A pseudogene 27	pseudo	RPS3AP27	RPS3A pseudogene 27	O	ribosomal protein S3a pseudogene 27	20201124	-
9606	100271256	RPS3AP31	-	RPS3A_12_873	HGNC:HGNC:36860|Ensembl:ENSG00000244427	8	8p23.1	RPS3A pseudogene 31	pseudo	RPS3AP31	RPS3A pseudogene 31	O	ribosomal protein S3a pseudogene 31	20201124	-
9606	100271257	RPS3AP28	-	RPS3A_13_855	HGNC:HGNC:35738|Ensembl:ENSG00000234995	7	7q33	RPS3A pseudogene 28	pseudo	RPS3AP28	RPS3A pseudogene 28	O	ribosomal protein S3a pseudogene 28	20201124	-
9606	100271258	RPS3AP32	-	RPS3A_13_917	HGNC:HGNC:36717|Ensembl:ENSG00000240047	8	8q21.11	RPS3A pseudogene 32	pseudo	RPS3AP32	RPS3A pseudogene 32	O	ribosomal protein S3a pseudogene 32	20201124	-
9606	100271259	RPS3AP33	-	RPS3A_14_872	HGNC:HGNC:35476	8	8p23.1	RPS3A pseudogene 33	pseudo	RPS3AP33	RPS3A pseudogene 33	O	ribosomal protein S3a pseudogene 33	20201124	-
9606	100271260	RPS3AP34	-	RPS3A_15_876	HGNC:HGNC:36293|Ensembl:ENSG00000242607	8	8p23.1	RPS3A pseudogene 34	pseudo	RPS3AP34	RPS3A pseudogene 34	O	ribosomal protein S3a pseudogene 34	20201124	-
9606	100271261	RPS3AP35	-	RPS3A_16_877	HGNC:HGNC:35902|Ensembl:ENSG00000244289	8	8p23.1	RPS3A pseudogene 35	pseudo	RPS3AP35	RPS3A pseudogene 35	O	ribosomal protein S3a pseudogene 35	20201124	-
9606	100271262	RPS6P20	-	RPS6_10_1296	HGNC:HGNC:36940	12	12q24.33	ribosomal protein S6 pseudogene 20	pseudo	RPS6P20	ribosomal protein S6 pseudogene 20	O	-	20201124	-
9606	100271263	RPS6P21	-	RPS6_11_1297	HGNC:HGNC:36478|Ensembl:ENSG00000243499	12	12q24.33	ribosomal protein S6 pseudogene 21	pseudo	RPS6P21	ribosomal protein S6 pseudogene 21	O	-	20201124	-
9606	100271267	RPSAP51	-	RPSA_25_1205	HGNC:HGNC:36224|Ensembl:ENSG00000244131	12	12p13.31	ribosomal protein SA pseudogene 51	pseudo	RPSAP51	ribosomal protein SA pseudogene 51	O	-	20201124	-
9606	100271271	RPL11P3	-	RPL11_2_1077	HGNC:HGNC:36342|Ensembl:ENSG00000213613	10	10q23.31	ribosomal protein L11 pseudogene 3	pseudo	RPL11P3	ribosomal protein L11 pseudogene 3	O	-	20201124	-
9606	100271272	RPL11P4	-	RPL11_2_1080	HGNC:HGNC:36137|Ensembl:ENSG00000184111	10	10q23.33	ribosomal protein L11 pseudogene 4	pseudo	RPL11P4	ribosomal protein L11 pseudogene 4	O	-	20201124	-
9606	100271273	RPL12P28	-	RPL12_7_1019	HGNC:HGNC:36818	10	10p15.1	ribosomal protein L12 pseudogene 28	pseudo	RPL12P28	ribosomal protein L12 pseudogene 28	O	-	20201124	-
9606	100271274	RPL12P29	-	RPL12_8_1073	HGNC:HGNC:35791	10	10q23.1	ribosomal protein L12 pseudogene 29	pseudo	RPL12P29	ribosomal protein L12 pseudogene 29	O	-	20201124	-
9606	100271276	RPL13AP11	-	RPL13A_1_152	HGNC:HGNC:36566|Ensembl:ENSG00000229657	1	1q32.1	ribosomal protein L13a pseudogene 11	pseudo	RPL13AP11	ribosomal protein L13a pseudogene 11	O	-	20201124	-
9606	100271277	RPL13AP12	-	RPL13A_3_312	HGNC:HGNC:35673|Ensembl:ENSG00000236047	2	2q33.2	ribosomal protein L13a pseudogene 12	pseudo	RPL13AP12	ribosomal protein L13a pseudogene 12	O	-	20201124	-
9606	100271278	RPL13AP14	-	RPL13A_3_590	HGNC:HGNC:36360|Ensembl:ENSG00000242858	5	5q14.3	ribosomal protein L13a pseudogene 14	pseudo	RPL13AP14	ribosomal protein L13a pseudogene 14	O	-	20201124	-
9606	100271279	RPL13AP15	-	RPL13A_4_746	HGNC:HGNC:36883	6	6q22.31	ribosomal protein L13a pseudogene 15	pseudo	RPL13AP15	ribosomal protein L13a pseudogene 15	O	-	20201124	-
9606	100271282	RPL14P4	-	RPL14_2_1267	HGNC:HGNC:35663|Ensembl:ENSG00000237774	12	12q22	ribosomal protein L14 pseudogene 4	pseudo	RPL14P4	ribosomal protein L14 pseudogene 4	O	-	20201124	-
9606	100271283	RPL15P14	-	RPL15_7_1062	HGNC:HGNC:36487	10	10q22.1	ribosomal protein L15 pseudogene 14	pseudo	RPL15P14	ribosomal protein L15 pseudogene 14	O	-	20201124	-
9606	100271284	RPL17P35	-	RPL17_9_1049	HGNC:HGNC:35819|Ensembl:ENSG00000233900	10	10q21.3	ribosomal protein L17 pseudogene 35	pseudo	RPL17P35	ribosomal protein L17 pseudogene 35	O	-	20201124	-
9606	100271285	RPL18AP10	-	RPL18A_4_806	HGNC:HGNC:35885|Ensembl:ENSG00000213717	7	7p14.1	ribosomal protein L18a pseudogene 10	pseudo	RPL18AP10	ribosomal protein L18a pseudogene 10	O	-	20201124	-
9606	100271286	RPL18P10	-	RPL18_6_1311	HGNC:HGNC:35957|Ensembl:ENSG00000214359	13	13q14.2	ribosomal protein L18 pseudogene 10	pseudo	RPL18P10	ribosomal protein L18 pseudogene 10	O	-	20201124	-
9606	100271287	RPL19P17	-	RPL19_6_1208	HGNC:HGNC:36829|Ensembl:ENSG00000240424	12	12p13.2	ribosomal protein L19 pseudogene 17	pseudo	RPL19P17	ribosomal protein L19 pseudogene 17	O	-	20201124	-
9606	100271288	RPL19P18	-	RPL19_7_1512	HGNC:HGNC:36121|Ensembl:ENSG00000241654	17	17p13.1	ribosomal protein L19 pseudogene 18	pseudo	RPL19P18	ribosomal protein L19 pseudogene 18	O	-	20201124	-
9606	100271289	RPL22P17	-	RPL22_7_1091	HGNC:HGNC:36985	10	10q24.32	ribosomal protein L22 pseudogene 17	pseudo	RPL22P17	ribosomal protein L22 pseudogene 17	O	-	20201124	-
9606	100271290	RPL22P18	-	RPL22_9_1070	HGNC:HGNC:36232|Ensembl:ENSG00000230171	10	10q22.3	ribosomal protein L22 pseudogene 18	pseudo	RPL22P18	ribosomal protein L22 pseudogene 18	O	-	20201124	-
9606	100271291	RPL23AP22	-	RPL23A_2_142	HGNC:HGNC:35505|Ensembl:ENSG00000237213	1	1q31.2	ribosomal protein L23a pseudogene 22	pseudo	RPL23AP22	ribosomal protein L23a pseudogene 22	O	-	20201124	-
9606	100271292	RPL23AP23	-	RPL23A_5_178	HGNC:HGNC:36272|Ensembl:ENSG00000236863	1	1q42.3	ribosomal protein L23a pseudogene 23	pseudo	RPL23AP23	ribosomal protein L23a pseudogene 23	O	-	20201124	-
9606	100271293	RPL23AP33	-	RPL23A_7_304	HGNC:HGNC:36946|Ensembl:ENSG00000237824	2	2q32.1	ribosomal protein L23a pseudogene 33	pseudo	RPL23AP33	ribosomal protein L23a pseudogene 33	O	-	20201124	-
9606	100271294	RPL23AP34	-	RPL23A_8_204	HGNC:HGNC:36035|Ensembl:ENSG00000225991	2	2p23.2	ribosomal protein L23a pseudogene 34	pseudo	RPL23AP34	ribosomal protein L23a pseudogene 34	O	-	20201124	-
9606	100271295	RPL23AP35	-	RPL23A_8_306	HGNC:HGNC:36580	2	2q32.1	ribosomal protein L23a pseudogene 35	pseudo	RPL23AP35	ribosomal protein L23a pseudogene 35	O	-	20201124	-
9606	100271296	RPL23AP36	-	RPL23A_9_314	HGNC:HGNC:35685|Ensembl:ENSG00000225124	2	2q33.2	ribosomal protein L23a pseudogene 36	pseudo	RPL23AP36	ribosomal protein L23a pseudogene 36	O	-	20201124	-
9606	100271297	RPL23P11	-	RPL23_6_1032	HGNC:HGNC:36457|Ensembl:ENSG00000226407	10	10p11.22	ribosomal protein L23 pseudogene 11	pseudo	RPL23P11	ribosomal protein L23 pseudogene 11	O	-	20201124	-
9606	100271298	RPL27AP3	-	RPL27A_1_302	HGNC:HGNC:35553|Ensembl:ENSG00000236667	2	2q31.3	ribosomal protein L27a pseudogene 3	pseudo	RPL27AP3	ribosomal protein L27a pseudogene 3	O	-	20201124	-
9606	100271299	RPL27AP4	-	RPL27A_2_255	HGNC:HGNC:36262|Ensembl:ENSG00000233939	2	2q12.2	ribosomal protein L27a pseudogene 4	pseudo	RPL27AP4	ribosomal protein L27a pseudogene 4	O	-	20201124	-
9606	100271300	RPL27AP5	-	RPL27A_2_577	HGNC:HGNC:36420|Ensembl:ENSG00000182383	5	5q13.3	ribosomal protein L27a pseudogene 5	pseudo	RPL27AP5	ribosomal protein L27a pseudogene 5	O	-	20201124	-
9606	100271301	RPL27AP7	-	RPL27A_3_699	HGNC:HGNC:36064|Ensembl:ENSG00000216616	6	6p12.3	ribosomal protein L27a pseudogene 7	pseudo	RPL27AP7	ribosomal protein L27a pseudogene 7	O	-	20201124	-
9606	100271302	RPL27P12	-	RPL27_4_1293	HGNC:HGNC:36736|Ensembl:ENSG00000239215	12	12q24.31	ribosomal protein L27 pseudogene 12	pseudo	RPL27P12	ribosomal protein L27 pseudogene 12	O	-	20201124	-
9606	100271303	RPL30P11	-	RPL30_6_1213	HGNC:HGNC:36260	12	12p13.1	ribosomal protein L30 pseudogene 11	pseudo	RPL30P11	ribosomal protein L30 pseudogene 11	O	-	20201124	-
9606	100271304	RPL30P12	-	RPL30_6_1274	HGNC:HGNC:36909|Ensembl:ENSG00000240631	12	12q23.3	ribosomal protein L30 pseudogene 12	pseudo	RPL30P12	ribosomal protein L30 pseudogene 12	O	-	20201124	-
9606	100271305	RPL30P13	-	RPL30_7_1228	HGNC:HGNC:36280|Ensembl:ENSG00000229014	12	12q12	ribosomal protein L30 pseudogene 13	pseudo	RPL30P13	ribosomal protein L30 pseudogene 13	O	-	20201124	-
9606	100271306	RPL32P27	-	RPL32_7_1234	HGNC:HGNC:36924|Ensembl:ENSG00000239617	12	12q13.12	ribosomal protein L32 pseudogene 27	pseudo	RPL32P27	ribosomal protein L32 pseudogene 27	O	-	20201124	-
9606	100271308	RPL34P20	-	RPL34_8_1088	HGNC:HGNC:35535|Ensembl:ENSG00000231508	10	10q24.1	ribosomal protein L34 pseudogene 20	pseudo	RPL34P20	ribosomal protein L34 pseudogene 20	O	-	20201124	-
9606	100271309	RPL34P24	-	RPL34_9_1123	HGNC:HGNC:36823|Ensembl:ENSG00000240808	11	11p15.1	ribosomal protein L34 pseudogene 24	pseudo	RPL34P24	ribosomal protein L34 pseudogene 24	O	-	20201124	-
9606	100271310	RPL35AP8	-	RPL35A_1_367	HGNC:HGNC:36976	3	3p22.1	ribosomal protein L35a pseudogene 8	pseudo	RPL35AP8	ribosomal protein L35a pseudogene 8	O	-	20201124	-
9606	100271311	RPL35AP9	-	RPL35A_2_427	HGNC:HGNC:35643	3	3q25.32	ribosomal protein L35a pseudogene 9	pseudo	RPL35AP9	ribosomal protein L35a pseudogene 9	O	-	20201124	-
9606	100271312	RPL35AP6	-	RPL35A_3_191	HGNC:HGNC:36793|Ensembl:ENSG00000228879	1	1q44	ribosomal protein L35a pseudogene 6	pseudo	RPL35AP6	ribosomal protein L35a pseudogene 6	O	-	20201124	-
9606	100271313	RPL35AP10	-	RPL35A_3_429	HGNC:HGNC:35905|Ensembl:ENSG00000243687	3	3q25.33	ribosomal protein L35a pseudogene 10	pseudo	RPL35AP10	ribosomal protein L35a pseudogene 10	O	-	20201124	-
9606	100271314	RPL35AP11	-	RPL35A_4_500	HGNC:HGNC:35708	4	4q22.3	ribosomal protein L35a pseudogene 11	pseudo	RPL35AP11	ribosomal protein L35a pseudogene 11	O	-	20201124	-
9606	100271315	RPL35AP14	-	RPL35A_4_569	HGNC:HGNC:36783|Ensembl:ENSG00000240436	5	5q12.1	ribosomal protein L35a pseudogene 14	pseudo	RPL35AP14	ribosomal protein L35a pseudogene 14	O	-	20201124	-
9606	100271316	RPL35AP12	-	RPL35A_5_531	HGNC:HGNC:36068|Ensembl:ENSG00000227283	4	4q32.2	ribosomal protein L35a pseudogene 12	pseudo	RPL35AP12	ribosomal protein L35a pseudogene 12	O	-	20201124	-
9606	100271317	RPL35AP15	-	RPL35A_6_605	HGNC:HGNC:36974|Ensembl:ENSG00000243758	5	5q23.1	ribosomal protein L35a pseudogene 15	pseudo	RPL35AP15	ribosomal protein L35a pseudogene 15	O	-	20201124	-
9606	100271318	RPL35AP16	-	RPL35A_6_624	HGNC:HGNC:35485	5	5q32	ribosomal protein L35a pseudogene 16	pseudo	RPL35AP16	ribosomal protein L35a pseudogene 16	O	-	20201124	-
9606	100271319	RPL35AP17	-	RPL35A_7_625	HGNC:HGNC:36384|Ensembl:ENSG00000239317	5	5q32	ribosomal protein L35a pseudogene 17	pseudo	RPL35AP17	ribosomal protein L35a pseudogene 17	O	-	20201124	-
9606	100271321	RPL35AP18	-	RPL35A_8_717	HGNC:HGNC:36812|Ensembl:ENSG00000220311	6	6q14.1	ribosomal protein L35a pseudogene 18	pseudo	RPL35AP18	ribosomal protein L35a pseudogene 18	O	-	20201124	-
9606	100271322	RPL35AP19	-	RPL35A_8_947	HGNC:HGNC:36631	8	8q24.12	ribosomal protein L35a pseudogene 19	pseudo	RPL35AP19	ribosomal protein L35a pseudogene 19	O	-	20201124	-
9606	100271323	RPL36AP13	-	RPL36A_3_200	HGNC:HGNC:35877	2	2p23.3	ribosomal protein L36a pseudogene 13	pseudo	RPL36AP13	ribosomal protein L36a pseudogene 13	O	-	20201124	-
9606	100271324	RPL36AP14	-	RPL36A_3_214	HGNC:HGNC:36788|Ensembl:ENSG00000233335	2	2p21	ribosomal protein L36a pseudogene 14	pseudo	RPL36AP14	ribosomal protein L36a pseudogene 14	O	-	20201124	-
9606	100271325	RPL36AP15	-	RPL36A_4_216	HGNC:HGNC:36648	2	2p16.3	ribosomal protein L36a pseudogene 15	pseudo	RPL36AP15	ribosomal protein L36a pseudogene 15	O	-	20201124	-
9606	100271326	RPL36AP17	-	RPL36A_4_361	HGNC:HGNC:35750|Ensembl:ENSG00000226489	3	3p22.3	ribosomal protein L36a pseudogene 17	pseudo	RPL36AP17	ribosomal protein L36a pseudogene 17	O	-	20201124	-
9606	100271327	RPL36AP16	-	RPL36A_5_238	HGNC:HGNC:36416	2	2p13.3	ribosomal protein L36a pseudogene 16	pseudo	RPL36AP16	ribosomal protein L36a pseudogene 16	O	-	20201124	-
9606	100271328	RPL36AP18	-	RPL36A_5_491	HGNC:HGNC:35484|Ensembl:ENSG00000240426	4	4q21.1	ribosomal protein L36a pseudogene 18	pseudo	RPL36AP18	ribosomal protein L36a pseudogene 18	O	-	20201124	-
9606	100271329	RPL36AP20	-	RPL36A_6_630	HGNC:HGNC:36250|Ensembl:ENSG00000242080	5	5q33.1	ribosomal protein L36a pseudogene 20	pseudo	RPL36AP20	ribosomal protein L36a pseudogene 20	O	-	20201124	-
9606	100271330	RPL36AP19	-	RPL36A_7_509	HGNC:HGNC:36436	4	4q25	ribosomal protein L36a pseudogene 19	pseudo	RPL36AP19	ribosomal protein L36a pseudogene 19	O	-	20201124	-
9606	100271331	RPL36AP25	-	RPL36A_7_666	HGNC:HGNC:35926	6	6p22.3	ribosomal protein L36a pseudogene 25	pseudo	RPL36AP25	ribosomal protein L36a pseudogene 25	O	-	20201124	-
9606	100271332	RPL36AP21	-	RPL36A_8_545	HGNC:HGNC:37041|Ensembl:ENSG00000240785	5	5p15.1	ribosomal protein L36a pseudogene 21	pseudo	RPL36AP21	ribosomal protein L36a pseudogene 21	O	-	20201124	-
9606	100271334	RPL36P15	-	RPL36_6_1283	HGNC:HGNC:36787|Ensembl:ENSG00000240100	12	12q24.22	ribosomal protein L36 pseudogene 15	pseudo	RPL36P15	ribosomal protein L36 pseudogene 15	O	-	20201124	-
9606	100271336	RPL36P17	-	RPL36_8_1743	HGNC:HGNC:35884|Ensembl:ENSG00000226573	22	22q12.2	ribosomal protein L36 pseudogene 17	pseudo	RPL36P17	ribosomal protein L36 pseudogene 17	O	-	20201124	-
9606	100271337	RPL37AP2	-	RPL37A_1_476	HGNC:HGNC:36880|Ensembl:ENSG00000243929	4	4q12	ribosomal protein L37a pseudogene 2	pseudo	RPL37AP2	ribosomal protein L37a pseudogene 2	O	-	20201124	-
9606	100271338	RPL37AP4	-	RPL37A_2_776	HGNC:HGNC:35586|Ensembl:ENSG00000217514	6	6q26	ribosomal protein L37a pseudogene 4	pseudo	RPL37AP4	ribosomal protein L37a pseudogene 4	O	-	20201124	-
9606	100271339	RPL37AP6	-	RPL37A_3_833	HGNC:HGNC:36824|Ensembl:ENSG00000228341	7	7q22.3	ribosomal protein L37a pseudogene 6	pseudo	RPL37AP6	ribosomal protein L37a pseudogene 6	O	-	20201124	-
9606	100271340	RPL37P20	-	RPL37_6_1200	HGNC:HGNC:36562|Ensembl:ENSG00000239701	12	12p13.31	ribosomal protein L37 pseudogene 20	pseudo	RPL37P20	ribosomal protein L37 pseudogene 20	O	-	20201124	-
9606	100271341	RPL37P22	-	RPL37_7_1538	HGNC:HGNC:37019	17	17q12	ribosomal protein L37 pseudogene 22	pseudo	RPL37P22	ribosomal protein L37 pseudogene 22	O	-	20201124	-
9606	100271342	RPL37P18	-	RPL37_8_1033	HGNC:HGNC:35919|Ensembl:ENSG00000229235	10	10p11.21	ribosomal protein L37 pseudogene 18	pseudo	RPL37P18	ribosomal protein L37 pseudogene 18	O	-	20201124	-
9606	100271343	UBA52P8	-	RPL40_3_1481	HGNC:HGNC:35625	16	16q12.1	ubiquitin A-52 residue ribosomal protein fusion product 1 pseudogene 8	pseudo	UBA52P8	ubiquitin A-52 residue ribosomal protein fusion product 1 pseudogene 8	O	ribosomal protein L40 pseudogene	20201124	-
9606	100271344	UBA52P9	-	RPL40_4_1591	HGNC:HGNC:36169|Ensembl:ENSG00000244329	18	18q11.2	ubiquitin A-52 residue ribosomal protein fusion product 1 pseudogene 9	pseudo	UBA52P9	ubiquitin A-52 residue ribosomal protein fusion product 1 pseudogene 9	O	ribosomal protein L40 pseudogene	20201124	-
9606	100271346	RPLP1P10	-	RPLP1_6_1047	HGNC:HGNC:35509|Ensembl:ENSG00000226888	10	10q21.1	ribosomal protein lateral stalk subunit P1 pseudogene 10	pseudo	RPLP1P10	ribosomal protein lateral stalk subunit P1 pseudogene 10	O	ribosomal protein, large, P1 pseudogene 10	20201124	-
9606	100271347	RPLP2P4	-	RPLP2_3_1225	HGNC:HGNC:36837|Ensembl:ENSG00000244436	12	12p11.21	ribosomal protein lateral stalk subunit P2 pseudogene 4	pseudo	RPLP2P4	ribosomal protein lateral stalk subunit P2 pseudogene 4	O	ribosomal protein, large, P2 pseudogene 4	20201124	-
9606	100271348	RPLP2P5	-	RPLP2_4_1568	HGNC:HGNC:35706	17	17q23.2	ribosomal protein lateral stalk subunit P2 pseudogene 5	pseudo	RPLP2P5	ribosomal protein lateral stalk subunit P2 pseudogene 5	O	ribosomal protein, large, P2 pseudogene 5	20201124	-
9606	100271349	RPS10P18	-	RPS10_6_1108	HGNC:HGNC:36239	10	10q26.13	ribosomal protein S10 pseudogene 18	pseudo	RPS10P18	ribosomal protein S10 pseudogene 18	O	-	20201124	-
9606	100271350	RPS10P19	-	RPS10_7_1142	HGNC:HGNC:35907	11	11p11.2	ribosomal protein S10 pseudogene 19	pseudo	RPS10P19	ribosomal protein S10 pseudogene 19	O	-	20201124	-
9606	100271351	RPS10P21	-	RPS10_8_1322	HGNC:HGNC:35906|Ensembl:ENSG00000232881	13	13q21.33	ribosomal protein S10 pseudogene 21	pseudo	RPS10P21	ribosomal protein S10 pseudogene 21	O	-	20201124	-
9606	100271352	RPS12P16	-	RPS12_7_1034	HGNC:HGNC:36595	10	10p11.21	ribosomal protein S12 pseudogene 16	pseudo	RPS12P16	ribosomal protein S12 pseudogene 16	O	-	20201124	-
9606	100271353	RPS12P17	-	RPS12_8_1057	HGNC:HGNC:35705|Ensembl:ENSG00000233163	10	10q22.1	ribosomal protein S12 pseudogene 17	pseudo	RPS12P17	ribosomal protein S12 pseudogene 17	O	-	20201124	-
9606	100271354	RPS12P18	-	RPS12P19|RPS12_8_1068|RPS12_9_1069	HGNC:HGNC:36421|Ensembl:ENSG00000232965	10	10q22.3	ribosomal protein S12 pseudogene 18	pseudo	RPS12P18	ribosomal protein S12 pseudogene 18	O	ribosomal protein S12 pseudogene 19	20201124	-
9606	100271357	RPS15AP21	-	RPS15A_6_747	HGNC:HGNC:36142|Ensembl:ENSG00000220447	6	6q22.31	ribosomal protein S15a pseudogene 21	pseudo	RPS15AP21	ribosomal protein S15a pseudogene 21	O	-	20201124	-
9606	100271358	RPS15AP16	-	RPS15A_7_402	HGNC:HGNC:36764|Ensembl:ENSG00000239483	3	3q21.3	ribosomal protein S15a pseudogene 16	pseudo	RPS15AP16	ribosomal protein S15a pseudogene 16	O	-	20201124	-
9606	100271359	RPS15AP26	-	RPS15A_7_928	HGNC:HGNC:36773|Ensembl:ENSG00000241003	8	8q22.1	ribosomal protein S15a pseudogene 26	pseudo	RPS15AP26	ribosomal protein S15a pseudogene 26	O	-	20201124	-
9606	100271360	RPS15AP18	-	RPS15A_9_644	HGNC:HGNC:36524|Ensembl:ENSG00000242979	5	5q35.3	ribosomal protein S15a pseudogene 18	pseudo	RPS15AP18	ribosomal protein S15a pseudogene 18	O	-	20201124	-
9606	100271361	RPS15P7	-	RPS15_4_1197	HGNC:HGNC:36623|Ensembl:ENSG00000213970	12	12p13.32	ribosomal protein S15 pseudogene 7	pseudo	RPS15P7	ribosomal protein S15 pseudogene 7	O	-	20201124	-
9606	100271362	RPS16P6	-	RPS16_3_1149	HGNC:HGNC:36741|Ensembl:ENSG00000230835	11	11q13.1	ribosomal protein S16 pseudogene 6	pseudo	RPS16P6	ribosomal protein S16 pseudogene 6	O	-	20201124	-
9606	100271363	RPS17P15	-	RPS17_7_1173	HGNC:HGNC:35931|Ensembl:ENSG00000239354	11	11q23.1	ribosomal protein S17 pseudogene 15	pseudo	RPS17P15	ribosomal protein S17 pseudogene 15	O	-	20201124	-
9606	100271364	RPS18P13	-	RPS18_8_1634	HGNC:HGNC:36901|Ensembl:ENSG00000243455	19	19p13.11	ribosomal protein S18 pseudogene 13	pseudo	RPS18P13	ribosomal protein S18 pseudogene 13	O	-	20201124	-
9606	100271365	RPS21P6	-	RPS21_3_1599	HGNC:HGNC:36317|Ensembl:ENSG00000240983	18	18q21.1	ribosomal protein S21 pseudogene 6	pseudo	RPS21P6	ribosomal protein S21 pseudogene 6	O	-	20201124	-
9606	100271366	RPS21P7	-	RPS21_4_1681	HGNC:HGNC:35577|Ensembl:ENSG00000234573	20	20p13	ribosomal protein S21 pseudogene 7	pseudo	RPS21P7	ribosomal protein S21 pseudogene 7	O	-	20201124	-
9606	100271367	RPS23P6	-	RPS23_4_1473	HGNC:HGNC:36511	16	16p13.13	ribosomal protein S23 pseudogene 6	pseudo	RPS23P6	ribosomal protein S23 pseudogene 6	O	-	20201124	-
9606	100271371	RPS24P18	-	RPS24_8_1590	HGNC:HGNC:36745	18	18q11.2	ribosomal protein S24 pseudogene 18	pseudo	RPS24P18	ribosomal protein S24 pseudogene 18	O	-	20201124	-
9606	100271372	RPS25P10	-	RPS25_3_1755	HGNC:HGNC:36078|Ensembl:ENSG00000234735	22	22q13.2	ribosomal protein S25 pseudogene 10	pseudo	RPS25P10	ribosomal protein S25 pseudogene 10	O	-	20201124	-
9606	100271373	RPS25P9	-	RPS25_7_1060	HGNC:HGNC:36936	10	10q22.1	ribosomal protein S25 pseudogene 9	pseudo	RPS25P9	ribosomal protein S25 pseudogene 9	O	-	20201124	-
9606	100271374	RPS27AP5	-	RPS27A_1_141	HGNC:HGNC:36867|Ensembl:ENSG00000231767	1	1q31.2	ribosomal protein S27a pseudogene 5	pseudo	RPS27AP5	ribosomal protein S27a pseudogene 5	O	-	20201124	-
9606	100271375	RPS27AP8	-	RPS27A_2_437	HGNC:HGNC:36361|Ensembl:ENSG00000237483	3	3q26.31	RPS27A pseudogene 8	pseudo	RPS27AP8	RPS27A pseudogene 8	O	ribosomal protein S27a pseudogene 8	20201124	-
9606	100271376	RPS27AP9	-	RPS27A_3_585	HGNC:HGNC:35630|Ensembl:ENSG00000242706	5	5q14.1	RPS27A pseudogene 9	pseudo	RPS27AP9	RPS27A pseudogene 9	O	ribosomal protein S27a pseudogene 9	20201124	-
9606	100271377	RPS27AP10	-	RPS27A_3_621	HGNC:HGNC:36570	5	5q31.3	RPS27A pseudogene 10	pseudo	RPS27AP10	RPS27A pseudogene 10	O	ribosomal protein S27a pseudogene 10	20201124	-
9606	100271378	RPS27AP14	-	RPS27A_5_955	HGNC:HGNC:36530|Ensembl:ENSG00000236594	9	9p24.3	RPS27A pseudogene 14	pseudo	RPS27AP14	RPS27A pseudogene 14	O	ribosomal protein S27a pseudogene 14	20201124	-
9606	100271379	RPS27AP15	-	RPS27A_6_985	HGNC:HGNC:35817|Ensembl:ENSG00000229753	9	9q21.13	RPS27A pseudogene 15	pseudo	RPS27AP15	RPS27A pseudogene 15	O	ribosomal protein S27a pseudogene 15	20201124	-
9606	100271380	RPS27P18	-	RPS27_6_1109	HGNC:HGNC:36296|Ensembl:ENSG00000233135	10	10q26.13	ribosomal protein S27 pseudogene 18	pseudo	RPS27P18	ribosomal protein S27 pseudogene 18	O	ribosomal protein S27-like pseudogene	20201124	-
9606	100271381	RPS28P8	-	RPS28_4_1309	HGNC:HGNC:36938|Ensembl:ENSG00000226093	13	13q14.11	ribosomal protein S28 pseudogene 8	pseudo	RPS28P8	ribosomal protein S28 pseudogene 8	O	-	20201124	-
9606	100271383	RPS29P19	-	RPS29_4_1178	HGNC:HGNC:36118|Ensembl:ENSG00000243353	11	11q23.2	ribosomal protein S29 pseudogene 19	pseudo	RPS29P19	ribosomal protein S29 pseudogene 19	O	-	20201124	-
9606	100271384	RPS29P22	-	RPS29_6_1530	HGNC:HGNC:35799|Ensembl:ENSG00000240873	17	17q11.2	ribosomal protein S29 pseudogene 22	pseudo	RPS29P22	ribosomal protein S29 pseudogene 22	O	-	20201124	-
9606	100271385	RPS4XP12	-	RPS4P12|RPS4X_4_1183	HGNC:HGNC:35951|Ensembl:ENSG00000244400	11	11q23.3	ribosomal protein S4X pseudogene 12	pseudo	RPS4XP12	ribosomal protein S4X pseudogene 12	O	ribosomal protein S4, X-linked pseudogene	20201124	-
9606	100271386	RPS4XP20	-	RPS4P20|RPS4X_9_1648	HGNC:HGNC:36437|Ensembl:ENSG00000249987	19	19q13.11	ribosomal protein S4X pseudogene 20	pseudo	RPS4XP20	ribosomal protein S4X pseudogene 20	O	-	20201124	-
9606	100271387	RPL12P43	-	RPL12_24_1805	HGNC:HGNC:35840|Ensembl:ENSG00000234524	X	Xq24	ribosomal protein L12 pseudogene 43	pseudo	RPL12P43	ribosomal protein L12 pseudogene 43	O	-	20201124	-
9606	100271388	RPL17P49	-	RPL17_20_1764	HGNC:HGNC:37009	X	Xp22.2	ribosomal protein L17 pseudogene 49	pseudo	RPL17P49	ribosomal protein L17 pseudogene 49	O	-	20201124	-
9606	100271389	RPL21P81	-	RPL21_35_1017	HGNC:HGNC:35530|Ensembl:ENSG00000230064	9	9q34.2	ribosomal protein L21 pseudogene 81	pseudo	RPL21P81	ribosomal protein L21 pseudogene 81	O	-	20201124	-
9606	100271390	RPL21P132	-	RPL21_62_1798	HGNC:HGNC:35865	X	Xq22.1	ribosomal protein L21 pseudogene 132	pseudo	RPL21P132	ribosomal protein L21 pseudogene 132	O	-	20201124	-
9606	100271391	RPL21P133	-	RPL21_63_1815	HGNC:HGNC:36003|Ensembl:ENSG00000236509	X	Xq26.3	ribosomal protein L21 pseudogene 133	pseudo	RPL21P133	ribosomal protein L21 pseudogene 133	O	-	20201124	-
9606	100271392	RPL31P63	-	RPL31_36_1782	HGNC:HGNC:35666|Ensembl:ENSG00000236735	X	Xq13.1	ribosomal protein L31 pseudogene 63	pseudo	RPL31P63	ribosomal protein L31 pseudogene 63	O	-	20201124	-
9606	100271393	RPL32P35	-	RPL32_11_1810	HGNC:HGNC:36547|Ensembl:ENSG00000223995	X	Xq25	ribosomal protein L32 pseudogene 35	pseudo	RPL32P35	ribosomal protein L32 pseudogene 35	O	-	20201124	-
9606	100271394	RPL36P18	-	RPL36_10_1804	HGNC:HGNC:36856	X	Xq23	ribosomal protein L36 pseudogene 18	pseudo	RPL36P18	ribosomal protein L36 pseudogene 18	O	-	20201124	-
9606	100271395	RPL37P24	-	RPL37_11_1779	HGNC:HGNC:36201|Ensembl:ENSG00000224949	X	Xp11.22	ribosomal protein L37 pseudogene 24	pseudo	RPL37P24	ribosomal protein L37 pseudogene 24	O	-	20201124	-
9606	100271396	RPL39P24	-	RPL39_11_1016	HGNC:HGNC:36431	9	9q34.13	ribosomal protein L39 pseudogene 24	pseudo	RPL39P24	ribosomal protein L39 pseudogene 24	O	-	20201124	-
9606	100271398	RPL7AP44	-	RPL7A_21_1001	HGNC:HGNC:36645|Ensembl:ENSG00000231562	9	9q31.2	ribosomal protein L7a pseudogene 44	pseudo	RPL7AP44	ribosomal protein L7a pseudogene 44	O	-	20201124	-
9606	100271399	RPL7AP71	-	RPL7A_33_1780	HGNC:HGNC:35754|Ensembl:ENSG00000234566	X	Xp11.22	ribosomal protein L7a pseudogene 71	pseudo	RPL7AP71	ribosomal protein L7a pseudogene 71	O	-	20201124	-
9606	100271400	RPS26P56	-	RPS26_23_1811	HGNC:HGNC:35858	X	Xq25	ribosomal protein S26 pseudogene 56	pseudo	RPS26P56	ribosomal protein S26 pseudogene 56	O	-	20201124	-
9606	100271401	RPS26P57	-	RPS26_34_1808	HGNC:HGNC:36537|Ensembl:ENSG00000236880	X	Xq25	ribosomal protein S26 pseudogene 57	pseudo	RPS26P57	ribosomal protein S26 pseudogene 57	O	-	20201124	-
9606	100271402	RPS29P28	-	RPS29_22_1795	HGNC:HGNC:36830|Ensembl:ENSG00000232069	X	Xq21.33	ribosomal protein S29 pseudogene 28	pseudo	RPS29P28	ribosomal protein S29 pseudogene 28	O	-	20201124	-
9606	100271404	RPL12P26	-	RPL12_10_1101	HGNC:HGNC:36811|Ensembl:ENSG00000236171	10	10q25.3	ribosomal protein L12 pseudogene 26	pseudo	RPL12P26	ribosomal protein L12 pseudogene 26	O	-	20201124	-
9606	100271405	RPL12P30	-	RPL12_11_1132	HGNC:HGNC:35970	11	11p14.1	ribosomal protein L12 pseudogene 30	pseudo	RPL12P30	ribosomal protein L12 pseudogene 30	O	-	20201124	-
9606	100271406	RPL12P31	-	RPL12_11_1136	HGNC:HGNC:37025	11	11p13	ribosomal protein L12 pseudogene 31	pseudo	RPL12P31	ribosomal protein L12 pseudogene 31	O	-	20201124	-
9606	100271407	RPL12P34	-	RPL12_14_1319	HGNC:HGNC:36168|Ensembl:ENSG00000229824	13	13q21.33	ribosomal protein L12 pseudogene 34	pseudo	RPL12P34	ribosomal protein L12 pseudogene 34	O	-	20201124	-
9606	100271408	RPL12P36	-	RPL12_17_1486	HGNC:HGNC:36598|Ensembl:ENSG00000242423	16	16q21	ribosomal protein L12 pseudogene 36	pseudo	RPL12P36	ribosomal protein L12 pseudogene 36	O	-	20201124	-
9606	100271410	RPL12P39	-	RPL12_20_1611	HGNC:HGNC:35976|Ensembl:ENSG00000237314	18	18q22.1	ribosomal protein L12 pseudogene 39	pseudo	RPL12P39	ribosomal protein L12 pseudogene 39	O	-	20201124	-
9606	100271411	RPL17P37	-	RPL17_12_1285	HGNC:HGNC:36854|Ensembl:ENSG00000241590	12	12q24.23	ribosomal protein L17 pseudogene 37	pseudo	RPL17P37	ribosomal protein L17 pseudogene 37	O	-	20201124	-
9606	100271413	RPL17P40	-	RPL17_15_1477	HGNC:HGNC:36672	16	16p13.11	ribosomal protein L17 pseudogene 40	pseudo	RPL17P40	ribosomal protein L17 pseudogene 40	O	-	20201124	-
9606	100271414	RPL17P45	-	RPL17_16_1598	HGNC:HGNC:35618|Ensembl:ENSG00000267664	18	18q12.3	ribosomal protein L17 pseudogene 45	pseudo	RPL17P45	ribosomal protein L17 pseudogene 45	O	-	20201124	-
9606	100271415	RPL17P47	-	RPL17_17_1624	HGNC:HGNC:36089	19	19p13.2	ribosomal protein L17 pseudogene 47	pseudo	RPL17P47	ribosomal protein L17 pseudogene 47	O	-	20201124	-
9606	100271416	RPL17P48	-	RPL17_19_1717	HGNC:HGNC:36997|Ensembl:ENSG00000235018	20	20q13.33	ribosomal protein L17 pseudogene 48	pseudo	RPL17P48	ribosomal protein L17 pseudogene 48	O	-	20201124	-
9606	100271417	RPL17P38	-	RPL17_22_1275	HGNC:HGNC:36219|Ensembl:ENSG00000240441	12	12q23.3	ribosomal protein L17 pseudogene 38	pseudo	RPL17P38	ribosomal protein L17 pseudogene 38	O	-	20201124	-
9606	100271418	RPL17P42	-	RPL17_25_1540	HGNC:HGNC:36749	17	17q12	ribosomal protein L17 pseudogene 42	pseudo	RPL17P42	ribosomal protein L17 pseudogene 42	O	-	20201124	-
9606	100271419	RPL17P46	-	RPL17_27_1601	HGNC:HGNC:36202|Ensembl:ENSG00000239689	18	18q21.2	ribosomal protein L17 pseudogene 46	pseudo	RPL17P46	ribosomal protein L17 pseudogene 46	O	-	20201124	-
9606	100271420	RPL18AP14	-	RPL18A_9_1800	HGNC:HGNC:36624|Ensembl:ENSG00000223733	X	Xq22.3	ribosomal protein L18a pseudogene 14	pseudo	RPL18AP14	ribosomal protein L18a pseudogene 14	O	-	20201124	-
9606	100271421	RPL21P88	-	RPL21_36_1036	HGNC:HGNC:35714|Ensembl:ENSG00000238263	10	10q11.21	ribosomal protein L21 pseudogene 88	pseudo	RPL21P88	ribosomal protein L21 pseudogene 88	O	-	20201124	-
9606	100271422	RPL21P89	-	RPL21_37_1041	HGNC:HGNC:36474|Ensembl:ENSG00000229870	10	10q11.23	ribosomal protein L21 pseudogene 89	pseudo	RPL21P89	ribosomal protein L21 pseudogene 89	O	-	20201124	-
9606	100271423	RPL21P90	-	RPL21_37_1084	HGNC:HGNC:35548|Ensembl:ENSG00000227805	10	10q24.1	ribosomal protein L21 pseudogene 90	pseudo	RPL21P90	ribosomal protein L21 pseudogene 90	O	-	20201124	-
9606	100271424	RPL21P91	-	RPL21_39_1094	HGNC:HGNC:36450|Ensembl:ENSG00000224907	10	10q25.1	ribosomal protein L21 pseudogene 91	pseudo	RPL21P91	ribosomal protein L21 pseudogene 91	O	-	20201124	-
9606	100271425	RPL21P94	-	RPL21_39_1117	HGNC:HGNC:35568|Ensembl:ENSG00000241678	11	11p15.4	ribosomal protein L21 pseudogene 94	pseudo	RPL21P94	ribosomal protein L21 pseudogene 94	O	-	20201124	-
9606	100271427	RPL21P95	-	RPL21_40_1159	HGNC:HGNC:36097|Ensembl:ENSG00000241782	11	11q14.1	ribosomal protein L21 pseudogene 95	pseudo	RPL21P95	ribosomal protein L21 pseudogene 95	O	-	20201124	-
9606	100271428	RPL21P96	-	RPL21_41_1169	HGNC:HGNC:36790|Ensembl:ENSG00000239861	11	11q22.3	ribosomal protein L21 pseudogene 96	pseudo	RPL21P96	ribosomal protein L21 pseudogene 96	O	-	20201124	-
9606	100271429	RPL21P99	-	RPL21_41_1222	HGNC:HGNC:36628|Ensembl:ENSG00000242986	12	12p11.22	ribosomal protein L21 pseudogene 99	pseudo	RPL21P99	ribosomal protein L21 pseudogene 99	O	-	20201124	-
9606	100271430	RPL21P100	-	RPL21_42_1206	HGNC:HGNC:36048|Ensembl:ENSG00000242405	12	12p13.2	ribosomal protein L21 pseudogene 100	pseudo	RPL21P100	ribosomal protein L21 pseudogene 100	O	-	20201124	-
9606	100271431	RPL21P101	-	RPL21_42_1230	HGNC:HGNC:35733|Ensembl:ENSG00000241251	12	12q12	ribosomal protein L21 pseudogene 101	pseudo	RPL21P101	ribosomal protein L21 pseudogene 101	O	-	20201209	-
9606	100271432	RPL21P102	-	RPL21_43_1219	HGNC:HGNC:36295|Ensembl:ENSG00000244662	12	12p12.1	ribosomal protein L21 pseudogene 102	pseudo	RPL21P102	ribosomal protein L21 pseudogene 102	O	-	20201124	-
9606	100271433	RPL21P103	-	RPL21_44_1241	HGNC:HGNC:36732|Ensembl:ENSG00000241423	12	12q14.1	ribosomal protein L21 pseudogene 103	pseudo	RPL21P103	ribosomal protein L21 pseudogene 103	O	-	20201124	-
9606	100271434	RPL21P108	-	RPL21_44_1324	HGNC:HGNC:35496	13	13q22.1	ribosomal protein L21 pseudogene 108	pseudo	RPL21P108	ribosomal protein L21 pseudogene 108	O	-	20201124	-
9606	100271435	RPL21P104	-	RPL21_45_1243	HGNC:HGNC:36918|Ensembl:ENSG00000242922	12	12q14.1	ribosomal protein L21 pseudogene 104	pseudo	RPL21P104	ribosomal protein L21 pseudogene 104	O	-	20201124	-
9606	100271437	RPL21P109	-	RPL21_49_1320	HGNC:HGNC:36388|Ensembl:ENSG00000237816	13	13q21.33	ribosomal protein L21 pseudogene 109	pseudo	RPL21P109	ribosomal protein L21 pseudogene 109	O	-	20201124	-
9606	100271438	RPL21P110	-	RPL21_50_1323	HGNC:HGNC:35627|Ensembl:ENSG00000226617	13	13q21.33	ribosomal protein L21 pseudogene 110	pseudo	RPL21P110	ribosomal protein L21 pseudogene 110	O	-	20201124	-
9606	100271439	RPL21P111	-	RPL21_51_1327	HGNC:HGNC:36564|Ensembl:ENSG00000237109	13	13q31.1	ribosomal protein L21 pseudogene 111	pseudo	RPL21P111	ribosomal protein L21 pseudogene 111	O	-	20201124	-
9606	100271440	RPL21P113	-	RPL21_51_1437	HGNC:HGNC:36563	15	15q22.2	ribosomal protein L21 pseudogene 113	pseudo	RPL21P113	ribosomal protein L21 pseudogene 113	O	-	20201124	-
9606	100271441	RPL21P114	-	RPL21_52_1438	HGNC:HGNC:36776|Ensembl:ENSG00000243780	15	15q22.2	ribosomal protein L21 pseudogene 114	pseudo	RPL21P114	ribosomal protein L21 pseudogene 114	O	-	20201124	-
9606	100271443	RPL21P115	-	RPL21_54_1451	HGNC:HGNC:35878	15	15q23	ribosomal protein L21 pseudogene 115	pseudo	RPL21P115	ribosomal protein L21 pseudogene 115	O	-	20201124	-
9606	100271444	RPL21P116	-	RPL21_55_1456	HGNC:HGNC:36101|Ensembl:ENSG00000243711	15	15q25.1	ribosomal protein L21 pseudogene 116	pseudo	RPL21P116	ribosomal protein L21 pseudogene 116	O	-	20201124	-
9606	100271445	RPL21P121	-	RPL21_56_1523	HGNC:HGNC:36429	17	17p11.2	ribosomal protein L21 pseudogene 121	pseudo	RPL21P121	ribosomal protein L21 pseudogene 121	O	-	20201124	-
9606	100271446	RPL21P118	-	RPL21_57_1497	HGNC:HGNC:35954	16	16q23.1	ribosomal protein L21 pseudogene 118	pseudo	RPL21P118	ribosomal protein L21 pseudogene 118	O	-	20201124	-
9606	100271447	RPL21P122	-	RPL21_58_1515	HGNC:HGNC:36990	17	17p12	ribosomal protein L21 pseudogene 122	pseudo	RPL21P122	ribosomal protein L21 pseudogene 122	O	-	20201213	-
9606	100271448	RPL21P123	-	RPL21_59_1535	HGNC:HGNC:35691|Ensembl:ENSG00000240531	17	17q11.2	ribosomal protein L21 pseudogene 123	pseudo	RPL21P123	ribosomal protein L21 pseudogene 123	O	-	20201124	-
9606	100271449	RPL21P126	-	RPL21_59_1605	HGNC:HGNC:35959|Ensembl:ENSG00000242320	18	18q21.2	ribosomal protein L21 pseudogene 126	pseudo	RPL21P126	ribosomal protein L21 pseudogene 126	O	-	20201124	-
9606	100271450	RPL21P124	-	RPL21_60_1556	HGNC:HGNC:36060|Ensembl:ENSG00000186244	17	17q21.33	ribosomal protein L21 pseudogene 124	pseudo	RPL21P124	ribosomal protein L21 pseudogene 124	O	-	20201124	-
9606	100271451	RPL21P129	-	RPL21_60_1619	HGNC:HGNC:36747|Ensembl:ENSG00000242636	19	19p13.2	ribosomal protein L21 pseudogene 129	pseudo	RPL21P129	ribosomal protein L21 pseudogene 129	O	-	20201124	-
9606	100271452	RPL21P127	-	RPL21_61_1581	HGNC:HGNC:36099|Ensembl:ENSG00000243720	18	18p11.31	ribosomal protein L21 pseudogene 127	pseudo	RPL21P127	ribosomal protein L21 pseudogene 127	O	-	20201124	-
9606	100271453	RPL21P130	-	RPL21_63_1633	HGNC:HGNC:36453|Ensembl:ENSG00000243771	19	19p13.11	ribosomal protein L21 pseudogene 130	pseudo	RPL21P130	ribosomal protein L21 pseudogene 130	O	-	20201124	-
9606	100271455	RPL22P21	-	RPL22_11_1520	HGNC:HGNC:35547	17	17p12	ribosomal protein L22 pseudogene 21	pseudo	RPL22P21	ribosomal protein L22 pseudogene 21	O	-	20201124	-
9606	100271456	RPL23AP27	-	RPL23A_10_252	HGNC:HGNC:36497|Ensembl:ENSG00000225669	2	2q12.1	ribosomal protein L23a pseudogene 27	pseudo	RPL23AP27	ribosomal protein L23a pseudogene 27	O	-	20201124	-
9606	100271457	RPL23AP28	-	RPL23A_10_329	HGNC:HGNC:36727|Ensembl:ENSG00000226331	2	2q36.1	ribosomal protein L23a pseudogene 28	pseudo	RPL23AP28	ribosomal protein L23a pseudogene 28	O	-	20201124	-
9606	100271458	RPL23AP29	-	RPL23A_11_287	HGNC:HGNC:36355|Ensembl:ENSG00000214024	2	2q23.3	ribosomal protein L23a pseudogene 29	pseudo	RPL23AP29	ribosomal protein L23a pseudogene 29	O	-	20201124	-
9606	100271459	RPL23AP30	-	RPL23A_12_308	HGNC:HGNC:35617	2	2q33.1	ribosomal protein L23a pseudogene 30	pseudo	RPL23AP30	ribosomal protein L23a pseudogene 30	O	-	20201124	-
9606	100271460	RPL23AP31	-	RPL23A_13_326	HGNC:HGNC:35777|Ensembl:ENSG00000232625	2	2q35	ribosomal protein L23a pseudogene 31	pseudo	RPL23AP31	ribosomal protein L23a pseudogene 31	O	-	20201124	-
9606	100271461	RPL23AP39	-	RPL23A_15_341	HGNC:HGNC:36470|Ensembl:ENSG00000214074	3	3p26.3	ribosomal protein L23a pseudogene 39	pseudo	RPL23AP39	ribosomal protein L23a pseudogene 39	O	-	20201124	-
9606	100271462	RPL23AP40	-	RPL23A_17_408	HGNC:HGNC:35587|Ensembl:ENSG00000242321	3	3q22.3	ribosomal protein L23a pseudogene 40	pseudo	RPL23AP40	ribosomal protein L23a pseudogene 40	O	-	20201124	-
9606	100271464	RPL23AP51	-	RPL23A_18_782	HGNC:HGNC:36040|Ensembl:ENSG00000234718	7	7p21.3	ribosomal protein L23a pseudogene 51	pseudo	RPL23AP51	ribosomal protein L23a pseudogene 51	O	-	20201124	-
9606	100271465	RPL23AP52	-	RPL23A_19_784	HGNC:HGNC:36723|Ensembl:ENSG00000230370	7	7p21.3	ribosomal protein L23a pseudogene 52	pseudo	RPL23AP52	ribosomal protein L23a pseudogene 52	O	-	20201124	-
9606	100271466	RPL23AP54	-	RPL23A_22_870	HGNC:HGNC:36689|Ensembl:ENSG00000240486	8	8p23.2	ribosomal protein L23a pseudogene 54	pseudo	RPL23AP54	ribosomal protein L23a pseudogene 54	O	-	20201124	-
9606	100271467	RPL23AP55	-	RPL23A_23_884	HGNC:HGNC:35997|Ensembl:ENSG00000243265	8	8p21.3	ribosomal protein L23a pseudogene 55	pseudo	RPL23AP55	ribosomal protein L23a pseudogene 55	O	-	20201124	-
9606	100271469	RPL26P31	-	RPL26_11_1166	HGNC:HGNC:36907|Ensembl:ENSG00000242807	11	11q21	ribosomal protein L26 pseudogene 31	pseudo	RPL26P31	ribosomal protein L26 pseudogene 31	O	-	20201124	-
9606	100271470	RPL26P34	-	RPL26_13_1302	HGNC:HGNC:36249|Ensembl:ENSG00000225404	13	13q12.12	ribosomal protein L26 pseudogene 34	pseudo	RPL26P34	ribosomal protein L26 pseudogene 34	O	-	20201124	-
9606	100271471	RPL26P27	-	RPL26_15_1055	HGNC:HGNC:36735|Ensembl:ENSG00000226493	10	10q21.3	ribosomal protein L26 pseudogene 27	pseudo	RPL26P27	ribosomal protein L26 pseudogene 27	O	-	20201124	-
9606	100271472	RPL29P22	-	RPL29_12_1148	HGNC:HGNC:35675	11	11q12.3	ribosomal protein L29 pseudogene 22	pseudo	RPL29P22	ribosomal protein L29 pseudogene 22	O	-	20201124	-
9606	100271474	RPL29P29	-	RPL29_18_1328	HGNC:HGNC:36577|Ensembl:ENSG00000225289	13	13q31.2	ribosomal protein L29 pseudogene 29	pseudo	RPL29P29	ribosomal protein L29 pseudogene 29	O	-	20201124	-
9606	100271475	RPL31P51	-	RPL31_17_1239	HGNC:HGNC:35600|Ensembl:ENSG00000213470	12	12q13.13	ribosomal protein L31 pseudogene 51	pseudo	RPL31P51	ribosomal protein L31 pseudogene 51	O	-	20201124	-
9606	100271476	RPL31P52	-	RPL31_18_1289	HGNC:HGNC:36607|Ensembl:ENSG00000219355	12	12q24.31	ribosomal protein L31 pseudogene 52	pseudo	RPL31P52	ribosomal protein L31 pseudogene 52	O	-	20201124	-
9606	100271477	RPL31P53	-	RPL31_19_1315	HGNC:HGNC:35749|Ensembl:ENSG00000225352	13	13q21.1	ribosomal protein L31 pseudogene 53	pseudo	RPL31P53	ribosomal protein L31 pseudogene 53	O	-	20201124	-
9606	100271478	RPL31P56	-	RPL31_20_1484	HGNC:HGNC:36336|Ensembl:ENSG00000240760	16	16q12.2	ribosomal protein L31 pseudogene 56	pseudo	RPL31P56	ribosomal protein L31 pseudogene 56	O	-	20201124	-
9606	100271479	RPL31P46	-	RPL31_23_1157	HGNC:HGNC:35559	11	11q13.4	ribosomal protein L31 pseudogene 46	pseudo	RPL31P46	ribosomal protein L31 pseudogene 46	O	-	20201213	-
9606	100271480	RPL31P59	-	RPL31_23_1580	HGNC:HGNC:36975|Ensembl:ENSG00000240364	18	18p11.31	ribosomal protein L31 pseudogene 59	pseudo	RPL31P59	ribosomal protein L31 pseudogene 59	O	-	20201124	-
9606	100271481	RPL31P47	-	RPL31_24_1186	HGNC:HGNC:36124	11	11q24.1	ribosomal protein L31 pseudogene 47	pseudo	RPL31P47	ribosomal protein L31 pseudogene 47	O	-	20201124	-
9606	100271482	RPL31P62	-	RPL31_26_1736	HGNC:HGNC:36569|Ensembl:ENSG00000235328	22	22q11.1	ribosomal protein L31 pseudogene 62	pseudo	RPL31P62	ribosomal protein L31 pseudogene 62	O	-	20201124	-
9606	100271483	RPL31P54	-	RPL31_27_1326	HGNC:HGNC:36077|Ensembl:ENSG00000229865	13	13q22.3	ribosomal protein L31 pseudogene 54	pseudo	RPL31P54	ribosomal protein L31 pseudogene 54	O	-	20201124	-
9606	100271485	RPL31P58	-	RPL31_32_1533	HGNC:HGNC:35862|Ensembl:ENSG00000243053	17	17q11.2	ribosomal protein L31 pseudogene 58	pseudo	RPL31P58	ribosomal protein L31 pseudogene 58	O	-	20201124	-
9606	100271486	RPL31P60	-	RPL31_33_1645	HGNC:HGNC:36123|Ensembl:ENSG00000239988	19	19q13.11	ribosomal protein L31 pseudogene 60	pseudo	RPL31P60	ribosomal protein L31 pseudogene 60	O	-	20201124	-
9606	100271487	RPL31P61	-	RPL31_34_1652	HGNC:HGNC:35635|Ensembl:ENSG00000243297	19	19q13.12	ribosomal protein L31 pseudogene 61	pseudo	RPL31P61	ribosomal protein L31 pseudogene 61	O	-	20201124	-
9606	100271488	RPL32P32	-	RPL32_10_1563	HGNC:HGNC:36024|Ensembl:ENSG00000241157	17	17q23.2	ribosomal protein L32 pseudogene 32	pseudo	RPL32P32	ribosomal protein L32 pseudogene 32	O	-	20201124	-
9606	100271489	RPL32P24	-	RPL32_15_1162	HGNC:HGNC:36722|Ensembl:ENSG00000241020	11	11q14.1	ribosomal protein L32 pseudogene 24	pseudo	RPL32P24	ribosomal protein L32 pseudogene 24	O	-	20201124	-
9606	100271490	RPL32P25	-	RPL32_16_1167	HGNC:HGNC:35721|Ensembl:ENSG00000242993	11	11q21	ribosomal protein L32 pseudogene 25	pseudo	RPL32P25	ribosomal protein L32 pseudogene 25	O	-	20201124	-
9606	100271491	RPL32P26	-	RPL32_17_1245	HGNC:HGNC:36027|Ensembl:ENSG00000241941	12	12q14.1	ribosomal protein L32 pseudogene 26	pseudo	RPL32P26	ribosomal protein L32 pseudogene 26	O	-	20201124	-
9606	100271492	RPL32P30	-	RPL32_19_1431	HGNC:HGNC:36729|Ensembl:ENSG00000241130	15	15q21.2	ribosomal protein L32 pseudogene 30	pseudo	RPL32P30	ribosomal protein L32 pseudogene 30	O	-	20201124	-
9606	100271493	RPL32P33	-	RPL32_20_1573	HGNC:HGNC:36231	17	17q24.3	ribosomal protein L32 pseudogene 33	pseudo	RPL32P33	ribosomal protein L32 pseudogene 33	O	-	20201124	-
9606	100271494	RPL34P19	-	RPL34_10_1028	HGNC:HGNC:36925	10	10p11.22	ribosomal protein L34 pseudogene 19	pseudo	RPL34P19	ribosomal protein L34 pseudogene 19	O	-	20201124	-
9606	100271495	RPL34P21	-	RPL34_10_1189	HGNC:HGNC:35677|Ensembl:ENSG00000244451	11	11q24.3	ribosomal protein L34 pseudogene 21	pseudo	RPL34P21	ribosomal protein L34 pseudogene 21	O	-	20201124	-
9606	100271498	RPL34P22	-	RPL34_12_1141	HGNC:HGNC:36454|Ensembl:ENSG00000244267	11	11p11.2	ribosomal protein L34 pseudogene 22	pseudo	RPL34P22	ribosomal protein L34 pseudogene 22	O	-	20201124	-
9606	100271499	RPL34P23	-	RPL34_13_1184	HGNC:HGNC:35820|Ensembl:ENSG00000243669	11	11q24.1	ribosomal protein L34 pseudogene 23	pseudo	RPL34P23	ribosomal protein L34 pseudogene 23	O	-	20201124	-
9606	100271500	RPL34P28	-	RPL34_13_1367	HGNC:HGNC:36781|Ensembl:ENSG00000239686	14	14q22.3	ribosomal protein L34 pseudogene 28	pseudo	RPL34P28	ribosomal protein L34 pseudogene 28	O	-	20201124	-
9606	100271501	RPL34P25	-	RPL34_14_1217	HGNC:HGNC:35895	12	12p12.3	ribosomal protein L34 pseudogene 25	pseudo	RPL34P25	ribosomal protein L34 pseudogene 25	O	-	20201124	-
9606	100271502	RPL34P32	-	RPL34_14_1586	HGNC:HGNC:36902|Ensembl:ENSG00000243303	18	18q11.2	ribosomal protein L34 pseudogene 32	pseudo	RPL34P32	ribosomal protein L34 pseudogene 32	O	-	20201124	-
9606	100271503	RPL34P29	-	RPL34_15_1483	HGNC:HGNC:35631|Ensembl:ENSG00000244551	16	16q12.1	ribosomal protein L34 pseudogene 29	pseudo	RPL34P29	ribosomal protein L34 pseudogene 29	O	-	20201124	-
9606	100271504	RPL34P35	-	RPL34_16_1738	HGNC:HGNC:35798|Ensembl:ENSG00000230194	22	22q11.21	ribosomal protein L34 pseudogene 35	pseudo	RPL34P35	ribosomal protein L34 pseudogene 35	O	-	20201124	-
9606	100271505	RPL34P30	-	RPL34_17_1547	HGNC:HGNC:36477|Ensembl:ENSG00000239671	17	17q21.2	ribosomal protein L34 pseudogene 30	pseudo	RPL34P30	ribosomal protein L34 pseudogene 30	O	-	20201124	-
9606	100271506	RPL35AP21	-	RPL35A_11_983	HGNC:HGNC:36814	9	9q21.13	ribosomal protein L35a pseudogene 21	pseudo	RPL35AP21	ribosomal protein L35a pseudogene 21	O	-	20201124	-
9606	100271507	RPL35AP22	-	RPL35A_9_1011	HGNC:HGNC:35932|Ensembl:ENSG00000235133	9	9q33.1	ribosomal protein L35a pseudogene 22	pseudo	RPL35AP22	ribosomal protein L35a pseudogene 22	O	-	20201124	-
9606	100271508	RPL36AP24	-	RPL36A_10_733	HGNC:HGNC:36252	6	6q21	ribosomal protein L36a pseudogene 24	pseudo	RPL36AP24	ribosomal protein L36a pseudogene 24	O	-	20201124	-
9606	100271509	RPL36AP28	-	RPL36A_10_864	HGNC:HGNC:36702	7	7q36.1	ribosomal protein L36a pseudogene 28	pseudo	RPL36AP28	ribosomal protein L36a pseudogene 28	O	-	20201124	-
9606	100271510	RPL36AP29	-	RPL36A_11_788	HGNC:HGNC:36897|Ensembl:ENSG00000224683	7	7p21.2	ribosomal protein L36a pseudogene 29	pseudo	RPL36AP29	ribosomal protein L36a pseudogene 29	O	-	20201124	-
9606	100271511	RPL36AP30	-	RPL36A_11_867	HGNC:HGNC:36216	7	7q36.3	ribosomal protein L36a pseudogene 30	pseudo	RPL36AP30	ribosomal protein L36a pseudogene 30	O	-	20201124	-
9606	100271512	RPL36AP32	-	RPL36A_12_887	HGNC:HGNC:36540|Ensembl:ENSG00000242958	8	8p21.1	ribosomal protein L36a pseudogene 32	pseudo	RPL36AP32	ribosomal protein L36a pseudogene 32	O	-	20201124	-
9606	100271513	RPL36AP34	-	RPL36A_14_970	HGNC:HGNC:35882|Ensembl:ENSG00000232867	9	9p21.2	ribosomal protein L36a pseudogene 34	pseudo	RPL36AP34	ribosomal protein L36a pseudogene 34	O	-	20201124	-
9606	100271515	RPL37P19	-	RPL37_10_1232	HGNC:HGNC:35576	12	12q13.11	ribosomal protein L37 pseudogene 19	pseudo	RPL37P19	ribosomal protein L37 pseudogene 19	O	-	20201124	-
9606	100271516	RPL37P21	-	RPL37_11_1318	HGNC:HGNC:36256|Ensembl:ENSG00000236433	13	13q21.33	ribosomal protein L37 pseudogene 21	pseudo	RPL37P21	ribosomal protein L37 pseudogene 21	O	-	20201124	-
9606	100271517	RPL39P25	-	RPL39_11_1067	HGNC:HGNC:37002	10	10q22.2	ribosomal protein L39 pseudogene 25	pseudo	RPL39P25	ribosomal protein L39 pseudogene 25	O	-	20201124	-
9606	100271518	RPL39P26	-	RPL39_12_1121	HGNC:HGNC:35900	11	11p15.3	ribosomal protein L39 pseudogene 26	pseudo	RPL39P26	ribosomal protein L39 pseudogene 26	O	-	20201124	-
9606	100271519	RPL39P30	-	RPL39_12_1504	HGNC:HGNC:36979	16	16q24.2	ribosomal protein L39 pseudogene 30	pseudo	RPL39P30	ribosomal protein L39 pseudogene 30	O	-	20201124	-
9606	100271520	RPL39P28	-	RPL39_14_1253	HGNC:HGNC:35619|Ensembl:ENSG00000244432	12	12q15	ribosomal protein L39 pseudogene 28	pseudo	RPL39P28	ribosomal protein L39 pseudogene 28	O	-	20201124	-
9606	100271521	RPL39P33	-	RPL39_14_1560	HGNC:HGNC:36315	17	17q22	ribosomal protein L39 pseudogene 33	pseudo	RPL39P33	ribosomal protein L39 pseudogene 33	O	-	20201124	-
9606	100271522	RPL39P29	-	RPL39_15_1333	HGNC:HGNC:35808	13	13q33.1	ribosomal protein L39 pseudogene 29	pseudo	RPL39P29	ribosomal protein L39 pseudogene 29	O	-	20201124	-
9606	100271523	RPL39P34	-	RPL39_15_1666	HGNC:HGNC:36528	19	19q13.41	ribosomal protein L39 pseudogene 34	pseudo	RPL39P34	ribosomal protein L39 pseudogene 34	O	-	20201124	-
9606	100271524	RPL39P35	-	RPL39_16_1667	HGNC:HGNC:35815	19	19q13.42	ribosomal protein L39 pseudogene 35	pseudo	RPL39P35	ribosomal protein L39 pseudogene 35	O	-	20201124	-
9606	100271525	RPL39P31	-	RPL39_17_1495	HGNC:HGNC:36488	16	16q22.2	ribosomal protein L39 pseudogene 31	pseudo	RPL39P31	ribosomal protein L39 pseudogene 31	O	-	20201124	-
9606	100271526	RPL39P36	-	RPL39_17_1668	HGNC:HGNC:36076	19	19q13.42	ribosomal protein L39 pseudogene 36	pseudo	RPL39P36	ribosomal protein L39 pseudogene 36	O	-	20201124	-
9606	100271528	RPL39P37	-	RPL39_18_1669	HGNC:HGNC:36282	19	19q13.42	ribosomal protein L39 pseudogene 37	pseudo	RPL39P37	ribosomal protein L39 pseudogene 37	O	-	20201124	-
9606	100271529	RPL39P38	-	RPL39_19_1635	HGNC:HGNC:36935	19	19p13.11	ribosomal protein L39 pseudogene 38	pseudo	RPL39P38	ribosomal protein L39 pseudogene 38	O	-	20201124	-
9606	100271530	RPL39P39	-	RPL39_19_1716	HGNC:HGNC:36514	20	20q13.31	ribosomal protein L39 pseudogene 39	pseudo	RPL39P39	ribosomal protein L39 pseudogene 39	O	-	20201124	-
9606	100271531	RPL39P40	-	RPL39_21_1719	HGNC:HGNC:35823	21	21q21.1	ribosomal protein L39 pseudogene 40	pseudo	RPL39P40	ribosomal protein L39 pseudogene 40	O	-	20201124	-
9606	100271532	RPL39P41	-	RPL39_22_1750	HGNC:HGNC:35941	22	22q13.1	ribosomal protein L39 pseudogene 41	pseudo	RPL39P41	ribosomal protein L39 pseudogene 41	O	-	20201124	-
9606	100271533	RPL7AP51	-	RPL7A_17_1050	HGNC:HGNC:36826|Ensembl:ENSG00000226448	10	10q21.3	ribosomal protein L7a pseudogene 51	pseudo	RPL7AP51	ribosomal protein L7a pseudogene 51	O	-	20201124	-
9606	100271534	RPL7AP52	-	RPL7A_18_1082	HGNC:HGNC:36233|Ensembl:ENSG00000225354	10	10q23.33	ribosomal protein L7a pseudogene 52	pseudo	RPL7AP52	ribosomal protein L7a pseudogene 52	O	-	20201124	-
9606	100271535	RPL7AP55	-	RPL7A_19_1118	HGNC:HGNC:36314|Ensembl:ENSG00000241008	11	11p15.4	ribosomal protein L7a pseudogene 55	pseudo	RPL7AP55	ribosomal protein L7a pseudogene 55	O	-	20201124	-
9606	100271536	RPL7AP56	-	RPL7A_21_1137	HGNC:HGNC:35585|Ensembl:ENSG00000242834	11	11p12	ribosomal protein L7a pseudogene 56	pseudo	RPL7AP56	ribosomal protein L7a pseudogene 56	O	-	20201124	-
9606	100271537	RPL7AP57	-	RPL7A_23_1164	HGNC:HGNC:36551|Ensembl:ENSG00000242248	11	11q14.3	ribosomal protein L7a pseudogene 57	pseudo	RPL7AP57	ribosomal protein L7a pseudogene 57	O	-	20201124	-
9606	100271538	RPL7AP60	-	RPL7A_25_1279	HGNC:HGNC:35859|Ensembl:ENSG00000213152	12	12q24.13	ribosomal protein L7a pseudogene 60	pseudo	RPL7AP60	ribosomal protein L7a pseudogene 60	O	-	20201124	-
9606	100271539	RPL7AP61	-	RPL7A_25_1330	HGNC:HGNC:35482|Ensembl:ENSG00000233291	13	13q32.2	ribosomal protein L7a pseudogene 61	pseudo	RPL7AP61	ribosomal protein L7a pseudogene 61	O	-	20201124	-
9606	100271542	RPL7AP67	-	RPL7A_29_1595	HGNC:HGNC:35537|Ensembl:ENSG00000239683	18	18q12.2	ribosomal protein L7a pseudogene 67	pseudo	RPL7AP67	ribosomal protein L7a pseudogene 67	O	-	20201124	-
9606	100271543	RPL7AP65	-	RPL7A_30_1522	HGNC:HGNC:37031|Ensembl:ENSG00000228000	17	17p11.2	ribosomal protein L7a pseudogene 65	pseudo	RPL7AP65	ribosomal protein L7a pseudogene 65	O	-	20201124	-
9606	100271545	RPL7AP69	-	RPL7A_31_1673	HGNC:HGNC:36697|Ensembl:ENSG00000268483	19	19q13.43	ribosomal protein L7a pseudogene 69	pseudo	RPL7AP69	ribosomal protein L7a pseudogene 69	O	-	20201124	-
9606	100271546	RPS10P25	-	RPS10_10_1555	HGNC:HGNC:36532	17	17q21.32	ribosomal protein S10 pseudogene 25	pseudo	RPS10P25	ribosomal protein S10 pseudogene 25	O	-	20201124	-
9606	100271547	RPS10P20	-	RPS10_11_1233	HGNC:HGNC:35829|Ensembl:ENSG00000240443	12	12q13.11	ribosomal protein S10 pseudogene 20	pseudo	RPS10P20	ribosomal protein S10 pseudogene 20	O	-	20201124	-
9606	100271548	RPS10P26	-	RPS10_11_1569	HGNC:HGNC:36321|Ensembl:ENSG00000239246	17	17q23.2	ribosomal protein S10 pseudogene 26	pseudo	RPS10P26	ribosomal protein S10 pseudogene 26	O	-	20201124	-
9606	100271549	RPS12P20	-	RPS12_10_1153	HGNC:HGNC:36187|Ensembl:ENSG00000244134	11	11q13.4	ribosomal protein S12 pseudogene 20	pseudo	RPS12P20	ribosomal protein S12 pseudogene 20	O	-	20201124	-
9606	100271550	RPS12P21	-	RPS12_11_1175	HGNC:HGNC:36464	11	11q23.1	ribosomal protein S12 pseudogene 21	pseudo	RPS12P21	ribosomal protein S12 pseudogene 21	O	-	20201124	-
9606	100271551	RPS12P24	-	RPS12_12_1308	HGNC:HGNC:35561|Ensembl:ENSG00000230283	13	13q13.3	ribosomal protein S12 pseudogene 24	pseudo	RPS12P24	ribosomal protein S12 pseudogene 24	O	-	20201124	-
9606	100271552	RPS12P27	-	RPS12_13_1490	HGNC:HGNC:35892	16	16q22.1	ribosomal protein S12 pseudogene 27	pseudo	RPS12P27	ribosomal protein S12 pseudogene 27	O	-	20201124	-
9606	100271553	RPS12P28	-	RPS12_14_1532	HGNC:HGNC:36972|Ensembl:ENSG00000240494	17	17q11.2	ribosomal protein S12 pseudogene 28	pseudo	RPS12P28	ribosomal protein S12 pseudogene 28	O	-	20201124	-
9606	100271555	RPS12P30	-	RPS12_15_1561	HGNC:HGNC:36813	17	17q22	ribosomal protein S12 pseudogene 30	pseudo	RPS12P30	ribosomal protein S12 pseudogene 30	O	-	20201124	-
9606	100271556	RPS12P32	-	RPS12_16_1623	HGNC:HGNC:35571	19	19p13.2	ribosomal protein S12 pseudogene 32	pseudo	RPS12P32	ribosomal protein S12 pseudogene 32	O	-	20201124	-
9606	100271557	RPS15AP22	-	RPS15A_11_848	HGNC:HGNC:36305|Ensembl:ENSG00000236395	7	7q32.3	ribosomal protein S15a pseudogene 22	pseudo	RPS15AP22	ribosomal protein S15a pseudogene 22	O	-	20201124	-
9606	100271558	RPS15AP23	-	RPS15A_12_849	HGNC:HGNC:36718|Ensembl:ENSG00000235429	7	7q33	ribosomal protein S15a pseudogene 23	pseudo	RPS15AP23	ribosomal protein S15a pseudogene 23	O	-	20201124	-
9606	100271560	RPS20P28	-	RPS20_13_1202	HGNC:HGNC:36452|Ensembl:ENSG00000240739	12	12p13.31	ribosomal protein S20 pseudogene 28	pseudo	RPS20P28	ribosomal protein S20 pseudogene 28	O	-	20201124	-
9606	100271561	RPS20P29	-	RPS20_14_1201	HGNC:HGNC:36237|Ensembl:ENSG00000241828	12	12p13.31	ribosomal protein S20 pseudogene 29	pseudo	RPS20P29	ribosomal protein S20 pseudogene 29	O	-	20201124	-
9606	100271562	RPS20P30	-	RPS20_14_1295	HGNC:HGNC:36626|Ensembl:ENSG00000242963	12	12q24.33	ribosomal protein S20 pseudogene 30	pseudo	RPS20P30	ribosomal protein S20 pseudogene 30	O	-	20201124	-
9606	100271563	RPS20P31	-	RPS20_15_1287	HGNC:HGNC:35767|Ensembl:ENSG00000240925	12	12q24.23	ribosomal protein S20 pseudogene 31	pseudo	RPS20P31	ribosomal protein S20 pseudogene 31	O	-	20201124	-
9606	100271564	RPS20P33	-	RPS20_16_1416	HGNC:HGNC:36725|Ensembl:ENSG00000242085	14	14q32.33	ribosomal protein S20 pseudogene 33	pseudo	RPS20P33	ribosomal protein S20 pseudogene 33	O	-	20201124	-
9606	100271565	RPS20P34	-	RPS20_17_1430	HGNC:HGNC:36668	15	15q21.2	ribosomal protein S20 pseudogene 34	pseudo	RPS20P34	ribosomal protein S20 pseudogene 34	O	-	20201124	-
9606	100271566	RPS20P35	-	RPS20_18_1544	HGNC:HGNC:36929	17	17q12	ribosomal protein S20 pseudogene 35	pseudo	RPS20P35	ribosomal protein S20 pseudogene 35	O	-	20201124	-
9606	100271567	RPS26P41	-	RPS26_13_1064	HGNC:HGNC:36062	10	10q22.2	ribosomal protein S26 pseudogene 41	pseudo	RPS26P41	ribosomal protein S26 pseudogene 41	O	-	20201124	-
9606	100271568	RPS26P42	-	RPS26_14_1066	HGNC:HGNC:36243	10	10q22.2	ribosomal protein S26 pseudogene 42	pseudo	RPS26P42	ribosomal protein S26 pseudogene 42	O	-	20201124	-
9606	100271569	RPS26P44	-	RPS26_16_1195	HGNC:HGNC:36927	12	12p13.32	ribosomal protein S26 pseudogene 44	pseudo	RPS26P44	ribosomal protein S26 pseudogene 44	O	-	20201124	-
9606	100271570	RPS26P45	-	RPS26_17_1256	HGNC:HGNC:36944|Ensembl:ENSG00000241765	12	12q15	ribosomal protein S26 pseudogene 45	pseudo	RPS26P45	ribosomal protein S26 pseudogene 45	O	-	20201124	-
9606	100271571	RPS26P43	-	RPS26_22_1185	HGNC:HGNC:36675	11	11q24.1	ribosomal protein S26 pseudogene 43	pseudo	RPS26P43	ribosomal protein S26 pseudogene 43	O	-	20201124	-
9606	100271572	RPS26P46	-	RPS26_23_1212	HGNC:HGNC:35807|Ensembl:ENSG00000243129	12	12p13.1	ribosomal protein S26 pseudogene 46	pseudo	RPS26P46	ribosomal protein S26 pseudogene 46	O	-	20201124	-
9606	100271574	RPS26P48	-	RPS26_26_1396	HGNC:HGNC:35519|Ensembl:ENSG00000239438	14	14q24.3	ribosomal protein S26 pseudogene 48	pseudo	RPS26P48	ribosomal protein S26 pseudogene 48	O	-	20201124	-
9606	100271575	RPS26P49	-	RPS26_27_1414	HGNC:HGNC:35514|Ensembl:ENSG00000239365	14	14q32.33	ribosomal protein S26 pseudogene 49	pseudo	RPS26P49	ribosomal protein S26 pseudogene 49	O	-	20201124	-
9606	100271576	RPS26P51	-	RPS26_28_1470	HGNC:HGNC:36254	16	16p13.3	ribosomal protein S26 pseudogene 51	pseudo	RPS26P51	ribosomal protein S26 pseudogene 51	O	-	20201124	-
9606	100271577	RPS26P52	-	RPS26_29_1475	HGNC:HGNC:36863	16	16p13.12	ribosomal protein S26 pseudogene 52	pseudo	RPS26P52	ribosomal protein S26 pseudogene 52	O	-	20201124	-
9606	100271581	RPS27P20	-	RPS27_11_1188	HGNC:HGNC:36333	11	11q24.3	ribosomal protein S27 pseudogene 20	pseudo	RPS27P20	ribosomal protein S27 pseudogene 20	O	-	20201124	-
9606	100271583	RPS27P26	-	RPS27_12_1494	HGNC:HGNC:36904|Ensembl:ENSG00000240043	16	16q22.1	ribosomal protein S27 pseudogene 26	pseudo	RPS27P26	ribosomal protein S27 pseudogene 26	O	ribosomal protein S27-like pseudogene	20201124	-
9606	100271584	RPS27P25	-	RPS27_14_1288	HGNC:HGNC:36020	12	12q24.31	ribosomal protein S27 pseudogene 25	pseudo	RPS27P25	ribosomal protein S27 pseudogene 25	O	ribosomal protein S27-like pseudogene	20201124	-
9606	100271585	RPS27P27	-	RPS27_15_1487	HGNC:HGNC:36043|Ensembl:ENSG00000244043	16	16q21	ribosomal protein S27 pseudogene 27	pseudo	RPS27P27	ribosomal protein S27 pseudogene 27	O	ribosomal protein S27-like pseudogene	20201124	-
9606	100271586	RPS27P28	-	RPS27_16_1593	HGNC:HGNC:36748|Ensembl:ENSG00000243355	18	18q12.1	ribosomal protein S27 pseudogene 28	pseudo	RPS27P28	ribosomal protein S27 pseudogene 28	O	-	20201124	-
9606	100271587	RPS29P20	-	RPS29_15_1116	HGNC:HGNC:36491|Ensembl:ENSG00000240385	11	11p15.4	ribosomal protein S29 pseudogene 20	pseudo	RPS29P20	ribosomal protein S29 pseudogene 20	O	-	20210112	-
9606	100271588	RPS29P23	-	RPS29_17_1627	HGNC:HGNC:35779|Ensembl:ENSG00000231361	19	19p13.2	ribosomal protein S29 pseudogene 23	pseudo	RPS29P23	ribosomal protein S29 pseudogene 23	O	-	20201124	-
9606	100271589	RPS29P24	-	RPS29_18_1653	HGNC:HGNC:35794|Ensembl:ENSG00000244253	19	19q13.2	ribosomal protein S29 pseudogene 24	pseudo	RPS29P24	ribosomal protein S29 pseudogene 24	O	-	20201124	-
9606	100271590	RPS29P25	-	RPS29_19_1654	HGNC:HGNC:35649|Ensembl:ENSG00000243581	19	19q13.2	ribosomal protein S29 pseudogene 25	pseudo	RPS29P25	ribosomal protein S29 pseudogene 25	O	-	20201124	-
9606	100271591	RPS29P26	-	RPS29_20_1655	HGNC:HGNC:36490|Ensembl:ENSG00000239320	19	19q13.2	ribosomal protein S29 pseudogene 26	pseudo	RPS29P26	ribosomal protein S29 pseudogene 26	O	-	20201124	-
9606	100271592	RPS29P27	-	RPS29_21_1656	HGNC:HGNC:35836|Ensembl:ENSG00000240320	19	19q13.2	ribosomal protein S29 pseudogene 27	pseudo	RPS29P27	ribosomal protein S29 pseudogene 27	O	-	20201124	-
9606	100271593	RPS3AP37	-	RPS3A_14_1056	HGNC:HGNC:36691|Ensembl:ENSG00000227583	10	10q21.3	RPS3A pseudogene 37	pseudo	RPS3AP37	RPS3A pseudogene 37	O	ribosomal protein S3a pseudogene 37	20201124	-
9606	100271594	RPS3AP38	-	RPS3A_17_1053	HGNC:HGNC:36145|Ensembl:ENSG00000226318	10	10q21.3	RPS3A pseudogene 38	pseudo	RPS3AP38	RPS3A pseudogene 38	O	ribosomal protein S3a pseudogene 38	20201124	-
9606	100271595	RPS3AP41	-	RPS3A_17_1152	HGNC:HGNC:37000|Ensembl:ENSG00000239481	11	11q13.4	RPS3A pseudogene 41	pseudo	RPS3AP41	RPS3A pseudogene 41	O	ribosomal protein S3a pseudogene 41	20201124	-
9606	100271596	RPS3AP46	-	RPS3A_19_1365	HGNC:HGNC:36338|Ensembl:ENSG00000226132	14	14q22.2	RPS3A pseudogene 46	pseudo	RPS3AP46	RPS3A pseudogene 46	O	ribosomal protein S3a pseudogene 46	20201124	-
9606	100271597	RPS3AP42	-	RPS3A_20_1165	HGNC:HGNC:35605|Ensembl:ENSG00000244244	11	11q14.3	RPS3A pseudogene 42	pseudo	RPS3AP42	RPS3A pseudogene 42	O	ribosomal protein S3a pseudogene 42	20201124	-
9606	100271600	RPS3AP51	-	RPS3A_23_1744	HGNC:HGNC:35480	22	22q12.2	RPS3A pseudogene 51	pseudo	RPS3AP51	RPS3A pseudogene 51	O	ribosomal protein S3a pseudogene 51	20201124	-
9606	100271601	RPS3AP50	-	RPS3A_24_1646	HGNC:HGNC:37018	19	19q13.11	RPS3A pseudogene 50	pseudo	RPS3AP50	RPS3A pseudogene 50	O	ribosomal protein S3a pseudogene 50	20201124	-
9606	100271602	RPL10AP13	-	RPL10A_8_1594	HGNC:HGNC:36155|Ensembl:ENSG00000267585	18	18q12.1	ribosomal protein L10a pseudogene 13	pseudo	RPL10AP13	ribosomal protein L10a pseudogene 13	O	-	20201124	-
9606	100271603	RPL13AP24	-	RPL13A_8_1193	HGNC:HGNC:36209	12	12p13.33	ribosomal protein L13a pseudogene 24	pseudo	RPL13AP24	ribosomal protein L13a pseudogene 24	O	-	20201124	-
9606	100271604	RPL18AP12	-	RPL18A_7_1543	HGNC:HGNC:36991|Ensembl:ENSG00000276810	17	17q12	ribosomal protein L18a pseudogene 12	pseudo	RPL18AP12	ribosomal protein L18a pseudogene 12	O	-	20201124	-
9606	100271605	RPL27AP8	-	RPL27A_5_1310	HGNC:HGNC:36544|Ensembl:ENSG00000229423	13	13q14.2	ribosomal protein L27a pseudogene 8	pseudo	RPL27AP8	ribosomal protein L27a pseudogene 8	O	-	20201124	-
9606	100271606	RPL37AP9	-	RPL37A_4_1209	HGNC:HGNC:36835|Ensembl:ENSG00000242329	12	12p13.1	ribosomal protein L37a pseudogene 9	pseudo	RPL37AP9	ribosomal protein L37a pseudogene 9	O	-	20201124	-
9606	100271607	RPS15AP30	-	RPS15A_8_1098	HGNC:HGNC:35495|Ensembl:ENSG00000227560	10	10q25.2	ribosomal protein S15a pseudogene 30	pseudo	RPS15AP30	ribosomal protein S15a pseudogene 30	O	-	20201124	-
9606	100271610	RPL36AP35	-	RPL36A_16_1006	HGNC:HGNC:35639|Ensembl:ENSG00000231810	9	9q31.3	ribosomal protein L36a pseudogene 35	pseudo	RPL36AP35	ribosomal protein L36a pseudogene 35	O	-	20201124	-
9606	100271611	RPL36AP53	-	RPL36A_27_1803	HGNC:HGNC:36517	X	Xq23	ribosomal protein L36a pseudogene 53	pseudo	RPL36AP53	ribosomal protein L36a pseudogene 53	O	-	20210116	-
9606	100271612	RPL36AP54	-	RPL36A_28_1814	HGNC:HGNC:35831|Ensembl:ENSG00000226107	X	Xq26.3	ribosomal protein L36a pseudogene 54	pseudo	RPL36AP54	ribosomal protein L36a pseudogene 54	O	-	20201124	-
9606	100271613	RPS15AP27	-	RPS15A_15_1003	HGNC:HGNC:37011|Ensembl:ENSG00000236783	9	9q31.2	ribosomal protein S15a pseudogene 27	pseudo	RPS15AP27	ribosomal protein S15a pseudogene 27	O	-	20201124	-
9606	100271616	RPL23AP58	-	RPL23A_23_1090	HGNC:HGNC:36138	10	10q24.32	ribosomal protein L23a pseudogene 58	pseudo	RPL23AP58	ribosomal protein L23a pseudogene 58	O	-	20201124	-
9606	100271617	RPL23AP62	-	RPL23A_24_1177	HGNC:HGNC:36276|Ensembl:ENSG00000213233	11	11q23.1	ribosomal protein L23a pseudogene 62	pseudo	RPL23AP62	ribosomal protein L23a pseudogene 62	O	-	20201124	-
9606	100271618	RPL23AP59	-	RPL23A_25_1093	HGNC:HGNC:36920	10	10q25.1	ribosomal protein L23a pseudogene 59	pseudo	RPL23AP59	ribosomal protein L23a pseudogene 59	O	-	20201124	-
9606	100271619	RPL23AP70	-	RPL23A_27_1353	HGNC:HGNC:36030|Ensembl:ENSG00000241052	14	14q13.2	ribosomal protein L23a pseudogene 70	pseudo	RPL23AP70	ribosomal protein L23a pseudogene 70	O	-	20201124	-
9606	100271620	RPL23AP66	-	RPL23A_30_1207	HGNC:HGNC:35940|Ensembl:ENSG00000243141	12	12p13.2	ribosomal protein L23a pseudogene 66	pseudo	RPL23AP66	ribosomal protein L23a pseudogene 66	O	-	20201124	-
9606	100271621	RPL23AP72	-	RPL23A_30_1480	HGNC:HGNC:35736|Ensembl:ENSG00000239840	16	16q12.1	ribosomal protein L23a pseudogene 72	pseudo	RPL23AP72	ribosomal protein L23a pseudogene 72	O	-	20201124	-
9606	100271622	RPL23AP67	-	RPL23A_31_1299	HGNC:HGNC:36658|Ensembl:ENSG00000240991	12	12q24.33	ribosomal protein L23a pseudogene 67	pseudo	RPL23AP67	ribosomal protein L23a pseudogene 67	O	-	20201124	-
9606	100271623	RPL23AP69	-	RPL23A_32_1304	HGNC:HGNC:36625|Ensembl:ENSG00000235315	13	13q12.13	ribosomal protein L23a pseudogene 69	pseudo	RPL23AP69	ribosomal protein L23a pseudogene 69	O	-	20201124	-
9606	100271624	RPL23AP78	-	RPL23A_34_1620	HGNC:HGNC:35518|Ensembl:ENSG00000269244	19	19p13.2	ribosomal protein L23a pseudogene 78	pseudo	RPL23AP78	ribosomal protein L23a pseudogene 78	O	-	20201124	-
9606	100271625	RPL23AP73	-	RPL23A_36_1508	HGNC:HGNC:36443	17	17p13.1	ribosomal protein L23a pseudogene 73	pseudo	RPL23AP73	ribosomal protein L23a pseudogene 73	O	-	20201124	-
9606	100271626	RPL23AP79	-	RPL23A_39_1676	HGNC:HGNC:36226|Ensembl:ENSG00000213753	19	19q13.43	ribosomal protein L23a pseudogene 79	pseudo	RPL23AP79	ribosomal protein L23a pseudogene 79	O	-	20201124	-
9606	100271627	RPL23AP81	-	RPL23A_40_1702	HGNC:HGNC:36246|Ensembl:ENSG00000242748	20	20q12	ribosomal protein L23a pseudogene 81	pseudo	RPL23AP81	ribosomal protein L23a pseudogene 81	O	-	20201124	-
9606	100271630	RPL35AP26	-	RPL35A_11_1187	HGNC:HGNC:36465|Ensembl:ENSG00000243607	11	11q24.2	ribosomal protein L35a pseudogene 26	pseudo	RPL35AP26	ribosomal protein L35a pseudogene 26	O	-	20201124	-
9606	100271631	RPL35AP24	-	RPL35A_12_1042	HGNC:HGNC:35544	10	10q11.23	ribosomal protein L35a pseudogene 24	pseudo	RPL35AP24	ribosomal protein L35a pseudogene 24	O	-	20201124	-
9606	100271632	RPL35AP32	-	RPL35A_12_1446	HGNC:HGNC:36269	15	15q22.31	ribosomal protein L35a pseudogene 32	pseudo	RPL35AP32	ribosomal protein L35a pseudogene 32	O	-	20201124	-
9606	100271633	RPL35AP23	-	RPL35AP25|RPL35A_10_1045|RPL35A_13_1043	HGNC:HGNC:36045	10	10q11.22	ribosomal protein L35a pseudogene 23	pseudo	RPL35AP23	ribosomal protein L35a pseudogene 23	O	ribosomal protein L35a pseudogene 25	20201124	-
9606	100271634	RPL35AP33	-	RPL35A_13_1491	HGNC:HGNC:36950	16	16q22.1	ribosomal protein L35a pseudogene 33	pseudo	RPL35AP33	ribosomal protein L35a pseudogene 33	O	-	20201124	-
9606	100271635	RPL35AP27	-	RPL35A_14_1227	HGNC:HGNC:35979	12	12p11.21	ribosomal protein L35a pseudogene 27	pseudo	RPL35AP27	ribosomal protein L35a pseudogene 27	O	-	20201124	-
9606	100271636	RPL35AP35	-	RPL35A_14_1534	HGNC:HGNC:36677	17	17q11.2	ribosomal protein L35a pseudogene 35	pseudo	RPL35AP35	ribosomal protein L35a pseudogene 35	O	-	20201124	-
9606	100271637	RPL35AP28	-	RPL35A_15_1235	HGNC:HGNC:36480	12	12q13.12	ribosomal protein L35a pseudogene 28	pseudo	RPL35AP28	ribosomal protein L35a pseudogene 28	O	-	20201124	-
9606	100271638	RPL35AP29	-	RPL35A_16_1237	HGNC:HGNC:35569|Ensembl:ENSG00000244540	12	12q13.13	ribosomal protein L35a pseudogene 29	pseudo	RPL35AP29	ribosomal protein L35a pseudogene 29	O	-	20201124	-
9606	100271639	RPL35AP30	-	RPL35A_17_1286	HGNC:HGNC:36751|Ensembl:ENSG00000226729	12	12q24.23	ribosomal protein L35a pseudogene 30	pseudo	RPL35AP30	ribosomal protein L35a pseudogene 30	O	-	20201124	-
9606	100271640	RPL35AP31	-	RPL35A_18_1321	HGNC:HGNC:36284	13	13q21.33	ribosomal protein L35a pseudogene 31	pseudo	RPL35AP31	ribosomal protein L35a pseudogene 31	O	-	20201124	-
9606	100271641	RPL35AP34	-	RPL35A_19_1474	HGNC:HGNC:36324	16	16p13.12	ribosomal protein L35a pseudogene 34	pseudo	RPL35AP34	ribosomal protein L35a pseudogene 34	O	-	20201124	-
9606	100271642	RPL36AP38	-	RPL36A_16_1155	HGNC:HGNC:35594|Ensembl:ENSG00000241097	11	11q13.4	ribosomal protein L36a pseudogene 38	pseudo	RPL36AP38	ribosomal protein L36a pseudogene 38	O	-	20201124	-
9606	100271643	RPL36AP39	-	RPL36A_17_1112	HGNC:HGNC:36074	11	11p15.5	ribosomal protein L36a pseudogene 39	pseudo	RPL36AP39	ribosomal protein L36a pseudogene 39	O	-	20201124	-
9606	100271644	RPL36AP41	-	RPL36A_17_1248	HGNC:HGNC:35813|Ensembl:ENSG00000242087	12	12q14.2	ribosomal protein L36a pseudogene 41	pseudo	RPL36AP41	ribosomal protein L36a pseudogene 41	O	-	20201124	-
9606	100271645	RPL36AP42	-	RPL36A_18_1363	HGNC:HGNC:36277	14	14q21.3	ribosomal protein L36a pseudogene 42	pseudo	RPL36AP42	ribosomal protein L36a pseudogene 42	O	-	20201124	-
9606	100271646	RPL36AP43	-	RPL36A_21_1460	HGNC:HGNC:36791	15	15q26.1	ribosomal protein L36a pseudogene 43	pseudo	RPL36AP43	ribosomal protein L36a pseudogene 43	O	-	20201124	-
9606	100271647	RPL36AP47	-	RPL36A_22_1567	HGNC:HGNC:35624|Ensembl:ENSG00000242123	17	17q23.2	ribosomal protein L36a pseudogene 47	pseudo	RPL36AP47	ribosomal protein L36a pseudogene 47	O	-	20201124	-
9606	100271648	RPL36AP50	-	RPL36A_26_1671	HGNC:HGNC:36372	19	19q13.42	ribosomal protein L36a pseudogene 50	pseudo	RPL36AP50	ribosomal protein L36a pseudogene 50	O	-	20201124	-
9606	100271649	RPS15AP32	-	RPS15A_10_1280	HGNC:HGNC:35879|Ensembl:ENSG00000242461	12	12q24.13	ribosomal protein S15a pseudogene 32	pseudo	RPS15AP32	ribosomal protein S15a pseudogene 32	O	-	20201124	-
9606	100271650	RPS15AP36	-	RPS15A_12_1675	HGNC:HGNC:36803|Ensembl:ENSG00000213013	19	19q13.43	ribosomal protein S15a pseudogene 36	pseudo	RPS15AP36	ribosomal protein S15a pseudogene 36	O	-	20201124	-
9606	100271651	RPS15AP37	-	RPS15A_13_1746	HGNC:HGNC:36173|Ensembl:ENSG00000235573	22	22q12.2	ribosomal protein S15a pseudogene 37	pseudo	RPS15AP37	ribosomal protein S15a pseudogene 37	O	-	20201124	-
9606	100271652	RPS15AP31	-	RPS15A_18_1130	HGNC:HGNC:36960|Ensembl:ENSG00000238149	11	11p14.1	ribosomal protein S15a pseudogene 31	pseudo	RPS15AP31	ribosomal protein S15a pseudogene 31	O	-	20201124	-
9606	100271654	RPS15AP33	-	RPS15A_21_1479	HGNC:HGNC:36178	16	16p11.2	ribosomal protein S15a pseudogene 33	pseudo	RPS15AP33	ribosomal protein S15a pseudogene 33	O	-	20201124	-
9606	100271655	RPS15AP38	-	RPS15A_25_1749	HGNC:HGNC:36523	22	22q12.3	ribosomal protein S15a pseudogene 38	pseudo	RPS15AP38	ribosomal protein S15a pseudogene 38	O	-	20201124	-
9606	100271656	LOC100271656	-	-	-	1	1p13.3	N-acetylneuraminic acid phosphatase pseudogene	pseudo	-	-	-	-	20201124	-
9606	100271686	DELXP11.3	-	CXDELp11.3	MIM:300578	X	Xp11.3	Chromosome Xp11.3 deletion syndrome	unknown	-	-	-	-	20190816	-
9606	100271687	LNCR3	-	-	MIM:612571	5	5p15.33	Lung cancer susceptibility 3	unknown	-	-	-	-	20190816	-
9606	100271688	ANIB9	-	-	MIM:612586	2	2q33.1	Aneurysm, intracranial berry, 9	unknown	-	-	-	-	20190816	-
9606	100271689	ANIB10	-	-	MIM:612587	8	8q12.1	Aneurysm, intracranial berry, 10	unknown	-	-	-	-	20190816	-
9606	100271690	CRCS8	-	-	MIM:612589	14	14q22.2	Colorectal cancer, susceptibility to, 8	unknown	-	-	-	-	20190816	-
9606	100271691	CRCS10	-	-	MIM:612591	-	-	Colorectal cancer, susceptibility to, 10	unknown	-	-	-	-	20170402	-
9606	100271692	CRCS11	-	-	MIM:612592	20	20p12.3	Colorectal cancer, susceptibility to, 11	unknown	-	-	-	-	20200822	-
9606	100271693	LNCR4	-	-	MIM:612593	6	6p21.33	Lung cancer susceptibility 4	unknown	-	-	-	-	20190816	-
9606	100271694	MS2	-	-	MIM:612594	10	10p15.1	Multiple sclerosis, susceptibility to, 2	unknown	-	-	-	-	20190816	-
9606	100271695	MS3	-	-	MIM:612595	5	5p13.2	Multiple sclerosis, susceptibility to, 3	unknown	-	-	-	-	20190816	-
9606	100271696	MS4	-	-	MIM:612596	1	1p36	Multiple sclerosis, susceptiblity to, 4	unknown	-	-	-	-	20170408	-
9606	100271697	IDDM23	-	-	MIM:612622	4	4q27	Diabetes mellitus, insulin-dependent, 23	unknown	-	-	-	-	20190816	-
9606	100271698	ADIPQTL4	-	-	MIM:612629	11	11q23-q24	Adiponectin, serum level of, QTL4	unknown	-	-	-	-	20190816	-
9606	100271700	NONOP2	-	-	HGNC:HGNC:42032	2	2p16.1	non-POU domain containing, octamer-binding pseudogene 2	pseudo	NONOP2	non-POU domain containing, octamer-binding pseudogene 2	O	-	20201124	-
9606	100271702	LINC00940	-	-	HGNC:HGNC:48634|Ensembl:ENSG00000235049	12	12p13.33	long intergenic non-protein coding RNA 940	ncRNA	LINC00940	long intergenic non-protein coding RNA 940	O	-	20201124	-
9606	100271703	HAUS1P3	-	-	HGNC:HGNC:43762	8	8q21.11	HAUS augmin like complex subunit 1 pseudogene 3	pseudo	HAUS1P3	HAUS augmin like complex subunit 1 pseudogene 3	O	-	20201124	-
9606	100271715	ARHGEF33	-	-	HGNC:HGNC:37252|Ensembl:ENSG00000214694	2	2p22.1	Rho guanine nucleotide exchange factor 33	protein-coding	ARHGEF33	Rho guanine nucleotide exchange factor 33	O	rho guanine nucleotide exchange factor 33|DH and coiled-coil domain-containing protein ENSP00000381780|Rho guanine nucleotide exchange factor (GEF) 33	20201213	-
9606	100271717	LOC100271717	-	-	-	1	1q25.3	natural cytotoxicity triggering receptor 1 pseudogene	pseudo	-	-	-	-	20201124	-
9606	100271718	AD16	-	-	MIM:300756	X	Xq21.3	Alzheimer disease 16	unknown	-	-	-	-	20190816	-
9606	100271719	PSORS11	-	-	MIM:612599	5	5q31.1-q33.1	Psoriasis susceptibility 11	unknown	-	-	-	-	20190816	-
9606	100271722	LINC00899	-	-	HGNC:HGNC:48583	22	22q13.31	long intergenic non-protein coding RNA 899	ncRNA	LINC00899	long intergenic non-protein coding RNA 899	O	-	20201124	-
9606	100271835	LIMS3-LOC440895	-	-	Ensembl:ENSG00000284337	2	2q13	LIMS3-LOC440895 readthrough	ncRNA	-	-	-	LIM and senescent cell antigen-like domains 3-two pore channel 3 pseudogene read-through	20201124	-
9606	100271836	SMG1P3	-	-	HGNC:HGNC:49860|Ensembl:ENSG00000180747	16	16p12.2	SMG1 pseudogene 3	pseudo	SMG1P3	SMG1 pseudogene 3	O	SMG1P3, nonsense mediated mRNA decay associated PI3K related kinase pseudogene 3|smg-1 homolog, phosphatidylinositol 3-kinase-related kinase pseudogene	20201124	-
9606	100271837	USH1H	-	-	MIM:612632	15	15q22-q23	Usher syndrome 1H (autosomal recessive)	unknown	-	-	-	-	20191002	-
9606	100271838	IBD26	-	-	MIM:612639	12	12q15	Inflammatory bowel disease-26	unknown	-	-	-	-	20190816	-
9606	100271842	LOC100271842	-	-	-	1	1q42.13	phosphatidylinositol 4-kinase type 2 beta pseudogene	pseudo	-	-	-	-	20201124	-
9606	100271846	ERVV-2	-	ENVV2|HERV-V2	HGNC:HGNC:39051|Ensembl:ENSG00000268964	19	19q13.41	endogenous retrovirus group V member 2, envelope	protein-coding	ERVV-2	endogenous retrovirus group V member 2, envelope	O	endogenous retrovirus group V member 2 Env polyprotein|HERV-V_19q13.41 provirus ancestral Env polyprotein 2|endogenous retrovirus HSV2|endogenous retrovirus group V, member 2|envelope glycoprotein ENVV2|envelope protein ENVV2	20201124	-
9606	100271849	MEF2B	-	RSRFR2	MIM:600661|HGNC:HGNC:6995|Ensembl:ENSG00000213999	19	19p13.11	myocyte enhancer factor 2B	protein-coding	MEF2B	myocyte enhancer factor 2B	O	myocyte-specific enhancer factor 2B|MADS box transcription enhancer factor 2, polypeptide B (myocyte enhancer factor 2B)|serum response factor-like protein 2	20201213	-
9606	100271867	MPVQTL1	-	-	MIM:612573	12	12q24.31	Mean platelet volume QTL1	unknown	-	-	-	-	20190816	-
9606	100271868	MPVQTL2	-	-	MIM:612574	3	3p21-p13	Mean platelet volume QTL2	unknown	-	-	-	-	20190816	-
9606	100271869	MPVQTL3	-	-	MIM:612575	17	17q11.2	Mean platelet volume QTL3	unknown	-	-	-	-	20190816	-
9606	100271870	RBM22P4	-	-	HGNC:HGNC:39697|Ensembl:ENSG00000277769	6	6p21.1	RNA binding motif protein 22 pseudogene 4	pseudo	RBM22P4	RNA binding motif protein 22 pseudogene 4	O	-	20201124	-
9606	100271871	RBM22P2	-	-	HGNC:HGNC:39695	13	13q12.3	RNA binding motif protein 22 pseudogene 2	pseudo	RBM22P2	RNA binding motif protein 22 pseudogene 2	O	-	20201124	-
9606	100271873	AIRN	-	AIR|IGF2R-AS|IGF2R-AS1|IGF2RAS|NCRNA00088	MIM:604893|HGNC:HGNC:34515|Ensembl:ENSG00000268257	6	6q25.3	antisense of IGF2R non-protein coding RNA	ncRNA	AIRN	antisense of IGF2R non-protein coding RNA	O	IGF2R antisense RNA 1 (non-protein coding)	20210116	-
9606	100271874	ZNRF2P2	-	-	HGNC:HGNC:42793	7	7p14.3	zinc and ring finger 2 pseudogene 2	pseudo	ZNRF2P2	zinc and ring finger 2 pseudogene 2	O	-	20201124	-
9606	100271884	SMARCE1P1	-	-	HGNC:HGNC:39731|Ensembl:ENSG00000225215	11	11q22.3	SWI/SNF related, matrix associated, actin dependent regulator of chromatin, subfamily e, member 1 pseudogene 1	pseudo	SMARCE1P1	SWI/SNF related, matrix associated, actin dependent regulator of chromatin, subfamily e, member 1 pseudogene 1	O	-	20201124	-
9606	100271893	SAMM50P1	-	-	HGNC:HGNC:49778|Ensembl:ENSG00000224488	9	9p22.2	SAMM50 sorting and assembly machinery component pseudogene 1	pseudo	SAMM50P1	SAMM50 sorting and assembly machinery component pseudogene 1	O	sorting and assembly machinery component 50 homolog pseudogene	20201124	-
9606	100271907	LOC100271907	-	-	-	5	5q33.2	myotubularin related protein 7 pseudogene	pseudo	-	-	-	-	20201124	-
9606	100271918	MKI67P1	-	-	HGNC:HGNC:49230	X	Xp11.3	marker of proliferation Ki-67 pseudogene 1	pseudo	MKI67P1	marker of proliferation Ki-67 pseudogene 1	O	antigen identified by monoclonal antibody Ki-67 pseudogene 1	20201124	-
9606	100271921	DEL15Q26QTER	-	C15DELq26qter	MIM:612626	15	15q26-qter	Chromosome 15q26-qter deletion syndrome	unknown	-	-	-	-	20190816	-
9606	100271922	BFIS4	-	BFIC4	MIM:612627	1	1p36.12-p35.1	Convulsions, benign familial infantile, 4	unknown	-	-	-	-	20170408	-
9606	100271923	FEB10	-	-	MIM:612637	3	3q26.2-q26.33	Febrile convulsions, familial, 10	unknown	-	-	-	-	20190816	-
9606	100271924	DFNA59	-	-	MIM:612642	11	11p14.2-q12.3	deafness, autosomal dominant 59	unknown	-	-	-	-	20191002	-
9606	100271927	RASA4B	-	-	HGNC:HGNC:35202|Ensembl:ENSG00000170667	7	7q22.1	RAS p21 protein activator 4B	protein-coding	RASA4B	RAS p21 protein activator 4B	O	ras GTPase-activating protein 4B|putative Ras GTPase-activating protein 4B	20201124	-
9606	100272146	NFE2L3P2	-	-	HGNC:HGNC:44191	17	17q21.32	nuclear factor, erythroid 2 like 3 pseudogene 2	pseudo	NFE2L3P2	nuclear factor, erythroid 2 like 3 pseudogene 2	O	nuclear factor (erythroid-derived 2)-like 3 pseudogene 2	20201124	-
9606	100272147	CMC4	-	C6.1B|MTCP1|MTCP1B|MTCP1NB|p8|p8MTCP1	HGNC:HGNC:35428|Ensembl:ENSG00000182712	X	Xq28	C-X9-C motif containing 4	protein-coding	CMC4	C-X9-C motif containing 4	O	cx9C motif-containing protein 4|C-x(9)-C motif containing 4 homolog|MTCP-1 type A|mature T-cell proliferation 1 neighbor protein|mature T-cell proliferation-1 type A|protein p8 MTCP-1	20201124	-
9606	100272205	TATDN2P2	-	-	HGNC:HGNC:39255	6	6q25.3	TatD DNase domain containing 2 pseudogene 2	pseudo	TATDN2P2	TatD DNase domain containing 2 pseudogene 2	O	-	20201124	-
9606	100272217	LOC100272217	-	-	-	9	9q34.11	uncharacterized LOC100272217	ncRNA	-	-	-	-	20201124	-
9606	100272220	RPAP2P1	-	-	HGNC:HGNC:45125	10	10q23.2	RNA polymerase II associated protein 2 pseudogene 1	pseudo	RPAP2P1	RNA polymerase II associated protein 2 pseudogene 1	O	-	20201124	-
9606	100272224	UAQTL3	-	GOUT3	MIM:612670	-	-	Uric acid concentration, serum, QTL3	unknown	-	-	-	-	20170402	-
9606	100272225	UAQTL4	-	GOUT4	MIM:612671	-	-	Uric acid concentration, serum, QTL4	unknown	-	-	-	-	20170408	-
9606	100272228	LINC00894	-	-	HGNC:HGNC:48579|Ensembl:ENSG00000235703	X	Xq28	long intergenic non-protein coding RNA 894	ncRNA	LINC00894	long intergenic non-protein coding RNA 894	O	-	20201124	-
9606	100286746	LOC100286746	-	-	-	8	8q24.12	GABA type A receptor associated protein like 2 pseudogene	pseudo	-	-	-	GABA(A) receptor-associated protein-like 2 pseudogene	20201124	-
9606	100286836	OS6	-	-	MIM:612401	3	3p24.3	Osteoarthritis susceptibility 6	unknown	-	-	-	-	20190816	-
9606	100286844	BCDIN3D-AS1	-	-	HGNC:HGNC:44113|Ensembl:ENSG00000258057	12	12q13.12	BCDIN3D antisense RNA 1	ncRNA	BCDIN3D-AS1	BCDIN3D antisense RNA 1	O	BCDIN3D antisense RNA 1 (non-protein coding)	20201124	-
9606	100286895	LOC100286895	-	-	-	Un	-	cell division cycle 27 homolog pseudogene	pseudo	-	-	-	cell division cycle 27 homolog (S. cerevisiae) pseudogene	20201124	-
9606	100286906	LOC100286906	-	-	-	7	7q36.3	uncharacterized LOC100286906	ncRNA	-	-	-	-	20201124	-
9606	100286918	NDUFS5P2	-	-	HGNC:HGNC:44040|Ensembl:ENSG00000234226	1	1p21.3	NADH:ubiquinone oxidoreductase subunit S5 pseudogene 2	pseudo	NDUFS5P2	NADH:ubiquinone oxidoreductase subunit S5 pseudogene 2	O	NADH dehydrogenase (ubiquinone) Fe-S protein 5, 15kDa (NADH-coenzyme Q reductase) pseudogene 2	20201124	-
9606	100286922	LOC100286922	-	-	Ensembl:ENSG00000178836	2	2q37.1	DnaJ heat shock protein family (Hsp40) member B3 pseudogene	pseudo	-	-	-	DnaJ (Hsp40) homolog, subfamily B, member 3 pseudogene	20201124	-
9606	100286925	PPM1F-AS1	-	-	HGNC:HGNC:40888	22	22q11.22	PPM1F antisense RNA 1	ncRNA	PPM1F-AS1	PPM1F antisense RNA 1	O	-	20201124	-
9606	100286929	NMD3P2	-	-	HGNC:HGNC:37820	7	7p11.2	NMD3 ribosome export adaptor pseudogene 2	pseudo	NMD3P2	NMD3 ribosome export adaptor pseudogene 2	O	NMD3 homolog pseudogene 2|nonsense-mediated mRNA 3 homolog pseudogene 2	20201124	-
9606	100286938	VPS13A-AS1	-	-	HGNC:HGNC:44167	9	9q21.2	VPS13A antisense RNA 1	ncRNA	VPS13A-AS1	VPS13A antisense RNA 1	O	VPS13A antisense RNA 1 (non-protein coding)	20201124	-
9606	100286942	LOC100286942	-	-	-	15	15q23	ribosomal protein S15a pseudogene	pseudo	-	-	-	-	20201124	-
9606	100286945	LOC100286945	-	-	-	4	4p16.3	X antigen family member 3 pseudogene	pseudo	-	-	-	-	20201124	-
9606	100286946	LOC100286946	-	-	Ensembl:ENSG00000251313	4	4p16.1	ribosomal protein S3A pseudogene	pseudo	-	-	-	-	20201124	-
9606	100286948	APOOP1	-	-	HGNC:HGNC:48739	5	5q33.3	apolipoprotein O pseudogene 1	pseudo	APOOP1	apolipoprotein O pseudogene 1	O	-	20201124	-
9606	100286954	HSPE1P12	-	-	HGNC:HGNC:49331	12	12p13.2	heat shock protein family E (Hsp10) member 1 pseudogene 12	pseudo	HSPE1P12	heat shock protein family E (Hsp10) member 1 pseudogene 12	O	heat shock 10kDa protein 1 (chaperonin 10) pseudogene|heat shock 10kDa protein 1 pseudogene 12	20201124	-
9606	100286958	LOC100286958	-	-	Ensembl:ENSG00000251014	5	5q22.2	transmembrane protein 183A pseudogene	pseudo	-	-	-	-	20201124	-
9606	100286962	LOC100286962	-	-	Ensembl:ENSG00000230495	20	20p12.1	ras homolog family member G pseudogene	pseudo	-	-	-	-	20201124	-
9606	100286963	DEFB109C	-	DEFB109	HGNC:HGNC:43844|Ensembl:ENSG00000205989	8	8p23.1	defensin beta 109C	pseudo	DEFB109C	defensin beta 109C	O	beta-defensin 109	20201124	-
9606	100286964	TSPY23P	-	-	HGNC:HGNC:38594|Ensembl:ENSG00000229159	Y	Yq11.223	testis specific protein Y-linked 23, pseudogene	pseudo	TSPY23P	testis specific protein Y-linked 23, pseudogene	O	-	20201124	-
9606	100286965	CBX3P8	-	-	HGNC:HGNC:42880|Ensembl:ENSG00000254496	11	11p11.12	chromobox 3 pseudogene 8	pseudo	CBX3P8	chromobox 3 pseudogene 8	O	chromobox homolog 3 pseudogene 8	20201124	-
9606	100286971	UBDP1	-	dJ994E9.3	HGNC:HGNC:18796	6	6p22.1	ubiquitin D pseudogene 1	pseudo	UBDP1	ubiquitin D pseudogene 1	O	-	20201124	-
9606	100286973	LOC100286973	-	-	-	6	6q16.1	protein phosphatase 1 catalytic subunit alpha pseudogene	pseudo	-	-	-	-	20201124	-
9606	100286979	ANAPC1P1	-	-	HGNC:HGNC:44150|Ensembl:ENSG00000233673	2	2p11.2	anaphase promoting complex subunit 1 pseudogene 1	pseudo	ANAPC1P1	anaphase promoting complex subunit 1 pseudogene 1	O	-	20201124	-
9606	100286986	LOC100286986	-	-	-	18	18p11.31	atrophin-domain containing	protein-coding	-	-	-	uncharacterized protein LOC100286986	20201124	-
9606	100286992	LOC100286992	-	-	-	18	18q21.32	signal recognition particle 19kDa pseudogene	pseudo	-	-	-	-	20201124	-
9606	100286996	TSPY22P	-	-	HGNC:HGNC:38522	Y	Yq11.223	testis specific protein Y-linked 22, pseudogene	pseudo	TSPY22P	testis specific protein Y-linked 22, pseudogene	O	-	20201124	-
9606	100286997	LOC100286997	-	-	Ensembl:ENSG00000253175	8	8q22.1	ribosomal protein L31 pseudogene	pseudo	-	-	-	-	20201124	-
9606	100287010	LOC100287010	-	-	-	2	2q12.1	uncharacterized LOC100287010	ncRNA	-	-	-	-	20201124	-
9606	100287013	FAM86KP	-	-	HGNC:HGNC:44098|Ensembl:ENSG00000163612	4	4p16.1	family with sequence similarity 86 member K, pseudogene	pseudo	FAM86KP	family with sequence similarity 86 member K, pseudogene	O	-	20201124	-
9606	100287014	LOC100287014	-	-	Ensembl:ENSG00000251300	4	4q31.21	LysM domain containing 4 pseudogene	pseudo	-	-	-	-	20201124	-
9606	100287015	LOC100287015	-	-	Ensembl:ENSG00000246089	8	8p23.1	uncharacterized LOC100287015	ncRNA	-	-	-	-	20201124	-
9606	100287016	DSTNP3	-	-	HGNC:HGNC:34547|Ensembl:ENSG00000253833	8	8q21.11	DSTN pseudogene 3	pseudo	DSTNP3	DSTN pseudogene 3	O	destrin, actin depolymerizing factor pseudogene 3	20201124	-
9606	100287026	TTTY25P	-	-	HGNC:HGNC:38524	Y	Yq11.223	testis-specific transcript, Y-linked 25, pseudogene	pseudo	TTTY25P	testis-specific transcript, Y-linked 25, pseudogene	O	-	20201124	-
9606	100287028	LOC100287028	-	-	-	11	11p11.12	ankyrin repeat domain-containing protein 33B-like	pseudo	-	-	-	-	20201124	-
9606	100287029	DDX11L10	-	DDX11L1|DDX11P	HGNC:HGNC:14125|Ensembl:ENSG00000233614	16	16p13.3	DEAD/H-box helicase 11 like 10 (pseudogene)	pseudo	DDX11L10	DEAD/H-box helicase 11 like 10 (pseudogene)	O	DEAD/H (Asp-Glu-Ala-Asp/His) box helicase 11 like 10|DEAD/H (Asp-Glu-Ala-Asp/His) box polypeptide 11 like 1|DEAD/H (Asp-Glu-Ala-Asp/His) box polypeptide 11 like 10|DEAD/H (Asp-Glu-Ala-Asp/His) box polypeptide 11 pseudogene|DEAD/H box polypeptide 11 like 10	20201124	-
9606	100287033	LOC100287033	-	-	-	X	Xq21.31	TSC22 domain family member 3 pseudogene	pseudo	-	-	-	-	20201124	-
9606	100287036	LOC100287036	-	-	-	16	16q24.3	uncharacterized LOC100287036	ncRNA	-	-	-	-	20201124	-
9606	100287042	MIF4GD-DT	-	-	HGNC:HGNC:55335|Ensembl:ENSG00000263843	17	17q25.1	MIF4GD divergent transcript	ncRNA	MIF4GD-DT	MIF4GD divergent transcript	O	-	20201124	-
9606	100287045	FAM90A26	-	FAM90A26P	HGNC:HGNC:43746|Ensembl:ENSG00000229924	4	4p16.1	family with sequence similarity 90 member A26	protein-coding	FAM90A26	family with sequence similarity 90 member A26	O	putative protein FAM90A26|family with sequence similarity 90, member A26, pseudogene	20201124	-
9606	100287046	GUSBP13	-	-	HGNC:HGNC:54495	5	5q13.2	GUSB pseudogene 13	pseudo	GUSBP13	GUSB pseudogene 13	O	glucuronidase beta pseudogene	20201124	-
9606	100287049	LOC100287049	-	-	Ensembl:ENSG00000228606	1	1q23.2	uncharacterized LOC100287049	ncRNA	-	-	-	-	20201124	-
9606	100287055	TSPY21P	-	-	HGNC:HGNC:38101	Y	Yq11.223	testis specific protein Y-linked 21, pseudogene	pseudo	TSPY21P	testis specific protein Y-linked 21, pseudogene	O	-	20201124	-
9606	100287063	GEMIN2P2	-	-	HGNC:HGNC:49562	3	3p22.1	gem nuclear organelle associated protein 2 pseudogene 2	pseudo	GEMIN2P2	gem nuclear organelle associated protein 2 pseudogene 2	O	-	20201124	-
9606	100287066	DEFB131D	-	-	HGNC:HGNC:38061	8	8p23.1	defensin beta 131D (pseudogene)	pseudo	DEFB131D	defensin beta 131D (pseudogene)	O	defensin beta 131 pseudogene	20201124	-
9606	100287067	MTCO1P51	-	-	HGNC:HGNC:52116|Ensembl:ENSG00000232981	9	9q21.31	MT-CO1 pseudogene 51	pseudo	MTCO1P51	MT-CO1 pseudogene 51	O	mitochondrially encoded cytochrome c oxidase I pseudogene 51	20201124	-
9606	100287072	LOC100287072	-	-	-	17	17p11.2	ribosomal protein S6 kinase B1 pseudogene	pseudo	-	-	-	ribosomal protein S6 kinase beta-1-like	20201124	-
9606	100287074	ACTR1AP1	-	-	HGNC:HGNC:54703|Ensembl:ENSG00000233370	2	2q13	ACTR1A pseudogene 1	pseudo	ACTR1AP1	ACTR1A pseudogene 1	O	ARP1 actin related protein 1 homolog A pseudogene|actin related protein 1A pseudogene	20201124	-
9606	100287082	GACAT2	-	MTCL1-AS1|MTCL1AS1	MIM:616131|HGNC:HGNC:50516|Ensembl:ENSG00000265962	18	18p11.22	gastric cancer associated transcript 2	ncRNA	GACAT2	gastric cancer associated transcript 2	O	HMlincRNA717|MTCL1 antisense RNA 1|gastric cancer associated transcript 2 (non-protein coding)	20201124	-
9606	100287083	DEFT1P2	-	-	HGNC:HGNC:33599|Ensembl:ENSG00000232039	8	8p23.1	defensin theta 1, pseudogene 2	pseudo	DEFT1P2	defensin theta 1, pseudogene 2	O	-	20201124	-
9606	100287084	ZNF72P	-	Cos8|ZNF1|ZNF72	MIM:194546|HGNC:HGNC:13142	22	22q11.1	zinc finger protein 72, pseudogene	pseudo	ZNF72P	zinc finger protein 72, pseudogene	O	zinc finger protein 72 (Cos8)	20201124	-
9606	100287085	OCIAD2P1	-	-	HGNC:HGNC:31827	8	8q21.13	OCIA domain containing 2 pseudogene 1	pseudo	OCIAD2P1	OCIA domain containing 2 pseudogene 1	O	OCIAD2 pseudogene 1	20201124	-
9606	100287087	H3P36	-	H3F3BP1|p46	HGNC:HGNC:42030|Ensembl:ENSG00000236534	13	13q21.33	H3 histone pseudogene 36	pseudo	H3P36	H3 histone pseudogene 36	O	H3 histone, family 3B (H3.3B) pseudogene 1|H3 histone, family 3B pseudogene 1	20201124	-
9606	100287091	ATP5MGP5	-	ATP5LP5	HGNC:HGNC:38167	3	3q25.2	ATP synthase membrane subunit g pseudogene 5	pseudo	ATP5MGP5	ATP synthase membrane subunit g pseudogene 5	O	ATP synthase, H+ transporting, mitochondrial F0 complex, subunit g, pseudogene 5|ATP synthase, H+ transporting, mitochondrial Fo complex subunit G pseudogene 5|ATP synthase, H+ transporting, mitochondrial Fo complex, subunit g, pseudogene 5	20201124	-
9606	100287098	TONSL-AS1	-	-	HGNC:HGNC:51556	8	8q24.3	TONSL antisense RNA 1	ncRNA	TONSL-AS1	TONSL antisense RNA 1	O	-	20210118	-
9606	100287102	DDX11L1	-	-	HGNC:HGNC:37102|Ensembl:ENSG00000223972	1	1p36.33	DEAD/H-box helicase 11 like 1 (pseudogene)	pseudo	DDX11L1	DEAD/H-box helicase 11 like 1 (pseudogene)	O	DEAD/H (Asp-Glu-Ala-Asp/His) box helicase 11 like 1|DEAD/H (Asp-Glu-Ala-Asp/His) box polypeptide 11 like 1|DEAD/H box polypeptide 11 like 1	20201124	-
9606	100287114	LINC00421	-	-	HGNC:HGNC:42755|Ensembl:ENSG00000236834	13	13q12.11	long intergenic non-protein coding RNA 421	ncRNA	LINC00421	long intergenic non-protein coding RNA 421	O	-	20201124	-
9606	100287128	IGHV1OR15-2	-	IGHV1OR152	HGNC:HGNC:5564|IMGT/GENE-DB:IGHV1/OR15-2	15	15q11.1	immunoglobulin heavy variable 1/OR15-2 (pseudogene)	pseudo	IGHV1OR15-2	immunoglobulin heavy variable 1/OR15-2 (pseudogene)	O	IGHV1/OR15-2	20201124	-
9606	100287136	CICP28	-	-	HGNC:HGNC:48832|Ensembl:ENSG00000277253	7	7p11.2	capicua transcriptional repressor pseudogene 28	pseudo	CICP28	capicua transcriptional repressor pseudogene 28	O	-	20201124	-
9606	100287140	HSPD1P14	-	HSPD1-17P	HGNC:HGNC:35143|Ensembl:ENSG00000227000	1	1p35.1	heat shock protein family D (Hsp60) member 1 pseudogene 14	pseudo	HSPD1P14	heat shock protein family D (Hsp60) member 1 pseudogene 14	O	heat shock 60kDa protein 1 (chaperonin) pseudogene 14	20201124	-
9606	100287144	USP17L10	-	-	HGNC:HGNC:44438|Ensembl:ENSG00000231396	4	4p16.1	ubiquitin specific peptidase 17 like family member 10	protein-coding	USP17L10	ubiquitin specific peptidase 17 like family member 10	O	ubiquitin carboxyl-terminal hydrolase 17-like protein 10	20201213	-
9606	100287148	LOC100287148	-	-	Ensembl:ENSG00000257121	12	12q22	peroxiredoxin 6 pseudogene	pseudo	-	-	-	-	20201124	-
9606	100287157	LOC100287157	-	-	-	8	8q11.21	cell division cycle associated 8 pseudogene	pseudo	-	-	-	-	20201124	-
9606	100287167	TTTY29P	-	-	HGNC:HGNC:38547	Y	Yq11.223	testis-specific transcript, Y-linked 29, pseudogene	pseudo	TTTY29P	testis-specific transcript, Y-linked 29, pseudogene	O	-	20170408	-
9606	100287171	WASHC1	-	FAM39E|WASH|WASH1	MIM:613632|HGNC:HGNC:24361|Ensembl:ENSG00000181404	9	9p24.3	WASH complex subunit 1	protein-coding	WASHC1	WASH complex subunit 1	O	WASH complex subunit 1|CXYorf1-like protein on chromosome 9|FLJ00075 protein|WAS protein family homolog 1|actin nucleation promoting factor|family with sequence similarity 39, member E	20201213	-
9606	100287173	UBE2V1P5	-	-	HGNC:HGNC:44888|Ensembl:ENSG00000226582	10	10q25.3	UBE2V1 pseudogene 5	pseudo	UBE2V1P5	UBE2V1 pseudogene 5	O	ubiquitin conjugating enzyme E2 V1 pseudogene 5|ubiquitin conjugating enzyme E2 variant 1 pseudogene 5|ubiquitin-conjugating enzyme E2 variant 2 pseudogene	20201124	-
9606	100287175	LOC100287175	-	-	-	16	16p13.3	uncharacterized LOC100287175	ncRNA	-	-	-	-	20201124	-
9606	100287177	EML2-AS1	-	C19orf83	HGNC:HGNC:48331|Ensembl:ENSG00000267757	19	19q13.32	EML2 antisense RNA 1	ncRNA	EML2-AS1	EML2 antisense RNA 1	O	-	20201124	-
9606	100287178	USP17L11	-	-	HGNC:HGNC:44439|Ensembl:ENSG00000233136	4	4p16.1	ubiquitin specific peptidase 17 like family member 11	protein-coding	USP17L11	ubiquitin specific peptidase 17 like family member 11	O	ubiquitin carboxyl-terminal hydrolase 17-like protein 11	20201213	-
9606	100287183	NUTF2P8	-	-	HGNC:HGNC:50457	2	2p24.1	nuclear transport factor 2 pseudogene 8	pseudo	NUTF2P8	nuclear transport factor 2 pseudogene 8	O	-	20201124	-
9606	100287188	LOC100287188	-	-	-	17	-	family with sequence similarity 104 member B pseudogene	pseudo	-	-	-	-	20201124	-
9606	100287189	LOC100287189	-	-	-	11	11p11.2	SEC61 translocon subunit beta pseudogene	pseudo	-	-	-	SEC61 translocon beta subunit pseudogene|Sec61 beta subunit pseudogene	20201124	-
9606	100287191	HNRNPA1P47	-	-	HGNC:HGNC:48777	2	2q32.3	heterogeneous nuclear ribonucleoprotein A1 pseudogene 47	pseudo	HNRNPA1P47	heterogeneous nuclear ribonucleoprotein A1 pseudogene 47	O	-	20201124	-
9606	100287193	ISCA2P1	-	-	HGNC:HGNC:38022	22	22q12.1	iron-sulfur cluster assembly 2 pseudogene 1	pseudo	ISCA2P1	iron-sulfur cluster assembly 2 pseudogene 1	O	iron-sulfur cluster assembly 2 homolog pseudogene 1	20201124	-
9606	100287200	RAB9AP1	-	-	HGNC:HGNC:38104|Ensembl:ENSG00000232910	Y	Yq11.223	RAB9A, member RAS oncogene family pseudogene 1	pseudo	RAB9AP1	RAB9A, member RAS oncogene family pseudogene 1	O	-	20201124	-
9606	100287205	USP17L12	-	-	HGNC:HGNC:44440|Ensembl:ENSG00000227551	4	4p16.1	ubiquitin specific peptidase 17 like family member 12	protein-coding	USP17L12	ubiquitin specific peptidase 17 like family member 12	O	ubiquitin carboxyl-terminal hydrolase 17-like protein 12	20201213	-
9606	100287212	LOC100287212	-	-	-	9	9q21.33	chromosome 4 open reading frame 3 pseudogene	pseudo	-	-	-	-	20201124	-
9606	100287215	UBL5P2	-	-	HGNC:HGNC:44640	17	17q11.2	ubiquitin like 5 pseudogene 2	pseudo	UBL5P2	ubiquitin like 5 pseudogene 2	O	-	20201124	-
9606	100287216	SH3RF3-AS1	-	-	HGNC:HGNC:44168	2	2q13	SH3RF3 antisense RNA 1	ncRNA	SH3RF3-AS1	SH3RF3 antisense RNA 1	O	SH3RF3 antisense RNA 1 (non-protein coding)	20201124	-
9606	100287225	LINC01630	-	-	HGNC:HGNC:52295|Ensembl:ENSG00000227115	18	18q21.2	long intergenic non-protein coding RNA 1630	ncRNA	LINC01630	long intergenic non-protein coding RNA 1630	O	-	20201124	-
9606	100287226	ZNF729	-	-	HGNC:HGNC:32464|Ensembl:ENSG00000196350	19	19p12	zinc finger protein 729	protein-coding	ZNF729	zinc finger protein 729	O	zinc finger protein 729	20201124	-
9606	100287227	TIPARP-AS1	-	-	HGNC:HGNC:41028	3	3q25.31	TIPARP antisense RNA 1	ncRNA	TIPARP-AS1	TIPARP antisense RNA 1	O	TIPARP antisense RNA 1 (non-protein coding)	20201124	-
9606	100287229	BRD7P4	-	-	HGNC:HGNC:37630	6	6q21	bromodomain containing 7 pseudogene 4	pseudo	BRD7P4	bromodomain containing 7 pseudogene 4	O	-	20201124	-
9606	100287234	RAB9AP5	-	-	HGNC:HGNC:38109|Ensembl:ENSG00000231423	Y	Yq11.23	RAB9A, member RAS oncogene family pseudogene 5	pseudo	RAB9AP5	RAB9A, member RAS oncogene family pseudogene 5	O	RAB9B, member RAS oncogene family pseudogene 5	20201124	-
9606	100287238	USP17L13	-	-	HGNC:HGNC:44441|Ensembl:ENSG00000232399	4	4p16.1	ubiquitin specific peptidase 17 like family member 13	protein-coding	USP17L13	ubiquitin specific peptidase 17 like family member 13	O	ubiquitin carboxyl-terminal hydrolase 17-like protein 13	20201213	-
9606	100287243	LOC100287243	-	-	-	15	15q22.2	nuclease-sensitive element-binding protein 1 pseudogene	pseudo	-	-	-	-	20201124	-
9606	100287261	CSPG4P3Y	-	CSPG4P3|CSPG4P6Y	HGNC:HGNC:38111	Y	Yq11.23	CSPG4 pseudogene 3 Y-linked	pseudo	CSPG4P3Y	CSPG4 pseudogene 3 Y-linked	O	chondroitin sulfate proteoglycan 4 pseudogene 3, Y-linked|chondroitin sulfate proteoglycan 4 pseudogene 6, Y-linked	20201124	-
9606	100287266	HNRNPA1P42	-	-	HGNC:HGNC:48771|Ensembl:ENSG00000233615	1	1q43	heterogeneous nuclear ribonucleoprotein A1 pseudogene 42	pseudo	HNRNPA1P42	heterogeneous nuclear ribonucleoprotein A1 pseudogene 42	O	-	20201124	-
9606	100287270	USP17L14P	-	-	HGNC:HGNC:44442|Ensembl:ENSG00000249482	4	4p16.1	ubiquitin specific peptidase 17 like family member 14, pseudogene	pseudo	USP17L14P	ubiquitin specific peptidase 17 like family member 14, pseudogene	O	ubiquitin specific peptidase 17 pseudogene	20201124	-
9606	100287272	USP8P1	-	D84394.7|USP8P	HGNC:HGNC:13987|Ensembl:ENSG00000214892	6	6p21.33	USP8 pseudogene 1	pseudo	USP8P1	USP8 pseudogene 1	O	ubiquitin specific peptidase 8 pseudogene 1|ubiquitin specific protease 8 pseudogene	20201124	-
9606	100287275	PCOTHP1	-	-	HGNC:HGNC:39840	13	13q12.12	Pro-X-Gly collagen triple helix like repeat containing pseudogene 1	pseudo	PCOTHP1	Pro-X-Gly collagen triple helix like repeat containing pseudogene 1	O	C1QTNF9B antisense RNA 1 pseudogene|protein PCOTH pseudogene	20201124	-
9606	100287279	UBE2V1P6	-	-	HGNC:HGNC:44889|Ensembl:ENSG00000235995	2	2q31.1	UBE2V1 pseudogene 6	pseudo	UBE2V1P6	UBE2V1 pseudogene 6	O	ubiquitin conjugating enzyme E2 V1 pseudogene 6|ubiquitin conjugating enzyme E2 variant 1 pseudogene 6|ubiquitin-conjugating enzyme E2 variant 2 pseudogene	20201124	-
9606	100287284	MANSC4	-	-	HGNC:HGNC:40023|Ensembl:ENSG00000205693	12	12p11.22	MANSC domain containing 4	protein-coding	MANSC4	MANSC domain containing 4	O	MANSC domain-containing protein 4|MANSC domain-containing protein ENSP00000370673	20201124	-
9606	100287290	LOC100287290	-	-	-	3	3q25.32	cytokine receptor CRL2	protein-coding	-	-	-	-	20201124	-
9606	100287296	LINC00265-2P	-	NCRNA00265-2P|NCRNA00265B	HGNC:HGNC:38523	Y	Yq11.23	long intergenic non-protein coding RNA 265-2, pseudogene	pseudo	LINC00265-2P	long intergenic non-protein coding RNA 265-2, pseudogene	O	non-protein coding RNA 265-2, pseudogene|non-protein coding RNA 265B	20201124	-
9606	100287302	USP17L16P	-	-	HGNC:HGNC:44444	4	4p16.1	ubiquitin specific peptidase 17 like family member 16, pseudogene	pseudo	USP17L16P	ubiquitin specific peptidase 17 like family member 16, pseudogene	O	ubiquitin carboxyl-terminal hydrolase 17-like pseudogene	20201124	-
9606	100287309	LOC100287309	-	-	-	17	17p11.2	abhydrolase domain containing 15 pseudogene	pseudo	-	-	-	-	20201124	-
9606	100287314	LINC00941	-	lncRNA-MUF	HGNC:HGNC:48635	12	12p11.21	long intergenic non-protein coding RNA 941	ncRNA	LINC00941	long intergenic non-protein coding RNA 941	O	MSC upregulated factor	20201124	-
9606	100287325	KRT8P37	-	-	HGNC:HGNC:39871|Ensembl:ENSG00000213771	10	10p14	keratin 8 pseudogene 37	pseudo	KRT8P37	keratin 8 pseudogene 37	O	-	20201124	-
9606	100287327	USP17L17	-	-	HGNC:HGNC:44445|Ensembl:ENSG00000249104	4	4p16.1	ubiquitin specific peptidase 17 like family member 17	protein-coding	USP17L17	ubiquitin specific peptidase 17 like family member 17	O	ubiquitin carboxyl-terminal hydrolase 17-like protein 17	20201213	-
9606	100287329	LOC100287329	-	-	-	6	6p21.33	uncharacterized LOC100287329	ncRNA	-	-	-	-	20201124	-
9606	100287335	LOC100287335	-	-	Ensembl:ENSG00000258431	14	14q24.2	transmembrane protein 183A pseudogene	pseudo	-	-	-	-	20201124	-
9606	100287345	VENTXP2	-	-	HGNC:HGNC:30901|Ensembl:ENSG00000215037	13	13q31.1	VENT homeobox pseudogene 2	pseudo	VENTXP2	VENT homeobox pseudogene 2	O	-	20201124	-
9606	100287355	LOC100287355	-	-	Ensembl:ENSG00000257629	12	12q21.33	microtubule associated protein 1 light chain 3 beta pseudogene	pseudo	-	-	-	-	20201124	-
9606	100287357	LOC100287357	-	-	-	15	15q11.2	CXADR, Ig-like cell adhesion molecule pseudogene	pseudo	-	-	-	coxsackie virus and adenovirus receptor pseudogene	20201124	-
9606	100287361	PPIAP64	-	-	HGNC:HGNC:53688	2	2p14	peptidylprolyl isomerase A pseudogene 64	pseudo	PPIAP64	peptidylprolyl isomerase A pseudogene 64	O	-	20201124	-
9606	100287362	PRSS46P	-	PRSS46|TESSP6	HGNC:HGNC:37325|Ensembl:ENSG00000261603	3	3p21.31	serine protease 46, pseudogene	pseudo	PRSS46P	serine protease 46, pseudogene	O	protease, serine 46, pseudogene|putative serine protease 46|testis serine protease 6	20201124	-
9606	100287364	USP17L18	-	-	HGNC:HGNC:44446|Ensembl:ENSG00000250844	4	4p16.1	ubiquitin specific peptidase 17 like family member 18	protein-coding	USP17L18	ubiquitin specific peptidase 17 like family member 18	O	ubiquitin carboxyl-terminal hydrolase 17-like protein 18	20201213	-
9606	100287366	OSTM1-AS1	-	-	HGNC:HGNC:43666|Ensembl:ENSG00000225174	6	6q21	OSTM1 antisense RNA 1	ncRNA	OSTM1-AS1	OSTM1 antisense RNA 1	O	OSTM1 antisense RNA 1 (non-protein coding)	20201124	-
9606	100287369	HSPE1P4	-	-	HGNC:HGNC:49323	12	12q23.2	heat shock protein family E (Hsp10) member 1 pseudogene 4	pseudo	HSPE1P4	heat shock protein family E (Hsp10) member 1 pseudogene 4	O	heat shock 10kDa protein 1 (chaperonin 10) pseudogene|heat shock 10kDa protein 1 pseudogene 4	20201124	-
9606	100287372	IGHV3OR16-13	-	IGHV3OR1613	HGNC:HGNC:5637|IMGT/GENE-DB:IGHV3/OR16-13	16	16p11.2	immunoglobulin heavy variable 3/OR16-13 (non-functional)	pseudo	IGHV3OR16-13	immunoglobulin heavy variable 3/OR16-13 (non-functional)	O	IGHV3/OR16-13	20201124	-
9606	100287387	LOC100287387	-	-	-	2	2q37.3	uncharacterized LOC100287387	ncRNA	-	-	-	-	20201124	-
9606	100287388	LIN28AP2	-	-	HGNC:HGNC:38056	13	13q31.2	LIN28A pseudogene 2	pseudo	LIN28AP2	LIN28A pseudogene 2	O	lin-28 homolog A pseudogene 2	20201124	-
9606	100287399	POTEB2	-	POTE-15|POTEB	HGNC:HGNC:48327|Ensembl:ENSG00000230031	15	15q11.2	POTE ankyrin domain family member B2	protein-coding	POTEB2	POTE ankyrin domain family member B2	O	POTE ankyrin domain family member B2|ANKRD26-like family B member 1|POTE ankyrin domain family member B|Prostate, ovary, testis-expressed protein on chromosome 15	20201124	-
9606	100287402	LOC100287402	-	-	-	3	3q27.3	uncharacterized LOC100287402	pseudo	-	-	-	-	20201124	-
9606	100287404	USP17L19	-	-	HGNC:HGNC:44447|Ensembl:ENSG00000248920	4	4p16.1	ubiquitin specific peptidase 17 like family member 19	protein-coding	USP17L19	ubiquitin specific peptidase 17 like family member 19	O	ubiquitin carboxyl-terminal hydrolase 17-like protein 19	20201213	-
9606	100287419	CDK8P2	-	-	HGNC:HGNC:52296	2	2q14.1	cyclin dependent kinase 8 pseudogene 2	pseudo	CDK8P2	cyclin dependent kinase 8 pseudogene 2	O	cyclin-dependent kinase 8 pseudogene	20201124	-
9606	100287425	LOC100287425	-	-	-	2	2q33.1	short transmembrane mitochondrial protein 1 pseudogene	pseudo	-	-	-	-	20201124	-
9606	100287427	LOC100287427	-	-	Ensembl:ENSG00000251647	4	4q21.23	chromosome 18 open reading frame 21 pseudogene	pseudo	-	-	-	-	20201209	-
9606	100287430	LOC100287430	-	-	Ensembl:ENSG00000233558	6	6q22.1	ribosomal protein S5 pseudogene	pseudo	-	-	-	-	20210101	-
9606	100287441	USP17L20	-	-	HGNC:HGNC:44448|Ensembl:ENSG00000250745	4	4p16.1	ubiquitin specific peptidase 17 like family member 20	protein-coding	USP17L20	ubiquitin specific peptidase 17 like family member 20	O	ubiquitin carboxyl-terminal hydrolase 17-like protein 20	20201213	-
9606	100287453	LOC100287453	-	-	-	19	19q13.33	neurotrophin 4 pseudogene	pseudo	-	-	-	-	20201124	-
9606	100287461	MTND1P8	-	-	HGNC:HGNC:42100|Ensembl:ENSG00000263177	16	16p13.3	MT-ND1 pseudogene 8	pseudo	MTND1P8	MT-ND1 pseudogene 8	O	mitochondrially encoded NADH:ubiquinone oxidoreductase core subunit 1 pseudogene 8	20201124	-
9606	100287463	BOLA3P2	-	-	HGNC:HGNC:51441	19	19p13.2	bolA family member 3 pseudogene 2	pseudo	BOLA3P2	bolA family member 3 pseudogene 2	O	-	20201124	-
9606	100287467	LOC100287467	-	-	-	6	6q22.1	uncharacterized LOC100287467	ncRNA	-	-	-	-	20210101	-
9606	100287470	LINC00265-3P	-	NCRNA00265-3P|NCRNA00265C	HGNC:HGNC:38536	Y	Yq11.23	long intergenic non-protein coding RNA 265-3, pseudogene	pseudo	LINC00265-3P	long intergenic non-protein coding RNA 265-3, pseudogene	O	non-protein coding RNA 265-3, pseudogene|non-protein coding RNA 265C	20201124	-
9606	100287472	NPM1P31	-	-	HGNC:HGNC:45210	10	10q26.13	nucleophosmin 1 pseudogene 31	pseudo	NPM1P31	nucleophosmin 1 pseudogene 31	O	nucleophosmin (nucleolar phosphoprotein B23, numatrin) pseudogene|nucleophosmin 1 (nucleolar phosphoprotein B23, numatrin) pseudogene 31	20201124	-
9606	100287477	LOC100287477	-	-	-	19	19q13.33	zinc finger protein 420-like	pseudo	-	-	-	-	20201124	-
9606	100287478	USP17L21	-	-	HGNC:HGNC:44449|Ensembl:ENSG00000249811	4	4p16.1	ubiquitin specific peptidase 17 like family member 21	protein-coding	USP17L21	ubiquitin specific peptidase 17 like family member 21	O	ubiquitin carboxyl-terminal hydrolase 17-like protein 21	20201213	-
9606	100287482	SMKR1	-	-	HGNC:HGNC:43561|Ensembl:ENSG00000240204	7	7q32.1	small lysine rich protein 1	protein-coding	SMKR1	small lysine rich protein 1	O	small lysine-rich protein 1	20201124	-
9606	100287483	ELOCP28	-	TCEB1P28	HGNC:HGNC:49169	19	19p13.3	elongin C pseudogene 28	pseudo	ELOCP28	elongin C pseudogene 28	O	transcription elongation factor B (SIII), polypeptide 1 (15kDa, elongin C) pseudogene|transcription elongation factor B (SIII), polypeptide 1 pseudogene 28|transcription elongation factor B subunit 1 pseudogene 28	20201124	-
9606	100287485	LOC100287485	-	-	-	11	11q12.1	glycine-N-acyltransferase like 2 pseudogene	pseudo	-	-	-	-	20201124	-
9606	100287489	LOC100287489	-	-	-	19	19q13.33	neurotrophin 4 pseudogene	pseudo	-	-	-	-	20201124	-
9606	100287495	GCSHP4	-	-	HGNC:HGNC:43930	12	12p13.31	glycine cleavage system protein H pseudogene 4	pseudo	GCSHP4	glycine cleavage system protein H pseudogene 4	O	glycine cleavage system protein H (aminomethyl carrier) pseudogene 4	20201124	-
9606	100287497	SEPTIN7P13	-	-	HGNC:HGNC:55092	1	1q42.11	septin 7 pseudogene 13	pseudo	SEPTIN7P13	septin 7 pseudogene 13	O	-	20201124	-
9606	100287498	LOC100287498	-	-	Ensembl:ENSG00000233031	2	2q33.2	NDUFA4, mitochondrial complex associated pseudogene	pseudo	-	-	-	NADH dehydrogenase (ubiquinone) 1 alpha subcomplex, 4, 9kDa pseudogene	20201124	-
9606	100287502	CSPG4P4Y	-	CSPG4P4|CSPG4P7Y	HGNC:HGNC:38535	Y	Yq11.23	CSPG4 pseudogene 4 Y-linked	pseudo	CSPG4P4Y	CSPG4 pseudogene 4 Y-linked	O	chondroitin sulfate proteoglycan 4 pseudogene 4, Y-linked|chondroitin sulfate proteoglycan 4 pseudogene 7, Y-linked	20201124	-
9606	100287505	BRWD1P2	-	-	HGNC:HGNC:51529	12	12q21.33	bromodomain and WD repeat domain containing 1 pseudogene 2	pseudo	BRWD1P2	bromodomain and WD repeat domain containing 1 pseudogene 2	O	-	20201124	-
9606	100287512	RPS3AP53	-	-	HGNC:HGNC:44500|Ensembl:ENSG00000227578	3	3p25.1	RPS3A pseudogene 53	pseudo	RPS3AP53	RPS3A pseudogene 53	O	ribosomal protein S3a pseudogene 53	20201124	-
9606	100287513	USP17L22	-	-	HGNC:HGNC:44450|Ensembl:ENSG00000248933	4	4p16.1	ubiquitin specific peptidase 17 like family member 22	protein-coding	USP17L22	ubiquitin specific peptidase 17 like family member 22	O	ubiquitin carboxyl-terminal hydrolase 17-like protein 22	20201213	-
9606	100287520	GLYATL1B	-	GLYATL1P3	HGNC:HGNC:37865|Ensembl:ENSG00000255151	11	11q12.1	glycine-N-acyltransferase like 1B	protein-coding	GLYATL1B	glycine-N-acyltransferase like 1B	O	putative glycine N-acyltransferase-like protein 1B|glycine-N-acyltransferase like 1 pseudogene 3	20201124	-
9606	100287523	LOC100287523	-	-	-	2	2q11.1	zinc finger protein 2-like	pseudo	-	-	-	-	20201124	-
9606	100287528	IGLL4P	-	IGLL4	HGNC:HGNC:38475	22	22q11.21	immunoglobulin lambda like polypeptide 4, pseudogene	pseudo	IGLL4P	immunoglobulin lambda like polypeptide 4, pseudogene	O	-	20201124	-
9606	100287539	LOC100287539	-	-	Ensembl:ENSG00000266105	18	18q12.1	epsin 2 pseudogene	pseudo	-	-	-	-	20201124	-
9606	100287542	RAB9AP2	-	-	HGNC:HGNC:38106|Ensembl:ENSG00000223856	Y	Yq11.23	RAB9A, member RAS oncogene family pseudogene 2	pseudo	RAB9AP2	RAB9A, member RAS oncogene family pseudogene 2	O	-	20201124	-
9606	100287544	LOC100287544	-	-	-	12	12q22	s-adenosylmethionine synthase isoform type-2-like	pseudo	-	-	-	methionine adenosyltransferase II, alpha pseudogene	20201124	-
9606	100287551	HSPA8P8	-	-	HGNC:HGNC:44923|Ensembl:ENSG00000229091	7	7p21.3	heat shock protein family A (Hsp70) member 8 pseudogene 8	pseudo	HSPA8P8	heat shock protein family A (Hsp70) member 8 pseudogene 8	O	heat shock 70kDa protein 8 pseudogene 8	20201124	-
9606	100287559	ADPGK-AS1	-	-	HGNC:HGNC:44144|Ensembl:ENSG00000260898	15	15q24.1	ADPGK antisense RNA 1	ncRNA	ADPGK-AS1	ADPGK antisense RNA 1	O	ADPGK antisense RNA 1 (non-protein coding)	20201124	-
9606	100287567	TRMT112P7	-	-	HGNC:HGNC:44026	8	8q11.23	tRNA methyltransferase subunit 11-2 pseudogene 7	pseudo	TRMT112P7	tRNA methyltransferase subunit 11-2 pseudogene 7	O	tRNA methyltransferase 11-2 homolog pseudogene 7	20201124	-
9606	100287569	LINC00173	-	NCRNA00173	HGNC:HGNC:33791|Ensembl:ENSG00000196668	12	12q24.22	long intergenic non-protein coding RNA 173	ncRNA	LINC00173	long intergenic non-protein coding RNA 173	O	-	20201124	-
9606	100287573	TOMM22P6	-	-	HGNC:HGNC:38742|Ensembl:ENSG00000241874	3	3q26.1	TOMM22 pseudogene 6	pseudo	TOMM22P6	TOMM22 pseudogene 6	O	translocase of outer mitochondrial membrane 22 homolog pseudogene 6	20201124	-
9606	100287577	RAB9AP3	-	-	HGNC:HGNC:38107|Ensembl:ENSG00000223655	Y	Yq11.23	RAB9A, member RAS oncogene family pseudogene 3	pseudo	RAB9AP3	RAB9A, member RAS oncogene family pseudogene 3	O	-	20201124	-
9606	100287579	ELOCP22	-	TCEB1P22	HGNC:HGNC:38158|Ensembl:ENSG00000255006	11	11q23.3	elongin C pseudogene 22	pseudo	ELOCP22	elongin C pseudogene 22	O	transcription elongation factor B (SIII), polypeptide 1 pseudogene 22|transcription elongation factor B subunit 1 pseudogene 22	20201124	-
9606	100287591	MTND1P22	-	-	HGNC:HGNC:42093|Ensembl:ENSG00000251407	4	4q32.1	MT-ND1 pseudogene 22	pseudo	MTND1P22	MT-ND1 pseudogene 22	O	mitochondrially encoded NADH:ubiquinone oxidoreductase core subunit 1 pseudogene 22	20201124	-
9606	100287592	LINC02106	-	-	HGNC:HGNC:52961|Ensembl:ENSG00000251573	5	5q11.1	long intergenic non-protein coding RNA 2106	ncRNA	LINC02106	long intergenic non-protein coding RNA 2106	O	CTD-2089N3.2	20201124	-
9606	100287596	DDX11L5	-	-	HGNC:HGNC:37106	9	9p24.3	DEAD/H-box helicase 11 like 5 (pseudogene)	pseudo	DDX11L5	DEAD/H-box helicase 11 like 5 (pseudogene)	O	DEAD/H (Asp-Glu-Ala-Asp/His) box helicase 11 like 5|DEAD/H (Asp-Glu-Ala-Asp/His) box polypeptide 11 like 5	20201124	-
9606	100287603	SSXP10	-	psiSSX10	HGNC:HGNC:30638	6	6q22.31	SSX family pseudogene 10	pseudo	SSXP10	SSX family pseudogene 10	O	SSX10 pseudogene	20201124	-
9606	100287606	TTTY28P	-	-	HGNC:HGNC:38534	Y	Yq11.23	testis-specific transcript, Y-linked 28, pseudogene	pseudo	TTTY28P	testis-specific transcript, Y-linked 28, pseudogene	O	-	20170408	-
9606	100287610	LOC100287610	-	-	-	Un	-	zinc finger protein 717-like	pseudo	-	-	-	-	20201124	-
9606	100287613	LOC100287613	-	-	-	7	7p21.1	Rho GTPase activating protein 20 pseudogene	pseudo	-	-	-	-	20201124	-
9606	100287614	LOC100287614	-	-	-	19	19p13.3	ribosomal protein S10 pseudogene	pseudo	-	-	-	-	20201124	-
9606	100287616	LOXL1-AS1	-	-	MIM:616800|HGNC:HGNC:44169|Ensembl:ENSG00000261801	15	15q24.1	LOXL1 antisense RNA 1	ncRNA	LOXL1-AS1	LOXL1 antisense RNA 1	O	LOXL1 antisense RNA 1 (non-protein coding)	20201129	-
9606	100287625	SUPT4H1P2	-	-	HGNC:HGNC:50823	12	12p13.31	SPT4 homolog, DSIF elongation factor subunit pseudogene 2	pseudo	SUPT4H1P2	SPT4 homolog, DSIF elongation factor subunit pseudogene 2	O	suppressor of Ty 4 homolog 1 pseudogene	20201124	-
9606	100287630	PSAT1P4	-	-	HGNC:HGNC:43990	3	3q26.1	phosphoserine aminotransferase 1 pseudogene 4	pseudo	PSAT1P4	phosphoserine aminotransferase 1 pseudogene 4	O	phosphoserine aminotransferase 1 pseuodogene	20201124	-
9606	100287632	SELENOKP3	-	-	HGNC:HGNC:53726	6	6q22.31	selenoprotein K pseudogene 3	pseudo	SELENOKP3	selenoprotein K pseudogene 3	O	-	20201124	-
9606	100287635	KRT18P62	-	-	HGNC:HGNC:48889|Ensembl:ENSG00000233471	22	22q11.21	keratin 18 pseudogene 62	pseudo	KRT18P62	keratin 18 pseudogene 62	O	-	20201124	-
9606	100287639	MTHFD2P1	-	-	HGNC:HGNC:48859|Ensembl:ENSG00000244681	3	3q11.2	methylenetetrahydrofolate dehydrogenase (NADP+ dependent) 2, methenyltetrahydrofolate cyclohydrolase pseudogene 1	pseudo	MTHFD2P1	methylenetetrahydrofolate dehydrogenase (NADP+ dependent) 2, methenyltetrahydrofolate cyclohydrolase pseudogene 1	O	-	20201124	-
9606	100287647	PCMTD1P2	-	-	HGNC:HGNC:38805	16	16p11.2	protein-L-isoaspartate (D-aspartate) O-methyltransferase domain containing 1 pseudogene 2	pseudo	PCMTD1P2	protein-L-isoaspartate (D-aspartate) O-methyltransferase domain containing 1 pseudogene 2	O	-	20201124	-
9606	100287653	LOC100287653	-	-	-	12	12q24.23	PDGFA associated protein 1 pseudogene	pseudo	-	-	-	-	20201124	-
9606	100287680	SUB1P2	-	-	HGNC:HGNC:43992	14	14q24.3	SUB1 pseudogene 2	pseudo	SUB1P2	SUB1 pseudogene 2	O	SUB1 homolog pseudogene 2|SUB1 homolog, transcriptional regulator pseudogene 2	20201124	-
9606	100287682	EXTL2P1	-	EXTL2P	HGNC:HGNC:3517	2	2q31.1	exostosin like glycosyltransferase 2 pseudogene 1	pseudo	EXTL2P1	exostosin like glycosyltransferase 2 pseudogene 1	O	exostoses (multiple)-like 2 pseudogene 1	20201124	-
9606	100287692	ELOCP24	-	TCEB1P24|TCEB1P25	HGNC:HGNC:38160|Ensembl:ENSG00000228410	X|Y	Xq28 and Yq12	elongin C pseudogene 24	pseudo	ELOCP24	elongin C pseudogene 24	O	transcription elongation factor B (SIII), polypeptide 1 pseudogene 24|transcription elongation factor B (SIII), polypeptide 1 pseudogene 25|transcription elongation factor B subunit 1 pseudogene 24	20201124	-
9606	100287704	LOC100287704	-	-	Ensembl:ENSG00000230000	7	7q11.21	uncharacterized LOC100287704	ncRNA	-	-	-	-	20201124	-
9606	100287708	MIX23P2	-	CCDC58P2	HGNC:HGNC:45025	10	10q11.23	MIX23 pseudogene 2	pseudo	MIX23P2	MIX23 pseudogene 2	O	coiled-coil domain containing 58 pseudogene 2	20201124	-
9606	100287715	KRTAP9-12P	-	-	HGNC:HGNC:48873	17	17q21.2	keratin associated protein 9-12, pseudogene	pseudo	KRTAP9-12P	keratin associated protein 9-12, pseudogene	O	keratin associated protein 16-1 pseudogene	20201124	-
9606	100287718	ANKRD66	-	-	HGNC:HGNC:44669	6	6p12.3	ankyrin repeat domain 66	protein-coding	ANKRD66	ankyrin repeat domain 66	O	ankyrin repeat domain-containing protein 66	20201124	-
9606	100287722	AP4B1-AS1	-	-	HGNC:HGNC:44114|Ensembl:ENSG00000226167	1	1p13.2	AP4B1 antisense RNA 1	ncRNA	AP4B1-AS1	AP4B1 antisense RNA 1	O	AP4B1 antisense RNA 1 (non-protein coding)	20201124	-
9606	100287725	GAPDHP76	-	-	HGNC:HGNC:50649	19	19p13.2	glyceraldehyde-3-phosphate dehydrogenase pseudogene 76	pseudo	GAPDHP76	glyceraldehyde-3-phosphate dehydrogenase pseudogene 76	O	-	20201124	-
9606	100287728	SMIM10L2B-AS1	-	-	HGNC:HGNC:53137	X	Xq26.3	SMIM10L2B antisense RNA 1	ncRNA	SMIM10L2B-AS1	SMIM10L2B antisense RNA 1	O	-	20201124	-
9606	100287735	TTTY13B	-	pFIV	HGNC:HGNC:38596	Y	Yp11.2	testis-specific transcript, Y-linked 13B	ncRNA	TTTY13B	testis-specific transcript, Y-linked 13B	O	-	20170408	-
9606	100287745	MTATP6P2	-	-	HGNC:HGNC:44576|Ensembl:ENSG00000270307	5	5q21.1	MT-ATP6 pseudogene 2	pseudo	MTATP6P2	MT-ATP6 pseudogene 2	O	mitochondrially encoded ATP synthase 6 pseudogene 2	20201124	-
9606	100287755	ATP5MC1P4	-	ATP5G1P4	HGNC:HGNC:39507	3	3q26.31	ATP synthase membrane subunit c locus 1 pseudogene 4	pseudo	ATP5MC1P4	ATP synthase membrane subunit c locus 1 pseudogene 4	O	ATP synthase, H+ transporting, mitochondrial Fo complex subunit C1 (subunit 9) pseudogene 4	20201124	-
9606	100287757	SLIRPP1	-	-	HGNC:HGNC:55149	X	Xq27.3	SLIRP. pseudogene 1	pseudo	SLIRPP1	SLIRP. pseudogene 1	O	SRA stem-loop interacting RNA binding protein pseudogene	20201124	-
9606	100287765	LINC00630	-	-	HGNC:HGNC:44263	X	Xq22.1	long intergenic non-protein coding RNA 630	ncRNA	LINC00630	long intergenic non-protein coding RNA 630	O	-	20201124	-
9606	100287768	COX6A1P3	-	-	HGNC:HGNC:37633	6	6q22.31	cytochrome c oxidase subunit 6A1 pseudogene 3	pseudo	COX6A1P3	cytochrome c oxidase subunit 6A1 pseudogene 3	O	cytochrome c oxidase subunit VIa polypeptide 1 pseudogene 3	20201124	-
9606	100287769	RBMY1GP	-	RBMY1G	HGNC:HGNC:9915	Y	Yp11.2	RNA binding motif protein Y-linked family 1 member G, pseudogene	pseudo	RBMY1GP	RNA binding motif protein Y-linked family 1 member G, pseudogene	O	RNA binding motif protein, Y chromosome, family 1, member G	20201124	-
9606	100287778	ELOCP20	-	TCEB1P20	HGNC:HGNC:38156	1	1p13.1	elongin C pseudogene 20	pseudo	ELOCP20	elongin C pseudogene 20	O	elongin pseudogene 20|transcription elongation factor B (SIII), polypeptide 1 pseudogene 20|transcription elongation factor B subunit 1 pseudogene 20	20201124	-
9606	100287785	LINC00266-2P	-	NCRNA00266-2P|NCRNA00266B|NCRNA00266Y|NCRNA00266Y1	HGNC:HGNC:38529|Ensembl:ENSG00000248792	Y	Yq11.23	long intergenic non-protein coding RNA 266-2, pseudogene	pseudo	LINC00266-2P	long intergenic non-protein coding RNA 266-2, pseudogene	O	non-protein coding RNA 266-2, pseudogene|non-protein coding RNA 266B	20201124	-
9606	100287792	LOC100287792	-	-	Ensembl:ENSG00000204117	20	20q11.23	uncharacterized LOC100287792	ncRNA	-	-	-	-	20201124	-
9606	100287808	LOC100287808	-	-	-	17	17q12	uncharacterized LOC100287808	ncRNA	-	-	-	-	20201124	-
9606	100287814	LINC00582	-	-	HGNC:HGNC:43842|Ensembl:ENSG00000229228	1	1q42.2	long intergenic non-protein coding RNA 582	ncRNA	LINC00582	long intergenic non-protein coding RNA 582	O	-	20201124	-
9606	100287817	NDUFS5P4	-	-	HGNC:HGNC:44042	4	4q23	NADH:ubiquinone oxidoreductase subunit S5 pseudogene 4	pseudo	NDUFS5P4	NADH:ubiquinone oxidoreductase subunit S5 pseudogene 4	O	NADH dehydrogenase (ubiquinone) Fe-S protein 5, 15kDa (NADH-coenzyme Q reductase) pseudogene 4	20201124	-
9606	100287818	TTTY26P	-	-	HGNC:HGNC:38528	Y	Yp11.2	testis-specific transcript, Y-linked 26, pseudogene	pseudo	TTTY26P	testis-specific transcript, Y-linked 26, pseudogene	O	-	20201124	-
9606	100287822	SETP10	-	-	HGNC:HGNC:42929	1	1q25.2	SET pseudogene 10	pseudo	SETP10	SET pseudogene 10	O	SET nuclear oncogene pseudogene	20201124	-
9606	100287825	LOC100287825	-	-	-	7	7p14.3	golgin A8 family member A pseudogene	pseudo	-	-	-	-	20201124	-
9606	100287834	LOC100287834	-	-	-	7	7q11.21	uncharacterized LOC100287834	ncRNA	-	-	-	-	20201124	-
9606	100287837	LOC100287837	-	-	Ensembl:ENSG00000257038	11	11q13.4	uncharacterized LOC100287837	ncRNA	-	-	-	-	20201124	-
9606	100287840	LOC100287840	-	-	Ensembl:ENSG00000270631	1	1p13.1	tetraspanin 12 pseudogene	pseudo	-	-	-	-	20201124	-
9606	100287844	TTTY30P	-	-	HGNC:HGNC:38604	Y	Yp11.2	testis-specific transcript, Y-linked 30, pseudogene	pseudo	TTTY30P	testis-specific transcript, Y-linked 30, pseudogene	O	-	20201124	-
9606	100287845	GOLGA6L16P	-	-	HGNC:HGNC:38117	Y	Yq11.23	golgin A6 family like 16, pseudogene	pseudo	GOLGA6L16P	golgin A6 family like 16, pseudogene	O	-	20201124	-
9606	100287846	LOC100287846	-	-	-	8	8q11.1	uncharacterized LOC100287846	ncRNA	-	-	-	patched 1 pseudogene	20201124	-
9606	100287852	LOC100287852	-	-	-	3	3q12.3	family with sequence similarity 136 member A pseudogene	pseudo	-	-	-	-	20201124	-
9606	100287856	LOC100287856	-	-	Ensembl:ENSG00000220522	6	6q22.33	cornichon family AMPA receptor auxiliary protein 4 pseudogene	pseudo	-	-	-	-	20201124	-
9606	100287868	NUTF2P7	-	-	HGNC:HGNC:50458	X	Xq13.1	nuclear transport factor 2 pseudogene 7	pseudo	NUTF2P7	nuclear transport factor 2 pseudogene 7	O	-	20201124	-
9606	100287874	TTTY27P	-	-	HGNC:HGNC:38527	Y	Yp11.2	testis-specific transcript, Y-linked 27, pseudogene	pseudo	TTTY27P	testis-specific transcript, Y-linked 27, pseudogene	O	-	20201124	-
9606	100287879	LINC00994	-	-	HGNC:HGNC:48949|Ensembl:ENSG00000189196	3	3p14.1	long intergenic non-protein coding RNA 994	ncRNA	LINC00994	long intergenic non-protein coding RNA 994	O	-	20201124	-
9606	100287880	NDUFA4P2	-	NDUFA4L|bcm1723	HGNC:HGNC:31362	3	3q13.11	NDUFA4 pseudogene 2	pseudo	NDUFA4P2	NDUFA4 pseudogene 2	O	NADH dehydrogenase (ubiquinone) 1 alpha subcomplex, 4, 9kDa, pseudogene 2|NDUFA4, mitochondrial complex associated pseudogene 2	20201124	-
9606	100287887	RPL13AP25	-	FWP004|RPL13A_11_1314|S863-4	HGNC:HGNC:36981|Ensembl:ENSG00000136149	13	13q14.3	ribosomal protein L13a pseudogene 25	pseudo	RPL13AP25	ribosomal protein L13a pseudogene 25	O	-	20201124	-
9606	100287895	NARS1P2	-	NARSP2	HGNC:HGNC:50481|Ensembl:ENSG00000253789	8	8q12.3	asparaginyl-tRNA synthetase 1 pseudogene 2	pseudo	NARS1P2	asparaginyl-tRNA synthetase 1 pseudogene 2	O	asparaginyl-tRNA synthetase pseudogene 2	20201124	-
9606	100287896	LOC100287896	-	-	Ensembl:ENSG00000254837	11	11q13.4	uncharacterized LOC100287896	ncRNA	-	-	-	-	20201208	-
9606	100287898	TTC34	-	-	HGNC:HGNC:34297|Ensembl:ENSG00000215912	1	1p36.32	tetratricopeptide repeat domain 34	protein-coding	TTC34	tetratricopeptide repeat domain 34	O	tetratricopeptide repeat protein 34|TPR repeat protein 34|TPR repeat-containing protein ENSP00000383873	20201124	-
9606	100287900	GM2AP2	-	-	HGNC:HGNC:38002|Ensembl:ENSG00000239428	1	1q24.3	GM2 ganglioside activator pseudogene 2	pseudo	GM2AP2	GM2 ganglioside activator pseudogene 2	O	-	20201124	-
9606	100287902	LGALS8-AS1	-	-	HGNC:HGNC:40340|Ensembl:ENSG00000223776	1	1q43	LGALS8 antisense RNA 1	ncRNA	LGALS8-AS1	LGALS8 antisense RNA 1	O	LGALS8 antisense RNA 1 (non-protein coding)	20201124	-
9606	100287905	TTTY31P	-	-	HGNC:HGNC:38711	Y	Yp11.2	testis-specific transcript, Y-linked 31, pseudogene	pseudo	TTTY31P	testis-specific transcript, Y-linked 31, pseudogene	O	-	20201124	-
9606	100287908	ZNF519P2	-	-	HGNC:HGNC:50786	15	15q11.2	zinc finger protein 519 pseudogene 2	pseudo	ZNF519P2	zinc finger protein 519 pseudogene 2	O	-	20201124	-
9606	100287912	ANKRD11P1	-	-	HGNC:HGNC:54737|Ensembl:ENSG00000234429	2	2p12	ANKRD11 pseudogene 1	pseudo	ANKRD11P1	ANKRD11 pseudogene 1	O	ankyrin repeat domain 11 pseudogene	20201124	-
9606	100287919	VN1R30P	-	-	HGNC:HGNC:37350|Ensembl:ENSG00000232165	7	7q11.21	vomeronasal 1 receptor 30 pseudogene	pseudo	VN1R30P	vomeronasal 1 receptor 30 pseudogene	O	-	20201124	-
9606	100287928	HADHBP1	-	-	HGNC:HGNC:54887|Ensembl:ENSG00000238193	X	Xp22.32	HADHB pseudogene 1	pseudo	HADHBP1	HADHB pseudogene 1	O	hydroxyacyl-CoA dehydrogenase trifunctional multienzyme complex subunit beta pseudogene|hydroxyacyl-CoA dehydrogenase/3-ketoacyl-CoA thiolase/enoyl-CoA hydratase (trifunctional protein), beta subunit pseudogene	20201124	-
9606	100287932	TIMM23	-	TIM23	MIM:605034|HGNC:HGNC:17312|Ensembl:ENSG00000265354	10	10q11.22	translocase of inner mitochondrial membrane 23	protein-coding	TIMM23	translocase of inner mitochondrial membrane 23	O	mitochondrial import inner membrane translocase subunit Tim23|translocase of inner mitochondrial membrane 23 homolog|translocase of the inner mitochondrial membrane	20201213	-
9606	100287941	TTTY24P	-	-	HGNC:HGNC:38521	Y	Yp11.2	testis-specific transcript, Y-linked 24, pseudogene	pseudo	TTTY24P	testis-specific transcript, Y-linked 24, pseudogene	O	-	20201124	-
9606	100287944	LOC100287944	-	-	Ensembl:ENSG00000257545	12	12q23.3	uncharacterized LOC100287944	ncRNA	-	-	-	-	20201124	-
9606	100287948	LINC01699	-	GM140	HGNC:HGNC:52487|Ensembl:ENSG00000179452	1	1q25.3	long intergenic non-protein coding RNA 1699	ncRNA	LINC01699	long intergenic non-protein coding RNA 1699	O	-	20201124	-
9606	100287951	LOC100287951	-	-	-	4	4p16.1	dynein light chain Tctex-type 1 pseudogene	pseudo	-	-	-	-	20201124	-
9606	100287960	HIGD1AP10	-	-	HGNC:HGNC:43005	11	11q13.1	HIG1 hypoxia inducible domain family member 1A pseudogene 10	pseudo	HIGD1AP10	HIG1 hypoxia inducible domain family member 1A pseudogene 10	O	-	20201124	-
9606	100287964	ATP5MGP7	-	ATP5LP7	HGNC:HGNC:38169|Ensembl:ENSG00000267189	17	17q21.2	ATP synthase membrane subunit g pseudogene 7	pseudo	ATP5MGP7	ATP synthase membrane subunit g pseudogene 7	O	ATP synthase, H+ transporting, mitochondrial F0 complex, subunit g, pseudogene 7|ATP synthase, H+ transporting, mitochondrial Fo complex subunit G pseudogene 7|ATP synthase, H+ transporting, mitochondrial Fo complex, subunit g, pseudogene 7	20201124	-
9606	100287965	TERF1P6	-	-	HGNC:HGNC:54602	2	2q32.2	TERF1 pseudogene 6	pseudo	TERF1P6	TERF1 pseudogene 6	O	telomeric repeat binding factor (NIMA-interacting) pseudogene|telomeric repeat binding factor 1 pseudogene	20201124	-
9606	100287966	LOC100287966	-	-	-	22	22q11.22	ATP synthase-coupling factor 6, mitochondrial-like	pseudo	-	-	-	-	20201124	-
9606	100287979	TTTY13C	-	-	HGNC:HGNC:38613	Y	Yp11.2	testis-specific transcript, Y-linked 13C	protein-coding	TTTY13C	testis-specific transcript, Y-linked 13C	O	-	20170408	-
9606	100287985	RBX1P1	-	-	HGNC:HGNC:54740	2	2p12	RBX1 pseudogene 1	pseudo	RBX1P1	RBX1 pseudogene 1	O	ring-box 1, E3 ubiquitin protein ligase pseudogene	20201124	-
9606	100288001	LOC100288001	-	-	Ensembl:ENSG00000253223	8	8q13.1	pre-mRNA processing factor 3 pseudogene	pseudo	-	-	-	PRP3 pre-mRNA processing factor 3 homolog pseudogene	20201124	-
9606	100288008	PRR13P4	-	-	HGNC:HGNC:50617	18	18q21.1	proline rich 13 pseudogene 4	pseudo	PRR13P4	proline rich 13 pseudogene 4	O	-	20201124	-
9606	100288010	LOC100288010	-	-	-	5	5q33.2	cytochrome c oxidase subunit 7A2 like pseudogene	pseudo	-	-	-	-	20201124	-
9606	100288013	NDUFA5P12	-	-	HGNC:HGNC:48854	8	8q11.1	NADH:ubiquinone oxidoreductase subunit A5 pseudogene 12	pseudo	NDUFA5P12	NADH:ubiquinone oxidoreductase subunit A5 pseudogene 12	O	NADH dehydrogenase (ubiquinone) 1 alpha subcomplex, 5 pseudogene 12|NADH dehydrogenase (ubiquinone) 1 alpha subcomplex, 5, 13kDa pseudogene	20201124	-
9606	100288016	LOC100288016	-	-	-	3	3q29	serine/threonine-protein phosphatase 4 regulatory subunit 2-like	pseudo	-	-	-	-	20201124	-
9606	100288022	VN1R33P	-	-	HGNC:HGNC:37353|Ensembl:ENSG00000227426	7	7q11.21	vomeronasal 1 receptor 33 pseudogene	pseudo	VN1R33P	vomeronasal 1 receptor 33 pseudogene	O	-	20201124	-
9606	100288025	DYZ1L2	-	-	-	Y	Yq12	DYZ1 repeat sequence	other	-	-	-	-	20170408	-
9606	100288028	LOC100288028	-	-	-	14	14q32.13	coiled-coil domain containing 59 pseudogene	pseudo	-	-	-	-	20201124	-
9606	100288031	BRK1P1	-	-	HGNC:HGNC:42020	X	Xp22.31	BRICK1 pseudogene 1	pseudo	BRK1P1	BRICK1 pseudogene 1	O	BRICK1, SCAR/WAVE actin nucleating complex subunit pseudogene	20201124	-
9606	100288035	NDUFA5P3	-	-	HGNC:HGNC:48845|Ensembl:ENSG00000234853	9	9p22.1	NADH:ubiquinone oxidoreductase subunit A5 pseudogene 3	pseudo	NDUFA5P3	NADH:ubiquinone oxidoreductase subunit A5 pseudogene 3	O	NADH dehydrogenase (ubiquinone) 1 alpha subcomplex, 5 pseudogene 3|NADH dehydrogenase (ubiquinone) 1 alpha subcomplex, 5, 13kDa pseudogene	20201209	-
9606	100288038	HNRNPA1P28	-	-	HGNC:HGNC:39546	X	Xq24	heterogeneous nuclear ribonucleoprotein A1 pseudogene 28	pseudo	HNRNPA1P28	heterogeneous nuclear ribonucleoprotein A1 pseudogene 28	O	-	20201124	-
9606	100288042	ZNF519P3	-	-	HGNC:HGNC:50787	15	15q11.2	zinc finger protein 519 pseudogene 3	pseudo	ZNF519P3	zinc finger protein 519 pseudogene 3	O	-	20201124	-
9606	100288053	DYZ1L3	-	-	-	Y	Yq12	DYZ1 repeat sequence	other	-	-	-	-	20170408	-
9606	100288069	LOC100288069	-	-	-	1	1p36.33	uncharacterized LOC100288069	ncRNA	-	-	-	-	20201124	-
9606	100288072	SDR42E2	-	-	HGNC:HGNC:35414	16	16p12.2	short chain dehydrogenase/reductase family 42E, member 2	protein-coding	SDR42E2	short chain dehydrogenase/reductase family 42E, member 2	O	putative short-chain dehydrogenase/reductase family 42E member 2|putative 3-beta-HSD family protein ENSP00000330812	20210114	-
9606	100288073	LOC100288073	-	-	Ensembl:ENSG00000250746	4	4q32.3	heat shock protein family A (Hsp70) member 5 pseudogene	pseudo	-	-	-	heat shock 70kDa protein 5 (glucose-regulated protein, 78kDa) pseudogene	20201124	-
9606	100288077	WTAPP1	-	-	HGNC:HGNC:44115|Ensembl:ENSG00000255282	11	11q22.2	Wilms tumor 1 associated protein pseudogene 1	pseudo	WTAPP1	Wilms tumor 1 associated protein pseudogene 1	O	-	20201124	-
9606	100288079	GS1-279B7.1	-	-	Ensembl:ENSG00000261024	1	1q25.3	microtubule associated protein 1 light chain 3 beta pseudogene	pseudo	-	-	-	-	20201124	-
9606	100288083	CICP22	-	-	HGNC:HGNC:48838	7	7p14.1	capicua transcriptional repressor pseudogene 22	pseudo	CICP22	capicua transcriptional repressor pseudogene 22	O	-	20201124	-
9606	100288085	DYZ1L5	-	-	-	Y	Yq12	DYZ1 repeat sequence	other	-	-	-	-	20170408	-
9606	100288093	LOC100288093	-	-	-	19	19q13.42	nuclear RNA export factor 3 pseudogene	pseudo	-	-	-	-	20201124	-
9606	100288097	LOC100288097	-	-	Ensembl:ENSG00000255107	8	8q13.3	BAG cochaperone 4 pseudogene	pseudo	-	-	-	BCL2 associated athanogene 4 pseudogene	20201124	-
9606	100288111	BOLA3P1	-	-	HGNC:HGNC:51440	11	11q22.2	bolA family member 3 pseudogene 1	pseudo	BOLA3P1	bolA family member 3 pseudogene 1	O	-	20201124	-
9606	100288112	OR11J7P	-	-	HGNC:HGNC:38589|Ensembl:ENSG00000283524	15	15q11.2	olfactory receptor family 11 subfamily J member 7 pseudogene	pseudo	OR11J7P	olfactory receptor family 11 subfamily J member 7 pseudogene	O	-	20201124	-
9606	100288122	LDLRAD4-AS1	-	-	HGNC:HGNC:48592|Ensembl:ENSG00000267690	18	18p11.21	LDLRAD4 antisense RNA 1	ncRNA	LDLRAD4-AS1	LDLRAD4 antisense RNA 1	O	-	20201124	-
9606	100288123	LOC100288123	-	-	Ensembl:ENSG00000267244	19	19p13.3	uncharacterized LOC100288123	ncRNA	-	-	-	-	20201124	-
9606	100288124	DYZ1L8	-	-	-	Y	Yq12	DYZ1 repeat sequence	other	-	-	-	-	20170408	-
9606	100288125	NME2P3	-	-	HGNC:HGNC:54767	9	9q22.33	NME2 pseudogene 3	pseudo	NME2P3	NME2 pseudogene 3	O	NME/NM23 nucleoside diphosphate kinase 2 pseudogene	20201124	-
9606	100288129	ADI1P3	-	-	HGNC:HGNC:52341|Ensembl:ENSG00000258369	12	12q13.11	acireductone dioxygenase 1 pseudogene 3	pseudo	ADI1P3	acireductone dioxygenase 1 pseudogene 3	O	-	20201124	-
9606	100288130	MTCL1P1	-	CCDC165P1|SOGA2P1	HGNC:HGNC:42040	13	13q21.33	MTCL1 pseudogene 1	pseudo	MTCL1P1	MTCL1 pseudogene 1	O	SOGA family member 2 pseudogene 1|coiled-coil domain containing 165 pseudogene 1	20201124	-
9606	100288142	NBPF20	-	-	MIM:614007|HGNC:HGNC:32000|Ensembl:ENSG00000162825	1	1q21.1	NBPF member 20	protein-coding	NBPF20	NBPF member 20	O	neuroblastoma breakpoint family member 20	20201124	-
9606	100288146	LOC100288146	-	-	Ensembl:ENSG00000251473	4	4q24	nucleoporin Nup43-like	pseudo	-	-	-	-	20201124	-
9606	100288148	OR11J6P	-	-	HGNC:HGNC:38588|Ensembl:ENSG00000285405	15	15q11.2	olfactory receptor family 11 subfamily J member 6 pseudogene	pseudo	OR11J6P	olfactory receptor family 11 subfamily J member 6 pseudogene	O	-	20201124	-
9606	100288149	NDUFS5P3	-	-	HGNC:HGNC:44041	1	1p32.3	NADH:ubiquinone oxidoreductase subunit S5 pseudogene 3	pseudo	NDUFS5P3	NADH:ubiquinone oxidoreductase subunit S5 pseudogene 3	O	NADH dehydrogenase (ubiquinone) Fe-S protein 5, 15kDa (NADH-coenzyme Q reductase) pseudogene 3	20201124	-
9606	100288151	SREK1IP1P1	-	-	HGNC:HGNC:54504	21	21q21.1	SREK1IP1 pseudogene 1	pseudo	SREK1IP1P1	SREK1IP1 pseudogene 1	O	SREK1 interacting protein 1 pseudogene	20201124	-
9606	100288152	SLC9A3-AS1	-	UC011CLY.2	HGNC:HGNC:40550	5	5p15.33	SLC9A3 antisense RNA 1	ncRNA	SLC9A3-AS1	SLC9A3 antisense RNA 1	O	-	20201124	-
9606	100288157	DYZ1L9	-	-	-	Y	Yq12	DYZ1 repeat sequence	other	-	-	-	-	20170408	-
9606	100288162	LOC100288162	-	-	-	16	16p13.11	uncharacterized LOC100288162	ncRNA	-	-	-	-	20201124	-
9606	100288165	HMGN2P15	-	-	HGNC:HGNC:39020	17	17q21.2	high mobility group nucleosomal binding domain 2 pseudogene 15	pseudo	HMGN2P15	high mobility group nucleosomal binding domain 2 pseudogene 15	O	-	20201124	-
9606	100288170	UBE2V1P15	-	-	HGNC:HGNC:52414	6	6q14.1	UBE2V1 pseudogene 15	pseudo	UBE2V1P15	UBE2V1 pseudogene 15	O	ubiquitin conjugating enzyme E2 V1 pseudogene 15	20201124	-
9606	100288172	LOC100288172	-	-	Ensembl:ENSG00000250892	4	4p16.3	WEE1 homolog (S. pombe) pseudogene	pseudo	-	-	-	-	20201209	-
9606	100288173	TRMT112P4	-	-	HGNC:HGNC:44023	9	9q31.1	tRNA methyltransferase subunit 11-2 pseudogene 4	pseudo	TRMT112P4	tRNA methyltransferase subunit 11-2 pseudogene 4	O	tRNA methyltransferase 11-2 homolog pseudogene 4	20201124	-
9606	100288175	LOC100288175	-	-	Ensembl:ENSG00000217801	1	1p36.33	uncharacterized LOC100288175	ncRNA	-	-	-	-	20201124	-
9606	100288179	TSEN15P1	-	-	HGNC:HGNC:43962	17	17p11.2	tRNA splicing endonuclease subunit 15 pseudogene 1	pseudo	TSEN15P1	tRNA splicing endonuclease subunit 15 pseudogene 1	O	TSEN15 tRNA splicing endonuclease subunit pseudogene 1|tRNA splicing endonuclease 15 homolog pseudogene 1	20201124	-
9606	100288181	LNCOC1	-	Lnc-OC1	HGNC:HGNC:53947|Ensembl:ENSG00000253741	8	8q24.3	lncRNA associated with ovarian cancer 1	ncRNA	LNCOC1	lncRNA associated with ovarian cancer 1	O	CTD-2292P10.4	20201124	-
9606	100288185	PPIAP1	-	PPIAP	HGNC:HGNC:9254	21	21q21.1	peptidylprolyl isomerase A pseudogene 1	pseudo	PPIAP1	peptidylprolyl isomerase A pseudogene 1	O	peptidylprolyl isomerase A (cyclophilin A), pseudogene 1	20201124	-
9606	100288188	DYZ1L10	-	-	-	Y	Yq12	DYZ1 repeat sequence	other	-	-	-	-	20170408	-
9606	100288192	LOC100288192	-	-	-	2	2q14.3	archaelysin family metallopeptidase 2 pseudogene	pseudo	-	-	-	-	20201124	-
9606	100288195	VN1R104P	-	-	HGNC:HGNC:37427|Ensembl:ENSG00000249654	19	19q13.42	vomeronasal 1 receptor 104 pseudogene	pseudo	VN1R104P	vomeronasal 1 receptor 104 pseudogene	O	-	20201124	-
9606	100288198	HMGN3-AS1	-	-	HGNC:HGNC:48984|Ensembl:ENSG00000270362	6	6q14.1	HMGN3 antisense RNA 1	ncRNA	HMGN3-AS1	HMGN3 antisense RNA 1	O	-	20201124	-
9606	100288203	LOC100288203	-	-	-	15	15q13.2	WASP homolog associated with actin, golgi membranes and microtubules pseudogene	pseudo	-	-	-	WAS protein homolog associated with actin, golgi membranes and microtubules pseudogene	20201124	-
9606	100288208	LOC100288208	-	-	Ensembl:ENSG00000177596	13	13q22.1	uncharacterized LOC100288208	ncRNA	-	-	-	-	20201124	-
9606	100288211	LOC100288211	-	-	-	19	19q13.43	PPPDE peptidase domain containing 1 pseudogene	pseudo	-	-	-	desumoylating isopeptidase 2 pseudogene	20201124	-
9606	100288220	DYZ1L11	-	-	-	Y	Yq12	DYZ1 repeat sequence	other	-	-	-	-	20170408	-
9606	100288222	ATP5MC1P8	-	ATP5G1P8	HGNC:HGNC:39511	10	10q22.3	ATP synthase membrane subunit c locus 1 pseudogene 8	pseudo	ATP5MC1P8	ATP synthase membrane subunit c locus 1 pseudogene 8	O	ATP synthase, H+ transporting, mitochondrial Fo complex subunit C1 (subunit 9) pseudogene 8	20201124	-
9606	100288227	MTND1P27	-	-	HGNC:HGNC:42076|Ensembl:ENSG00000223921	2	2q22.1	MT-ND1 pseudogene 27	pseudo	MTND1P27	MT-ND1 pseudogene 27	O	mitochondrially encoded NADH:ubiquinone oxidoreductase core subunit 1 pseudogene 27	20201124	-
9606	100288233	LOC100288233	-	-	Ensembl:ENSG00000236487	X	Xp22.11	ribosomal protein L23 pseudogene	pseudo	-	-	-	-	20201124	-
9606	100288235	HSPE1P10	-	-	HGNC:HGNC:49329	5	5q23.2	heat shock protein family E (Hsp10) member 1 pseudogene 10	pseudo	HSPE1P10	heat shock protein family E (Hsp10) member 1 pseudogene 10	O	heat shock 10kDa protein 1 (chaperonin 10) pseudogene|heat shock 10kDa protein 1 pseudogene 10	20201124	-
9606	100288241	LOC100288241	-	-	Ensembl:ENSG00000259622	15	15q25.2	protein (peptidylprolyl cis/trans isomerase) NIMA-interacting, 4 (parvulin) pseudogene	pseudo	-	-	-	peptidylprolyl cis/trans isomerase, NIMA-interacting 4 pseudogene	20201124	-
9606	100288248	ZNHIT1P1	-	-	HGNC:HGNC:44474	8	8q24.3	zinc finger HIT-type containing 1 pseudogene 1	pseudo	ZNHIT1P1	zinc finger HIT-type containing 1 pseudogene 1	O	-	20201124	-
9606	100288250	ISCA1P5	-	-	HGNC:HGNC:38026	19	19p13.11	iron-sulfur cluster assembly 1 pseudogene 5	pseudo	ISCA1P5	iron-sulfur cluster assembly 1 pseudogene 5	O	iron-sulfur cluster assembly 1 homolog pseudogene 5	20201124	-
9606	100288252	RPL10P1	-	RPL10P|RPL10_7_1723	HGNC:HGNC:10300|Ensembl:ENSG00000217026	21	21q21.3	ribosomal protein L10 pseudogene 1	pseudo	RPL10P1	ribosomal protein L10 pseudogene 1	O	60S ribosomal protein L10 pseudogene	20201124	-
9606	100288254	LOC100288254	-	-	-	5	5q35.1	uncharacterized LOC100288254	ncRNA	-	-	-	-	20201124	-
9606	100288259	DYZ1L12	-	-	-	Y	Yq12	DYZ1 repeat sequence	other	-	-	-	-	20170408	-
9606	100288264	VN1R105P	-	-	HGNC:HGNC:37428|Ensembl:ENSG00000242856	19	19q13.42	vomeronasal 1 receptor 105 pseudogene	pseudo	VN1R105P	vomeronasal 1 receptor 105 pseudogene	O	vomeronasal 1 receptor 1 pseudogene	20201124	-
9606	100288283	HNRNPA1P61	-	-	HGNC:HGNC:48791	2	2p22.3	heterogeneous nuclear ribonucleoprotein A1 pseudogene 61	pseudo	HNRNPA1P61	heterogeneous nuclear ribonucleoprotein A1 pseudogene 61	O	-	20201124	-
9606	100288287	KRTAP22-2	-	KAP22.2	HGNC:HGNC:37091|Ensembl:ENSG00000206106	21	21q22.11	keratin associated protein 22-2	protein-coding	KRTAP22-2	keratin associated protein 22-2	O	keratin-associated protein 22-2	20201124	-
9606	100288293	DYZ1L13	-	-	-	Y	Yq12	DYZ1 repeat sequence	other	-	-	-	-	20170408	-
9606	100288298	GCSHP2	-	-	HGNC:HGNC:43927	14	14q32.32	glycine cleavage system protein H pseudogene 2	pseudo	GCSHP2	glycine cleavage system protein H pseudogene 2	O	glycine cleavage system protein H (aminomethyl carrier) pseudogene 2	20201124	-
9606	100288307	ATP5MKP1	-	ATP5MDP1|USMG5P1	HGNC:HGNC:31716	X	Xq13.2	ATP5MK pseudogene 1	pseudo	ATP5MKP1	ATP5MK pseudogene 1	O	ATP synthase membrane subunit DAPIT pseudogene 1|USMG5 pseudogene 1|up-regulated during skeletal muscle growth 5 homolog pseudogene 1|upregulated during skeletal muscle growth 5 pseudogene 1	20210124	-
9606	100288319	AK3P5	-	-	HGNC:HGNC:39064	10	10p11.22	adenylate kinase 3 pseudogene 5	pseudo	AK3P5	adenylate kinase 3 pseudogene 5	O	-	20201124	-
9606	100288323	KRTAP21-3	-	-	HGNC:HGNC:34216|Ensembl:ENSG00000231068	21	21q22.11	keratin associated protein 21-3	protein-coding	KRTAP21-3	keratin associated protein 21-3	O	keratin-associated protein 21-3	20201124	-
9606	100288329	DYZ1L14	-	-	-	Y	Yq12	DYZ1 repeat sequence	other	-	-	-	-	20170408	-
9606	100288330	H2AZP5	-	H2AFZP5	HGNC:HGNC:38018|Ensembl:ENSG00000234612	10	10q22.3	H2A.Z histone pseudogene 5	pseudo	H2AZP5	H2A.Z histone pseudogene 5	O	H2A histone family member Z pseudogene 5	20201124	-
9606	100288332	NPIPA5	-	NPIP	HGNC:HGNC:41980|Ensembl:ENSG00000183793	16	16p13.11	nuclear pore complex interacting protein family member A5	protein-coding	NPIPA5	nuclear pore complex interacting protein family member A5	O	nuclear pore complex-interacting protein family member A5	20201124	-
9606	100288337	NDUFB5P1	-	-	HGNC:HGNC:52267|Ensembl:ENSG00000251025	4	4q34.3	NADH:ubiquinone oxidoreductase subunit B5 pseudogene 1	pseudo	NDUFB5P1	NADH:ubiquinone oxidoreductase subunit B5 pseudogene 1	O	NADH dehydrogenase (ubiquinone) 1 beta subcomplex, 5, 16kDa pseudogene	20201124	-
9606	100288339	NDUFA5P6	-	-	HGNC:HGNC:48848	12	12q24.32	NADH:ubiquinone oxidoreductase subunit A5 pseudogene 6	pseudo	NDUFA5P6	NADH:ubiquinone oxidoreductase subunit A5 pseudogene 6	O	NADH dehydrogenase (ubiquinone) 1 alpha subcomplex, 5 pseudogene 6|NADH dehydrogenase (ubiquinone) 1 alpha subcomplex, 5, 13kDa pseudogene	20201124	-
9606	100288343	SLC25A14P1	-	-	HGNC:HGNC:43856	4	4q21.23	solute carrier family 25 member 14 pseudogene 1	pseudo	SLC25A14P1	solute carrier family 25 member 14 pseudogene 1	O	solute carrier family 25 (mitochondrial carrier, brain), member 14 pseudogene 1	20201124	-
9606	100288346	NCAM1-AS1	-	-	HGNC:HGNC:48675	11	11q23.2	NCAM1 antisense RNA1	ncRNA	NCAM1-AS1	NCAM1 antisense RNA1	O	-	20201124	-
9606	100288363	DYZ1L15	-	-	-	Y	Yq12	DYZ1 repeat sequence	other	-	-	-	-	20170408	-
9606	100288365	LOC100288365	-	-	-	11	11p15.4	activating transcription factor 7 interacting protein 2 pseudogene	pseudo	-	-	-	-	20201124	-
9606	100288367	LOC100288367	-	-	-	15	15q25.2	golgin A2 pseudogene	pseudo	-	-	-	-	20201124	-
9606	100288378	LRRC34P1	-	-	HGNC:HGNC:49887	12	12p12.1	leucine rich repeat containing 34 pseudogene 1	pseudo	LRRC34P1	leucine rich repeat containing 34 pseudogene 1	O	-	20201124	-
9606	100288379	LOC100288379	-	-	-	1	1p36.33	ribosomal protein S7 pseudogene	pseudo	-	-	-	-	20201124	-
9606	100288380	ULK4P2	-	D-X|FAM7A2	HGNC:HGNC:15776|Ensembl:ENSG00000260128	15	15q13.2	ULK4 pseudogene 2	pseudo	ULK4P2	ULK4 pseudogene 2	O	family with sequence similarity 7, member A2|unc-51-like kinase 4 (ULK4) pseudogene|unc-51-like kinase 4 pseudogene 2	20201124	-
9606	100288385	LOC100288385	-	-	-	11	11q23.2	cytochrome c oxidase subunit 7A2 like pseudogene	pseudo	-	-	-	-	20201124	-
9606	100288392	OR7E111FP	-	-	HGNC:HGNC:55115|Ensembl:ENSG00000250804	4	4p16.1	olfactory receptor family 7 subfamily E member 111F pseudogene	pseudo	OR7E111FP	olfactory receptor family 7 subfamily E member 111F pseudogene	O	olfactory receptor pseudogene	20201124	-
9606	100288397	RAB9AP4	-	-	HGNC:HGNC:38108	Y	Yq11.222	RAB9A, member RAS oncogene family pseudogene 4	pseudo	RAB9AP4	RAB9A, member RAS oncogene family pseudogene 4	O	-	20201124	-
9606	100288402	DYZ1L17	-	-	-	Y	Yq12	DYZ1 repeat sequence	other	-	-	-	-	20170408	-
9606	100288405	SFTPA3P	-	COLEC6|SFTPAP1|SFTPP1	HGNC:HGNC:10800	10	10q22.3	surfactant protein A3, pseudogene	pseudo	SFTPA3P	surfactant protein A3, pseudogene	O	surfactant protein A pseudogene 1|surfactant, pulmonary-associated protein A pseudogene 1|surfactant-associated protein pseudogene 1	20201124	-
9606	100288413	ERVMER34-1	-	HEMO|envMER34	HGNC:HGNC:42970|Ensembl:ENSG00000226887	4	4q12	endogenous retrovirus group MER34 member 1, envelope	protein-coding	ERVMER34-1	endogenous retrovirus group MER34 member 1, envelope	O	endogenous retroviral envelope protein HEMO|HERV-MER_4q12 provirus ancestral Env polyprotein|LP9056 protein|endogenous MER34 (medium-reiteration-frequency-family-34) ORF|endogenous retrovirus group MER34 member 1 Env polyprotein|endogenous retrovirus group MER34, member 1|human endogenous MER34 ORF	20201124	-
9606	100288416	LOC100288416	-	-	Ensembl:ENSG00000213556	9	9q31.3	ATP synthase membrane subunit f pseudogene	pseudo	-	-	-	ATP synthase, H+ transporting, mitochondrial Fo complex subunit F2 pseudogene	20201124	-
9606	100288420	NDUFB4P3	-	-	HGNC:HGNC:45251|Ensembl:ENSG00000231096	17	17p11.2	NADH:ubiquinone oxidoreductase subunit B4 pseudogene 3	pseudo	NDUFB4P3	NADH:ubiquinone oxidoreductase subunit B4 pseudogene 3	O	NADH dehydrogenase (ubiquinone) 1 beta subcomplex, 4, 15kDa pseudogene	20201124	-
9606	100288425	EIF1P2	-	-	HGNC:HGNC:49615	1	1p34.3	eukaryotic translation initiation factor 1 pseudogene 2	pseudo	EIF1P2	eukaryotic translation initiation factor 1 pseudogene 2	O	-	20201124	-
9606	100288428	LMCD1-AS1	-	-	HGNC:HGNC:44477|Ensembl:ENSG00000227110	3	3p25.3	LMCD1 antisense RNA 1	ncRNA	LMCD1-AS1	LMCD1 antisense RNA 1	O	LMCD1 antisense RNA 1 (head to head)	20201206	-
9606	100288432	IL10RB-DT	-	IFNAR2-AS1|IL10RB-AS1	HGNC:HGNC:44303	21	21q22.11	IL10RB divergent transcript	ncRNA	IL10RB-DT	IL10RB divergent transcript	O	IFNAR2 antisense RNA 1|IL10RB antisense RNA 1 (head to head)	20201124	-
9606	100288435	DYZ1L18	-	-	-	Y	Yq12	DYZ1 repeat sequence	other	-	-	-	-	20170408	-
9606	100288436	SLC4A1APP1	-	-	HGNC:HGNC:49811	9	9p21.1	solute carrier family 4 member 1 adaptor protein pseudogene 1	pseudo	SLC4A1APP1	solute carrier family 4 member 1 adaptor protein pseudogene 1	O	solute carrier family 4 (anion exchanger), member 1, adaptor protein pseudogene 1	20201124	-
9606	100288437	LOC100288437	-	-	-	9	9q31.2	COP1, E3 ubiquitin ligase pseudogene	pseudo	-	-	-	ring finger and WD repeat domain 2, E3 ubiquitin protein ligase pseudogene	20201124	-
9606	100288440	COX5BP5	-	COX5BL5	HGNC:HGNC:2274	12	12q13.12	cytochrome c oxidase subunit 5B pseudogene 5	pseudo	COX5BP5	cytochrome c oxidase subunit 5B pseudogene 5	O	cytochrome c oxidase subunit Vb pseudogene 5|cytochrome c oxidase subunit Vb-like 5	20201124	-
9606	100288451	RBBP4P5	-	-	HGNC:HGNC:42372	14	14q11.2	RBBP4 pseudogene 5	pseudo	RBBP4P5	RBBP4 pseudogene 5	O	RB binding protein 4 pseudogene 5|retinoblastoma binding protein 4 pseudogene 5	20201124	-
9606	100288463	CUL1P1	-	-	HGNC:HGNC:49567	5	5q23.2	cullin 1 pseudogene 1	pseudo	CUL1P1	cullin 1 pseudogene 1	O	-	20201124	-
9606	100288465	FAM197Y10	-	-	HGNC:HGNC:37627	Y	Yq11.223	family with sequence similarity 197 Y-linked member 10	ncRNA	FAM197Y10	family with sequence similarity 197 Y-linked member 10	O	-	20170408	-
9606	100288468	DYZ1L21	-	-	-	Y	Yq12	DYZ1 repeat sequence	other	-	-	-	-	20170408	-
9606	100288470	REXO1L11P	-	-	HGNC:HGNC:44434	8	8q21.2	REXO1 like 11, pseudogene	pseudo	REXO1L11P	REXO1 like 11, pseudogene	O	REX1, RNA exonuclease 1 homolog-like 1 pseudogene|REX1, RNA exonuclease 1 homolog-like 11, pseudogene	20201124	-
9606	100288482	LOC100288482	-	-	-	15	15q13.2	uncharacterized LOC100288482	pseudo	-	-	-	-	20201124	-
9606	100288483	HSBP1P2	-	-	HGNC:HGNC:37300	4	4q25	heat shock factor binding protein 1 pseudogene 2	pseudo	HSBP1P2	heat shock factor binding protein 1 pseudogene 2	O	-	20201124	-
9606	100288484	LOC100288484	-	-	Ensembl:ENSG00000249518	5	5q32	formyl peptide receptor 1 pseudogene	pseudo	-	-	-	formyl peptide receptor pseudogene	20201124	-
9606	100288485	MTRNR2L7	-	HN7	HGNC:HGNC:37164|Ensembl:ENSG00000256892	10	10p11.21	MT-RNR2 like 7	protein-coding	MTRNR2L7	MT-RNR2 like 7	O	humanin-like 7|MTRNR2-like 7|humanin-like protein 7	20201124	-
9606	100288486	DDX11L9	-	-	HGNC:HGNC:37109|Ensembl:ENSG00000248472	15	15q26.3	DEAD/H-box helicase 11 like 9 (pseudogene)	pseudo	DDX11L9	DEAD/H-box helicase 11 like 9 (pseudogene)	O	DEAD/H (Asp-Glu-Ala-Asp/His) box helicase 11 like 9|DEAD/H (Asp-Glu-Ala-Asp/His) box polypeptide 11 like 9|DEAD/H box polypeptide 11 like 9	20201124	-
9606	100288493	ELOCP5	-	TCEB1P5	HGNC:HGNC:38140	Y	Yq11.223	elongin C pseudogene 5	pseudo	ELOCP5	elongin C pseudogene 5	O	transcription elongation factor B (SIII), polypeptide 1 pseudogene 5|transcription elongation factor B subunit 1 pseudogene 5	20201124	-
9606	100288499	DYZ1L22	-	-	-	Y	Yq12	DYZ1 repeat sequence	other	-	-	-	-	20170408	-
9606	100288500	REXO1L10P	-	-	HGNC:HGNC:44433	8	8q21.2	REXO1 like 10, pseudogene	pseudo	REXO1L10P	REXO1 like 10, pseudogene	O	REX1, RNA exonuclease 1 homolog-like 1 pseudogene|REX1, RNA exonuclease 1 homolog-like 10, pseudogene	20201124	-
9606	100288503	SMIM12P1	-	-	HGNC:HGNC:51598	2	2q12.3	small integral membrane protein 12 pseudogene 1	pseudo	SMIM12P1	small integral membrane protein 12 pseudogene 1	O	-	20201124	-
9606	100288506	PNPT1P1	-	-	HGNC:HGNC:44468	3	3p26.2	polyribonucleotide nucleotidyltransferase 1 pseudogene 1	pseudo	PNPT1P1	polyribonucleotide nucleotidyltransferase 1 pseudogene 1	O	-	20201124	-
9606	100288510	LOC100288510	-	-	Ensembl:ENSG00000248586	5	5q11.2	TSR1, 20S rRNA accumulation, homolog (S. cerevisiae) pseudogene	pseudo	-	-	-	-	20201124	-
9606	100288513	TUBB3P1	-	-	HGNC:HGNC:42339|Ensembl:ENSG00000220418	6	6q15	tubulin beta 3 class III pseudogene 1	pseudo	TUBB3P1	tubulin beta 3 class III pseudogene 1	O	tubulin, beta 3 pseudogene	20201124	-
9606	100288517	ISCA1P2	-	-	HGNC:HGNC:38023	1	1q42.13	iron-sulfur cluster assembly 1 pseudogene 2	pseudo	ISCA1P2	iron-sulfur cluster assembly 1 pseudogene 2	O	iron-sulfur cluster assembly 1 homolog pseudogene 2	20201124	-
9606	100288520	USP17L15	-	-	HGNC:HGNC:44443|Ensembl:ENSG00000223569	4	4p16.1	ubiquitin specific peptidase 17 like family member 15	protein-coding	USP17L15	ubiquitin specific peptidase 17 like family member 15	O	ubiquitin carboxyl-terminal hydrolase 17-like protein 15	20201213	-
9606	100288524	FOXL3-OT1	-	WI2-2373I1.2	HGNC:HGNC:54640|Ensembl:ENSG00000248767	7	7p22.3	FOXL3 overlapping transcript 1	ncRNA	FOXL3-OT1	FOXL3 overlapping transcript 1	O	forkhead box L1-like	20201213	-
9606	100288526	DYZ1L24	-	-	-	Y	Yq12	DYZ1 repeat sequence	other	-	-	-	-	20170408	-
9606	100288527	REXO1L2P	-	-	HGNC:HGNC:32239	8	8q21.2	REXO1 like 2, pseudogene	pseudo	REXO1L2P	REXO1 like 2, pseudogene	O	REX1, RNA exonuclease 1 homolog-like 2, pseudogene	20201124	-
9606	100288533	RPL14P6	-	-	HGNC:HGNC:54686|Ensembl:ENSG00000185631	2	2q14.3	RPL14 pseudogene 6	pseudo	RPL14P6	RPL14 pseudogene 6	O	-	20201124	-
9606	100288540	POM121B	-	-	HGNC:HGNC:34004	7	7q11.23	POM121 transmembrane nucleoporin B (pseudogene)	pseudo	POM121B	POM121 transmembrane nucleoporin B (pseudogene)	O	POM121 membrane glycoprotein B (pseudogene)|Putative nuclear envelope pore membrane protein POM 121B	20201124	-
9606	100288542	LOC100288542	-	-	-	9	9q32	chromosome 14 open reading frame 119 pseudogene	pseudo	-	-	-	-	20201124	-
9606	100288543	FOLR3P1	-	-	HGNC:HGNC:38074	11	11q13.4	folate receptor 3 pseudogene 1	pseudo	FOLR3P1	folate receptor 3 pseudogene 1	O	folate receptor 3 (gamma) pseudogene 1	20201124	-
9606	100288558	LOC100288558	-	-	-	6	6q24.2	chromosome 4 open reading frame 46 pseudogene	pseudo	-	-	-	-	20201124	-
9606	100288560	MRPS18CP7	-	-	HGNC:HGNC:44530|Ensembl:ENSG00000235916	X	Xp11.22	MRPS18C pseudogene 7	pseudo	MRPS18CP7	MRPS18C pseudogene 7	O	mitochondrial ribosomal protein S18C pseudogene	20201124	-
9606	100288561	DYZ1L25	-	-	-	Y	Yq12	DYZ1 repeat sequence	other	-	-	-	-	20170408	-
9606	100288563	HMGB3P23	-	-	HGNC:HGNC:39315	9	9p21.1	high mobility group box 3 pseudogene 23	pseudo	HMGB3P23	high mobility group box 3 pseudogene 23	O	-	20201124	-
9606	100288570	LOC100288570	-	-	Ensembl:ENSG00000184115	2	2q13	glycosylphosphatidylinositol anchor attachment protein 1 homolog (yeast) pseudogene	pseudo	-	-	-	-	20201124	-
9606	100288580	ACTR3P1	-	-	HGNC:HGNC:31820	14	14q11.2	ACTR3 pseudogene 1	pseudo	ACTR3P1	ACTR3 pseudogene 1	O	ARP3 actin-related protein 3 homolog pseudogene 1	20201124	-
9606	100288584	CCDC34P1	-	-	HGNC:HGNC:44008|Ensembl:ENSG00000250556	4	4q25	coiled-coil domain containing 34 pseudogene 1	pseudo	CCDC34P1	coiled-coil domain containing 34 pseudogene 1	O	-	20201124	-
9606	100288590	LOC100288590	-	-	-	21	21q22.13	cutaneous T cell lymphoma-associated antigen 1 pseudogene	pseudo	-	-	-	-	20201124	-
9606	100288595	DYZ1L26	-	-	-	Y	Yq12	DYZ1 repeat sequence	other	-	-	-	-	20170408	-
9606	100288596	SNRPCP1	-	-	HGNC:HGNC:49816	9	9p21.1	small nuclear ribonucleoprotein polypeptide C pseudogene 1	pseudo	SNRPCP1	small nuclear ribonucleoprotein polypeptide C pseudogene 1	O	-	20201124	-
9606	100288610	LINC00268-2P	-	NCRNA00268-2P|NCRNA00268B	HGNC:HGNC:37771	Y	Yq11.21	long intergenic non-protein coding RNA 268-2, pseudogene	pseudo	LINC00268-2P	long intergenic non-protein coding RNA 268-2, pseudogene	O	non-protein coding RNA 268-2, pseudogene|non-protein coding RNA 268B	20201124	-
9606	100288613	UBE2NP1	-	-	HGNC:HGNC:20337	14	14q11.2	ubiquitin conjugating enzyme E2 N pseudogene 1	pseudo	UBE2NP1	ubiquitin conjugating enzyme E2 N pseudogene 1	O	ubiquitin conjugating enzyme E2N pseudogene 1	20201124	-
9606	100288615	WHAMMP1	-	WHDC1P1	HGNC:HGNC:32361	15	15q13.3	WAS protein homolog associated with actin, golgi membranes and microtubules pseudogene 1	pseudo	WHAMMP1	WAS protein homolog associated with actin, golgi membranes and microtubules pseudogene 1	O	WAS protein homology region 2 domain containing 1 pseudogene 1	20201124	-
9606	100288628	LOC100288628	-	-	-	6	6p11.2	SUMO specific peptidase 6 pseudogene	pseudo	-	-	-	SUMO1/sentrin specific peptidase 6 pseudogene	20201124	-
9606	100288637	LOC100288637	-	-	Ensembl:ENSG00000187951	15	15q13.2	OTU deubiquitinase 7A pseudogene	pseudo	-	-	-	OTU domain containing 7A pseudogene	20201124	-
9606	100288654	NDUFB4P1	-	-	HGNC:HGNC:45248|Ensembl:ENSG00000242510	3	3p14.1	NADH:ubiquinone oxidoreductase subunit B4 pseudogene 1	pseudo	NDUFB4P1	NADH:ubiquinone oxidoreductase subunit B4 pseudogene 1	O	NADH dehydrogenase (ubiquinone) 1 beta subcomplex, 4, 15kDa pseudogene 1	20201124	-
9606	100288656	LOC100288656	-	-	-	5	5q35.3	ankyrin repeat domain 18A pseudogene	pseudo	-	-	-	ankyrin repeat domain 20 family member A2 pseudogene	20201124	-
9606	100288659	ZNF317P1	-	-	HGNC:HGNC:31062|Ensembl:ENSG00000253781	8	8q22.1	zinc finger protein 317 pseudogene 1	pseudo	ZNF317P1	zinc finger protein 317 pseudogene 1	O	-	20201124	-
9606	100288661	SUB1P4	-	-	HGNC:HGNC:43994	16	16p12.2	SUB1 pseudogene 4	pseudo	SUB1P4	SUB1 pseudogene 4	O	SUB1 homolog pseudogene 4|SUB1 homolog, transcriptional regulator pseudogene 4	20201124	-
9606	100288663	ARPC1BP1	-	-	HGNC:HGNC:54638|Ensembl:ENSG00000213081	2	2q34	ARPC1B pseudogene 1	pseudo	ARPC1BP1	ARPC1B pseudogene 1	O	actin related protein 2/3 complex subunit 1A pseudogene|actin related protein 2/3 complex, subunit 1A, 41kDa pseudogene	20201124	-
9606	100288666	LOC100288666	-	-	-	8	8p11.21	ribosomal protein L7 like 1 pseudogene	pseudo	-	-	-	-	20201124	-
9606	100288667	CICP7	-	-	HGNC:HGNC:37756	1	1p36.33	capicua transcriptional repressor pseudogene 7	pseudo	CICP7	capicua transcriptional repressor pseudogene 7	O	capicua homolog pseudogene 7	20201124	-
9606	100288683	LOC100288683	-	-	Ensembl:ENSG00000249148	4	4p15.33	ribosomal protein L21 pseudogene	pseudo	-	-	-	-	20201209	-
9606	100288687	DUX4	-	DUX4L	MIM:606009|HGNC:HGNC:50800|Ensembl:ENSG00000260596	4	4q35.2	double homeobox 4	protein-coding	DUX4	double homeobox 4	O	double homeobox protein 4|double homeobox protein 10|double homeobox protein 4/10	20201124	-
9606	100288690	FAM21FP	-	-	HGNC:HGNC:45011|Ensembl:ENSG00000237840	10	10q11.22	family with sequence similarity 21 member F, pseudogene	pseudo	FAM21FP	family with sequence similarity 21 member F, pseudogene	O	-	20201124	-
9606	100288691	HMGN2P8	-	HMGN2L8	HGNC:HGNC:31662	10	10q23.1	high mobility group nucleosomal binding domain 2 pseudogene 8	pseudo	HMGN2P8	high mobility group nucleosomal binding domain 2 pseudogene 8	O	high-mobility group nucleosomal binding domain 2-like 8	20201124	-
9606	100288695	LIMS4	-	LIMS3L	HGNC:HGNC:39941|Ensembl:ENSG00000256671	2	2q13	LIM zinc finger domain containing 4	protein-coding	LIMS4	LIM zinc finger domain containing 4	O	LIM and senescent cell antigen-like-containing domain protein 4|LIM and senescent cell antigen-like domains 3-like|LIM and senescent cell antigen-like-containing domain protein 3-like|LIM-type zinc finger domains 4|particularly interesting new Cys-His protein 3	20201217	-
9606	100288702	ARL6IP1P1	-	ARL6IPP1	HGNC:HGNC:23178	14	14q11.2	ADP ribosylation factor like GTPase 6 interacting protein 1 pseudogene 1	pseudo	ARL6IP1P1	ADP ribosylation factor like GTPase 6 interacting protein 1 pseudogene 1	O	ADP-ribosylation factor GTPase 6 interacting protein 1 pseudogene 1|ADP-ribosylation factor-like 6 interacting protein 1 pseudogene 1|ADP-ribosylation factor-like 6 interacting protein pseudogene 1	20201124	-
9606	100288703	LOC100288703	-	-	-	1	1q42.2	peptidylprolyl isomerase A like 4C pseudogene	pseudo	-	-	-	peptidylprolyl isomerase A (cyclophilin A)-like 4C pseudogene	20201124	-
9606	100288711	DUX4L9	-	DUX4C	MIM:615581|HGNC:HGNC:33855|Ensembl:ENSG00000224807	4	4q35.2	double homeobox 4 like 9 (pseudogene)	pseudo	DUX4L9	double homeobox 4 like 9 (pseudogene)	O	double homeobox 4 pseudogene|double homeobox 4c	20201124	-
9606	100288712	LOC100288712	-	-	-	7	7p22.1	S100 calcium binding protein A11 pseudogene	pseudo	-	-	-	-	20201124	-
9606	100288713	PMS2P10	-	PMS2L10|PMSR4	HGNC:HGNC:9124	7	7q11.23	PMS1 homolog 2, mismatch repair system component pseudogene 10	pseudo	PMS2P10	PMS1 homolog 2, mismatch repair system component pseudogene 10	O	postmeiotic segregation increased 2 pseudogene 10|postmeiotic segregation increased 2-like 10	20201124	-
9606	100288724	LOC100288724	-	-	Ensembl:ENSG00000232361	7	7q36.1	transient receptor potential cation channel subfamily C member 6 pseudogene	pseudo	-	-	-	-	20201124	-
9606	100288726	HSPE1P20	-	-	HGNC:HGNC:49339	12	12q24.32	heat shock protein family E (Hsp10) member 1 pseudogene 20	pseudo	HSPE1P20	heat shock protein family E (Hsp10) member 1 pseudogene 20	O	heat shock 10kDa protein 1 (chaperonin 10) pseudogene|heat shock 10kDa protein 1 pseudogene 20	20201124	-
9606	100288728	LOC100288728	-	-	Ensembl:ENSG00000261848	17	17p13.3	uncharacterized LOC100288728	ncRNA	-	-	-	-	20201124	-
9606	100288730	PAN3-AS1	-	-	HGNC:HGNC:39932	13	13q12.2	PAN3 antisense RNA 1	ncRNA	PAN3-AS1	PAN3 antisense RNA 1	O	PAN3 antisense RNA 1 (non-protein coding)	20201124	-
9606	100288739	SPCS2P3	-	-	HGNC:HGNC:45236	5	5p15.33	signal peptidase complex subunit 2 pseudogene 3	pseudo	SPCS2P3	signal peptidase complex subunit 2 pseudogene 3	O	signal peptidase complex subunit 2 homolog pseudogene 3	20201124	-
9606	100288742	H2BC2P	-	H2BFVP|HIST1H2BPS1|bA317E16.4	HGNC:HGNC:18719	6	6p22.2	H2B clustered histone 2, pseudogene	pseudo	H2BC2P	H2B clustered histone 2, pseudogene	O	histone 1, H2b, pseudogene 1|histone cluster 1 H2B pseudogene 1|histone cluster 1, H2b, pseudogene 1	20201124	-
9606	100288748	LINC02894	-	-	HGNC:HGNC:55364|Ensembl:ENSG00000261437	8	8q22.1	long intergenic non-protein coding RNA 2894	ncRNA	LINC02894	long intergenic non-protein coding RNA 2894	O	-	20201124	-
9606	100288757	SUMO2P4	-	-	HGNC:HGNC:39014	5	5q13.1	SUMO2 pseudogene 4	pseudo	SUMO2P4	SUMO2 pseudogene 4	O	SMT3 suppressor of mif two 3 homolog 2 pseudogene 4	20201124	-
9606	100288763	LOC100288763	-	-	-	16	16q12.2	KIAA1191 pseudogene	pseudo	-	-	-	-	20201124	-
9606	100288771	LOC100288771	-	-	Ensembl:ENSG00000248188	4	4p15.32	prefoldin subunit 1 pseudogene	pseudo	-	-	-	-	20201124	-
9606	100288772	CCT7P2	-	CCT7-1P	HGNC:HGNC:35134|Ensembl:ENSG00000249958	5	5q14.3	chaperonin containing TCP1 subunit 7 pseudogene 2	pseudo	CCT7P2	chaperonin containing TCP1 subunit 7 pseudogene 2	O	chaperonin containing TCP1, subunit 7 (eta) pseudogene 2	20201124	-
9606	100288774	AGGF1P10	-	-	HGNC:HGNC:51747	20	20q11.1	angiogenic factor with G-patch and FHA domains 1 pseudogene 10	pseudo	AGGF1P10	angiogenic factor with G-patch and FHA domains 1 pseudogene 10	O	-	20201124	-
9606	100288778	WASH8P	-	-	HGNC:HGNC:53913|Ensembl:ENSG00000226210	12	12p13.33	WAS protein family homolog 8, pseudogene	pseudo	WASH8P	WAS protein family homolog 8, pseudogene	O	WAS protein family homolog 1 pseudogene|WASH complex subunit 1 pseudogene	20201124	-
9606	100288785	UQCRBP3	-	-	HGNC:HGNC:39033|Ensembl:ENSG00000249928	5	5p15.2	ubiquinol-cytochrome c reductase binding protein pseudogene 3	pseudo	UQCRBP3	ubiquinol-cytochrome c reductase binding protein pseudogene 3	O	-	20201124	-
9606	100288788	RBMXP5	-	-	HGNC:HGNC:54979	X	Xq12	RBMX pseudogene 5	pseudo	RBMXP5	RBMX pseudogene 5	O	RNA binding motif protein X-linked pseudogene	20201124	-
9606	100288797	TMEM239	-	-	HGNC:HGNC:40044|Ensembl:ENSG00000198326	20	20p13	transmembrane protein 239	protein-coding	TMEM239	transmembrane protein 239	O	transmembrane protein 239	20201124	-
9606	100288798	LOC100288798	-	-	-	12	12q13.11	uncharacterized LOC100288798	ncRNA	-	-	-	-	20201124	-
9606	100288801	FRG2C	-	-	HGNC:HGNC:33626|Ensembl:ENSG00000172969	3	3p12.3	FSHD region gene 2 family member C	protein-coding	FRG2C	FSHD region gene 2 family member C	O	protein FRG2-like-2|FSHD region gene 2 family, member C-like|FSHD region gene 2 protein family member C|HSA3-FRG2	20201124	-
9606	100288802	RPL23AP93	-	-	HGNC:HGNC:51628	3	3q29	ribosomal protein L23a pseudogene 93	pseudo	RPL23AP93	ribosomal protein L23a pseudogene 93	O	-	20201124	-
9606	100288803	LOC100288803	-	-	Ensembl:ENSG00000254158	5	5q35.3	F-box and WD repeat domain containing 2 pseudogene	pseudo	-	-	-	-	20201124	-
9606	100288805	HYDIN2	-	HYDINP1	MIM:610813|HGNC:HGNC:33129	1	1q21.1	HYDIN axonemal central pair apparatus protein 2 (pseudogene)	pseudo	HYDIN2	HYDIN axonemal central pair apparatus protein 2 (pseudogene)	O	HYDIN, axonemal central pair apparatus protein pseudogene 1|HYDIN2, axonemal central pair apparatus protein (pseudogene)|hydrocephalus inducing homolog 2	20201124	-
9606	100288806	CDC27P8	-	-	HGNC:HGNC:51758	22	22p11.2	cell division cycle 27 pseudogene 8	pseudo	CDC27P8	cell division cycle 27 pseudogene 8	O	-	20201124	-
9606	100288814	CLDN34	-	-	HGNC:HGNC:51259|Ensembl:ENSG00000234469	X	Xp22.2	claudin 34	protein-coding	CLDN34	claudin 34	O	claudin-34	20201124	-
9606	100288825	TTC39CP1	-	-	HGNC:HGNC:44019|Ensembl:ENSG00000250627	4	4q26	tetratricopeptide repeat domain 39C pseudogene 1	pseudo	TTC39CP1	tetratricopeptide repeat domain 39C pseudogene 1	O	-	20201124	-
9606	100288827	CYP4F25P	-	-	HGNC:HGNC:39949	9	9q13	cytochrome P450 family 4 subfamily F member 25, pseudogene	pseudo	CYP4F25P	cytochrome P450 family 4 subfamily F member 25, pseudogene	O	CYP4F-se1[6:8]|cytochrome P450, family 4, subfamily F, polypeptide 25, pseudogene	20201124	-
9606	100288831	SRGAP3-AS3	-	-	HGNC:HGNC:40900|Ensembl:ENSG00000227929	3	3p25.3	SRGAP3 antisense RNA 3	ncRNA	SRGAP3-AS3	SRGAP3 antisense RNA 3	O	SRGAP3 antisense RNA 3 (non-protein coding)	20201124	-
9606	100288841	RBPJP5	-	-	HGNC:HGNC:37485	9	9p12	RBPJ pseudogene 5	pseudo	RBPJP5	RBPJ pseudogene 5	O	-	20201124	-
9606	100288842	B3GALT9	-	B3GNT10	HGNC:HGNC:53652|Ensembl:ENSG00000214654	9	9q33.2	beta-1,3-galactosyltransferase 9	protein-coding	B3GALT9	beta-1,3-galactosyltransferase 9	O	putative UDP-GlcNAc:betaGal beta-1,3-N-acetylglucosaminyltransferase LOC100288842|UDP-GlcNAc:betaGal beta-1,3-N-acetylglucosaminyltransferase 10 (putative)|UDP-GlcNAc:betaGal beta-1,3-N-acetylglucosaminyltransferase 5 pseudogene|putative UDP-GlcNAc:betaGal beta-1,3-N-acetylglucosaminyltransferase LOC402377	20201209	-
9606	100288843	NAPGP1	-	-	HGNC:HGNC:45165|Ensembl:ENSG00000271408	10	10q23.31	N-ethylmaleimide-sensitive factor attachment protein, gamma pseudogene 1	pseudo	NAPGP1	N-ethylmaleimide-sensitive factor attachment protein, gamma pseudogene 1	O	-	20201124	-
9606	100288846	MIA2-AS1	-	-	HGNC:HGNC:55436|Ensembl:ENSG00000258940	14	14q21.1	MIA2 antisense RNA 1	ncRNA	MIA2-AS1	MIA2 antisense RNA 1	O	-	20210119	-
9606	100288853	LOC100288853	-	-	Ensembl:ENSG00000233710	X	Xq12	poly(A) binding protein nuclear 1 pseudogene	pseudo	-	-	-	-	20201124	-
9606	100288861	TRMT112P1	-	-	HGNC:HGNC:44020	4	4q26	tRNA methyltransferase subunit 11-2 pseudogene 1	pseudo	TRMT112P1	tRNA methyltransferase subunit 11-2 pseudogene 1	O	tRNA methyltransferase 11-2 homolog pseudogene 1	20201124	-
9606	100288866	LOC100288866	-	-	Ensembl:ENSG00000249906	17	17q21.33	uncharacterized LOC100288866	ncRNA	-	-	-	-	20201124	-
9606	100288868	KRT18P63	-	-	HGNC:HGNC:48890|Ensembl:ENSG00000235413	4	4p15.31	keratin 18 pseudogene 63	pseudo	KRT18P63	keratin 18 pseudogene 63	O	-	20201209	-
9606	100288870	ERLEC1P1	-	-	HGNC:HGNC:38012	21	21q11.2	endoplasmic reticulum lectin 1 pseudogene 1	pseudo	ERLEC1P1	endoplasmic reticulum lectin 1 pseudogene 1	O	-	20201124	-
9606	100288885	DYNLL1P6	-	-	HGNC:HGNC:49657|Ensembl:ENSG00000248820	4	4q23	dynein light chain LC8-type 1 pseudogene 6	pseudo	DYNLL1P6	dynein light chain LC8-type 1 pseudogene 6	O	-	20201124	-
9606	100288892	COX6CP4	-	-	HGNC:HGNC:32374	15	15q14	cytochrome c oxidase subunit 6C pseudogene 4	pseudo	COX6CP4	cytochrome c oxidase subunit 6C pseudogene 4	O	cytochrome c oxidase subunit VIc pseudogene 4	20201124	-
9606	100288897	FAR2P3	-	-	HGNC:HGNC:49285	2	2q21.1	fatty acyl-CoA reductase 2 pseudogene 3	pseudo	FAR2P3	fatty acyl-CoA reductase 2 pseudogene 3	O	-	20201124	-
9606	100288904	CICP11	-	-	HGNC:HGNC:37903	7	7p11.2	capicua transcriptional repressor pseudogene 11	pseudo	CICP11	capicua transcriptional repressor pseudogene 11	O	capicua homolog pseudogene 11	20201124	-
9606	100288911	CRIM1-DT	-	-	HGNC:HGNC:54057	2	2p22.2	CRIM1 divergent transcript	ncRNA	CRIM1-DT	CRIM1 divergent transcript	O	-	20201124	-
9606	100288914	LOC100288914	-	-	-	4	4q24	mannosidase beta like pseudogene	pseudo	-	-	-	-	20201124	-
9606	100288929	LOC100288929	-	-	-	Un	-	coxsackievirus and adenovirus receptor-like	pseudo	-	-	-	-	20201124	-
9606	100288935	LOC100288935	-	-	-	11	11p15.4	transmembrane protein 258 pseudogene	pseudo	-	-	-	-	20201124	-
9606	100288948	BRD7P1	-	BRD7P	HGNC:HGNC:19923|Ensembl:ENSG00000259043	14	14q11.2	bromodomain containing 7 pseudogene 1	pseudo	BRD7P1	bromodomain containing 7 pseudogene 1	O	-	20201124	-
9606	100288950	MTND1P25	-	-	HGNC:HGNC:42091|Ensembl:ENSG00000283377	1	1q43	MT-ND1 pseudogene 25	pseudo	MTND1P25	MT-ND1 pseudogene 25	O	mitochondrially encoded NADH:ubiquinone oxidoreductase core subunit 1 pseudogene 25	20201124	-
9606	100288960	PRSS43P	-	PRSS43|TESSP3	HGNC:HGNC:37323|Ensembl:ENSG00000286651	3	3p21.31	serine protease 43, pseudogene	pseudo	PRSS43P	serine protease 43, pseudogene	O	putative inactive serine protease 43	20201124	-
9606	100288962	LOC100288962	-	-	-	4	4p15.2	S-phase kinase associated protein 1 pseudogene	pseudo	-	-	-	-	20201124	-
9606	100288964	FABP5P5	-	FABP5L5	HGNC:HGNC:31068|Ensembl:ENSG00000213716	5	5q15	fatty acid binding protein 5 pseudogene 5	pseudo	FABP5P5	fatty acid binding protein 5 pseudogene 5	O	fatty acid binding protein 5-like 5	20201124	-
9606	100288966	LOC100288966	-	A26B3|ANKRD21|POTE|POTED	Ensembl:ENSG00000277630	Un	-	POTE ankyrin domain family member D-like	protein-coding	-	-	-	uncharacterized protein LOC100288966|ANKRD26-like family B member 3|Ankyrin repeat domain-containing protein 21|POTE ankyrin domain family member D|Prostate, ovary, testis-expressed protein|Protein POTE	20201124	-
9606	100288971	ADI1P2	-	-	HGNC:HGNC:52340	8	8q22.3	acireductone dioxygenase 1 pseudogene 2	pseudo	ADI1P2	acireductone dioxygenase 1 pseudogene 2	O	-	20201124	-
9606	100288974	BMS1P21	-	-	HGNC:HGNC:51604	10	10q22.3	BMS1 pseudogene 21	pseudo	BMS1P21	BMS1 pseudogene 21	O	BMS1 homolog, ribosome assembly protein pseudogene|BMS1, ribosome biogenesis factor pseudogene 21	20201124	-
9606	100288978	LOC100288978	-	-	-	14	14q22.1	COP9 signalosome subunit 9 pseudogene	pseudo	-	-	-	myeloma overexpressed 2 pseudogene	20201124	-
9606	100288979	DCAF13P2	-	-	HGNC:HGNC:43867	5	5p15.1	DDB1 and CUL4 associated factor 13 pseudogene 2	pseudo	DCAF13P2	DDB1 and CUL4 associated factor 13 pseudogene 2	O	-	20201124	-
9606	100288984	MTND1P3	-	-	HGNC:HGNC:42052|Ensembl:ENSG00000239648	7	7q34	MT-ND1 pseudogene 3	pseudo	MTND1P3	MT-ND1 pseudogene 3	O	mitochondrially encoded NADH:ubiquinone oxidoreductase core subunit 1 pseudogene 3	20201124	-
9606	100288998	MTND1P15	-	-	HGNC:HGNC:42064|Ensembl:ENSG00000264168	17	17p11.2	MT-ND1 pseudogene 15	pseudo	MTND1P15	MT-ND1 pseudogene 15	O	mitochondrially encoded NADH:ubiquinone oxidoreductase core subunit 1 pseudogene 15	20201124	-
9606	100289004	ACTR3BP7	-	-	HGNC:HGNC:54971	22	22p11.2	ACTR3B pseudogene 7	pseudo	ACTR3BP7	ACTR3B pseudogene 7	O	actin-related protein 3B pseudogene|actin-related protein 3B-like	20201124	-
9606	100289017	MOXD2P	-	MOXD2	HGNC:HGNC:33605|Ensembl:ENSG00000240268	7	7q34	monooxygenase DBH like 2, pseudogene	pseudo	MOXD2P	monooxygenase DBH like 2, pseudogene	O	DBH-like monooxygenase protein 2|dopamine-beta-hydroxylase-like pseudogene	20210114	-
9606	100289019	SLC25A25-AS1	-	HRCEG	HGNC:HGNC:27844	9	9q34.11	SLC25A25 antisense RNA 1	ncRNA	SLC25A25-AS1	SLC25A25 antisense RNA 1	O	HDAC1 regulated RNA affecting cell proliferation and EMT transition in gastric cancer	20201124	-
9606	100289026	LOC100289026	-	-	-	Un	-	ankyrin repeat domain-containing protein 20A4-like	pseudo	-	-	-	-	20201124	-
9606	100289027	CDK2AP2P1	-	-	HGNC:HGNC:38492	9	9p11.2	cyclin dependent kinase 2 associated protein 2 pseudogene 1	pseudo	CDK2AP2P1	cyclin dependent kinase 2 associated protein 2 pseudogene 1	O	-	20201124	-
9606	100289028	BNIP3P4	-	-	HGNC:HGNC:39657|Ensembl:ENSG00000271225	9	9q13	BCL2 interacting protein 3 pseudogene 4	pseudo	BNIP3P4	BCL2 interacting protein 3 pseudogene 4	O	BCL2/adenovirus E1B 19kDa interacting protein 3 pseudogene 4	20201124	-
9606	100289034	RPL23AP88	-	-	HGNC:HGNC:51579|Ensembl:ENSG00000271153	2	2q37.3	ribosomal protein L23a pseudogene 88	pseudo	RPL23AP88	ribosomal protein L23a pseudogene 88	O	-	20201124	-
9606	100289037	LOC100289037	-	-	Ensembl:ENSG00000249977	5	5q15	SNU13 homolog, small nuclear ribonucleoprotein (U4/U6.U5) pseudogene	pseudo	-	-	-	NHP2 non-histone chromosome protein 2-like 1 (S. cerevisiae) pseudogene	20201124	-
9606	100289047	DNAJB6P2	-	-	HGNC:HGNC:54755	8	8p21.2	DNAJB6 pseudogene 2	pseudo	DNAJB6P2	DNAJB6 pseudogene 2	O	-	20201124	-
9606	100289051	CYB5AP5	-	CYB5P5	HGNC:HGNC:2576	14	14q12	cytochrome b5 type A pseudogene 5	pseudo	CYB5AP5	cytochrome b5 type A pseudogene 5	O	cytochrome b-5 pseudogene 5|cytochrome b5 type A (microsomal) pseudogene 5	20201124	-
9606	100289059	DMAC1P1	-	TMEM261P1	HGNC:HGNC:49128	15	15q11.2	DMAC1 pseudogene 1	pseudo	DMAC1P1	DMAC1 pseudogene 1	O	transmembrane protein 261 pseudogene 1	20201124	-
9606	100289060	LOC100289060	-	-	-	15	15q21.3	G protein subunit gamma 10 pseudogene	pseudo	-	-	-	guanine nucleotide binding protein (G protein), gamma 10 pseudogene	20201124	-
9606	100289061	ADAMTSL4-AS2	-	-	HGNC:HGNC:40895	1	1q21.2	ADAMTSL4 antisense RNA 2	ncRNA	ADAMTSL4-AS2	ADAMTSL4 antisense RNA 2	O	-	20201124	-
9606	100289085	LOC100289085	-	-	-	21	21p12	fem-1 homolog A pseudogene	pseudo	-	-	-	protein fem-1 homolog A-like	20201124	-
9606	100289087	TSPY10	-	CT78|TSPY|TSPY1|TSPY3	HGNC:HGNC:37473|Ensembl:ENSG00000236424	Y	Yp11.2	testis specific protein Y-linked 10	protein-coding	TSPY10	testis specific protein Y-linked 10	O	testis-specific Y-encoded protein 10|Cancer/testis antigen 78|Testis-specific Y-encoded protein 1|Testis-specific Y-encoded protein 3	20201124	-
9606	100289091	LOC100289091	-	-	Ensembl:ENSG00000259173	15	15q21.3	ATP synthase membrane subunit g pseudogene	pseudo	-	-	-	ATP synthase, H+ transporting, mitochondrial Fo complex, subunit G pseudogene	20201124	-
9606	100289092	ATP2A1-AS1	-	-	HGNC:HGNC:51370|Ensembl:ENSG00000260442	16	16p11.2	ATP2A1 antisense RNA 1	ncRNA	ATP2A1-AS1	ATP2A1 antisense RNA 1	O	-	20201124	-
9606	100289095	BCL2L12P1	-	-	HGNC:HGNC:51327|Ensembl:ENSG00000248530	3	3q22.1	BCL2 like 12 pseudogene 1	pseudo	BCL2L12P1	BCL2 like 12 pseudogene 1	O	BCL2-like 12 (proline rich) pseudogene 1	20201124	-
9606	100289097	FRG1CP	-	-	HGNC:HGNC:51762|Ensembl:ENSG00000282826	20	20q11.1	FSHD region gene 1 family member C, pseudogene	pseudo	FRG1CP	FSHD region gene 1 family member C, pseudogene	O	-	20201124	-
9606	100289098	GS1-124K5.4	-	-	Ensembl:ENSG00000237310	7	7q11.21	uncharacterized LOC100289098	ncRNA	-	-	-	-	20201124	-
9606	100289099	RPL30P16	-	-	HGNC:HGNC:48340|Ensembl:ENSG00000230169	8	8q23.3	ribosomal protein L30 pseudogene 16	pseudo	RPL30P16	ribosomal protein L30 pseudogene 16	O	-	20201124	-
9606	100289102	EIF4A1P8	-	-	HGNC:HGNC:37927	10	10q23.32	eukaryotic translation initiation factor 4A1 pseudogene 8	pseudo	EIF4A1P8	eukaryotic translation initiation factor 4A1 pseudogene 8	O	-	20201124	-
9606	100289117	LOC100289117	-	-	-	2	2q36.1	ubiquitin A-52 residue ribosomal protein fusion product 1 pseudogene	pseudo	-	-	-	-	20201124	-
9606	100289118	LOC100289118	-	-	Ensembl:ENSG00000243886	3	3q22.3	mitochondrial carrier 2 pseudogene	pseudo	-	-	-	-	20201124	-
9606	100289124	FAM27E2	-	FAM27E1	HGNC:HGNC:32013	9	9p11.2	family with sequence similarity 27 member E2	ncRNA	FAM27E2	family with sequence similarity 27 member E2	O	family with sequence similarity 27, member E1	20201124	-
9606	100289131	COX6CP6	-	-	HGNC:HGNC:47037	3	3p13	cytochrome c oxidase subunit 6C pseudogene 6	pseudo	COX6CP6	cytochrome c oxidase subunit 6C pseudogene 6	O	cytochrome c oxidase subunit VIc pseudogene 6	20201124	-
9606	100289133	KRT8P32	-	-	HGNC:HGNC:39866|Ensembl:ENSG00000250221	5	5q15	keratin 8 pseudogene 32	pseudo	KRT8P32	keratin 8 pseudogene 32	O	-	20201124	-
9606	100289137	FAM95C	-	-	HGNC:HGNC:45272|Ensembl:ENSG00000283486	9	9p13.1	family with sequence similarity 95 member C	ncRNA	FAM95C	family with sequence similarity 95 member C	O	-	20201124	-
9606	100289141	H3P20	-	p58	HGNC:HGNC:54454|Ensembl:ENSG00000250351	5	5p15.1	H3 histone pseudogene 20	pseudo	H3P20	H3 histone pseudogene 20	O	-	20201124	-
9606	100289143	LOC100289143	-	-	-	12	12q21.2	NOP10 ribonucleoprotein homolog (yeast) pseudogene	pseudo	-	-	-	-	20201124	-
9606	100289150	FAM197Y5	-	FAM197Y5P	HGNC:HGNC:37467|Ensembl:ENSG00000225516	Y	Yp11.2	family with sequence similarity 197 Y-linked member 5	ncRNA	FAM197Y5	family with sequence similarity 197 Y-linked member 5	O	family with sequence similarity 197 Y-linked member 5, pseudogene	20201124	-
9606	100289158	HMGB3P13	-	-	HGNC:HGNC:39305	3	3q22.2	high mobility group box 3 pseudogene 13	pseudo	HMGB3P13	high mobility group box 3 pseudogene 13	O	-	20201124	-
9606	100289170	COX20P2	-	-	HGNC:HGNC:43772	2	2q37.1	COX20 pseudogene 2	pseudo	COX20P2	COX20 pseudogene 2	O	COX20 Cox2 chaperone homolog pseudogene 2|COX20, cytochrome c oxidase assembly factor pseudogene 2	20201124	-
9606	100289178	GNG12-AS1	-	-	MIM:615406|HGNC:HGNC:43938|Ensembl:ENSG00000232284	1	1p31.3	GNG12, DIRAS3 and WLS antisense RNA 1	ncRNA	GNG12-AS1	GNG12, DIRAS3 and WLS antisense RNA 1	O	GNG12 antisense RNA 1 (non-protein coding)	20201124	-
9606	100289184	RPL22P23	-	-	HGNC:HGNC:53759|Ensembl:ENSG00000232379	X	Xq26.3	ribosomal protein L22 pseudogene 23	pseudo	RPL22P23	ribosomal protein L22 pseudogene 23	O	-	20201124	-
9606	100289185	TERF1P8	-	-	HGNC:HGNC:54605	21	21p12	TERF1 pseudogene 8	pseudo	TERF1P8	TERF1 pseudogene 8	O	telomeric repeat-binding factor 1 pseudogene	20201124	-
9606	100289186	SDHDP1	-	-	HGNC:HGNC:10684	18	18p11.21	succinate dehydrogenase complex subunit D pseudogene 1	pseudo	SDHDP1	succinate dehydrogenase complex subunit D pseudogene 1	O	succinate dehydrogenase complex, subunit D, integral membrane protein pseudogene 1	20201124	-
9606	100289187	TMEM225B	-	GS1-259H13.2	HGNC:HGNC:53075|Ensembl:ENSG00000244219	7	7q22.1	transmembrane protein 225B	protein-coding	TMEM225B	transmembrane protein 225B	O	transmembrane protein 225B|transmembrane protein 225-like	20201124	-
9606	100289188	FAM197Y4	-	FAM197Y4P	HGNC:HGNC:37466|Ensembl:ENSG00000274196	Y	Yp11.2	family with sequence similarity 197 Y-linked member 4	ncRNA	FAM197Y4	family with sequence similarity 197 Y-linked member 4	O	family with sequence similarity 197 Y-linked member 4, pseudogene	20201124	-
9606	100289191	HMGN3P1	-	-	HGNC:HGNC:39206	1	1q21.3	high mobility group nucleosomal binding domain 3 pseudogene 1	pseudo	HMGN3P1	high mobility group nucleosomal binding domain 3 pseudogene 1	O	-	20201124	-
9606	100289193	LOC100289193	-	-	-	4	4q13.1	ubiquitin conjugating enzyme E2 L3 pseudogene	pseudo	-	-	-	-	20201124	-
9606	100289194	LOC100289194	-	-	-	22	22p11.2	fibrous sheath CABYR-binding protein-like	pseudo	-	-	-	-	20201124	-
9606	100289196	LOC100289196	-	-	-	7	7p11.2	short transmembrane mitochondrial protein 1 pseudogene	pseudo	-	-	-	-	20201124	-
9606	100289206	LOC100289206	-	-	Ensembl:ENSG00000283178	X	Xq13.1	chromosome X open reading frame 49 pseudogene	pseudo	-	-	-	-	20201124	-
9606	100289211	LINC00624	-	-	HGNC:HGNC:44254|Ensembl:ENSG00000278811	1	1q21.1-q21.2	long intergenic non-protein coding RNA 624	ncRNA	LINC00624	long intergenic non-protein coding RNA 624	O	-	20201124	-
9606	100289220	LTV1P1	-	-	HGNC:HGNC:44049|Ensembl:ENSG00000250219	4	4q27	LTV1 ribosome biogenesis factor pseudogene 1	pseudo	LTV1P1	LTV1 ribosome biogenesis factor pseudogene 1	O	LTV1 homolog pseudogene 1	20201124	-
9606	100289230	LOC100289230	-	-	-	5	5q21.1	uncharacterized LOC100289230	ncRNA	-	-	-	-	20201124	-
9606	100289237	CEP164P1	-	-	HGNC:HGNC:44988	10	10q11.21	centrosomal protein 164 pseudogene 1	pseudo	CEP164P1	centrosomal protein 164 pseudogene 1	O	centrosomal protein 164kDa pseudogene 1	20201213	-
9606	100289238	LOC100289238	-	-	-	10	10q23.31	zinc finger RNA binding protein pseudogene	pseudo	-	-	-	-	20201124	-
9606	100289244	PPIAP79	-	-	HGNC:HGNC:53703	5	5q14.3	peptidylprolyl isomerase A pseudogene 79	pseudo	PPIAP79	peptidylprolyl isomerase A pseudogene 79	O	peptidylprolyl isomerase A (cyclophilin A) pseudogene	20201124	-
9606	100289255	TMEM238L	-	FORCP|LINC00675	HGNC:HGNC:44356|Ensembl:ENSG00000263429	17	17p13.1-p12	transmembrane protein 238 like	protein-coding	TMEM238L	transmembrane protein 238 like	O	putative transmembrane protein LOC100289255|FOXA1-Regulated Conserved Small Protein|long intergenic non-protein coding RNA 675	20201208	-
9606	100289259	ZFYVE9P1	-	-	HGNC:HGNC:33359|Ensembl:ENSG00000229562	X	Xq26.3	zinc finger FYVE-type containing 9 pseudogene 1	pseudo	ZFYVE9P1	zinc finger FYVE-type containing 9 pseudogene 1	O	zinc finger, FYVE domain containing 9 pseudogene 1	20201124	-
9606	100289264	RPL7P60	-	-	HGNC:HGNC:49216|Ensembl:ENSG00000214142	7	7q22.1	ribosomal protein L7 pseudogene 60	pseudo	RPL7P60	ribosomal protein L7 pseudogene 60	O	-	20201124	-
9606	100289265	FAM197Y1	-	FAM197Y1P	HGNC:HGNC:37464	Y	Yp11.2	family with sequence similarity 197 Y-linked member 1	ncRNA	FAM197Y1	family with sequence similarity 197 Y-linked member 1	O	family with sequence similarity 197 Y-linked member 1, pseudogene	20170408	-
9606	100289274	DNAJC3-DT	-	DNAJC3-AS1	HGNC:HGNC:39808|Ensembl:ENSG00000247400	13	13q32.1	DNAJC3 divergent transcript	ncRNA	DNAJC3-DT	DNAJC3 divergent transcript	O	DNAJC3 antisense RNA 1 (head to head)|DNAJC3 antisense RNA 1 (non-protein coding)	20201124	-
9606	100289279	CNTNAP3C	-	-	HGNC:HGNC:53878|Ensembl:ENSG00000283378	9	9q12	contactin associated protein family member 3C	protein-coding	CNTNAP3C	contactin associated protein family member 3C	O	contactin-associated protein-like 3|contactin associated protein like 3C|contactin associated protein-like 3-like	20201124	-
9606	100289280	CUBNP2	-	-	HGNC:HGNC:44984|Ensembl:ENSG00000234993	10	10q11.21	cubilin pseudogene 2	pseudo	CUBNP2	cubilin pseudogene 2	O	cubilin (intrinsic factor-cobalamin receptor) pseudogene 2	20201124	-
9606	100289286	HNRNPA1P58	-	-	HGNC:HGNC:48788	6	6p22.3	heterogeneous nuclear ribonucleoprotein A1 pseudogene 58	pseudo	HNRNPA1P58	heterogeneous nuclear ribonucleoprotein A1 pseudogene 58	O	-	20201124	-
9606	100289295	NUP58P1	-	NUPL1P1	HGNC:HGNC:44052	4	4q28.1	nucleoporin 58 pseudogene 1	pseudo	NUP58P1	nucleoporin 58 pseudogene 1	O	nucleoporin 58kDa pseudogene 1|nucleoporin like 1 pseudogene 1	20201124	-
9606	100289300	HIGD1AP5	-	-	HGNC:HGNC:42999	11	11p15.1	HIG1 hypoxia inducible domain family member 1A pseudogene 5	pseudo	HIGD1AP5	HIG1 hypoxia inducible domain family member 1A pseudogene 5	O	-	20201124	-
9606	100289303	TUBAP12	-	-	HGNC:HGNC:54879|Ensembl:ENSG00000259614	15	15q26.2	tubulin alpha pseudogene 12	pseudo	TUBAP12	tubulin alpha pseudogene 12	O	tubulin alpha 1b pseudogene|tubulin alpha-1B chain pseudogene	20201124	-
9606	100289315	NME2P2	-	-	HGNC:HGNC:54766|Ensembl:ENSG00000224443	2	2p16.3	NME2 pseudogene 2	pseudo	NME2P2	NME2 pseudogene 2	O	NME/NM23 nucleoside diphosphate kinase 2 pseudogene|non-metastatic cells 2, protein (NM23B) expressed in pseudogene	20201124	-
9606	100289319	KRT8P43	-	-	HGNC:HGNC:39877|Ensembl:ENSG00000218186	6	6p22.3	keratin 8 pseudogene 43	pseudo	KRT8P43	keratin 8 pseudogene 43	O	-	20201124	-
9606	100289320	LOC100289320	-	-	-	9	9q21.13	NME/NM23 nucleoside diphosphate kinase 2 pseudogene	pseudo	-	-	-	NME1-NME2 readthrough pseudogene	20201124	-
9606	100289333	LOC100289333	-	-	-	19	19p13.2	uncharacterized LOC100289333	ncRNA	-	-	-	CTD-2666L21.1	20201124	-
9606	100289341	MAN1B1-DT	-	MAN1B1-AS1	HGNC:HGNC:48715|Ensembl:ENSG00000268996	9	9q34.3	MAN1B1 divergent transcript	ncRNA	MAN1B1-DT	MAN1B1 divergent transcript	O	MAN1B1 antisense RNA 1 (head to head)	20201124	-
9606	100289350	LOC100289350	-	-	Ensembl:ENSG00000223703	2	2p11.2	immunoglobulin superfamily member 3 pseudogene	pseudo	-	-	-	-	20201124	-
9606	100289351	LOC100289351	-	-	-	9	9q21.13	ribosomal protein S12 pseudogene	pseudo	-	-	-	-	20201124	-
9606	100289360	HIGD2AP1	-	-	HGNC:HGNC:54793|Ensembl:ENSG00000230047	2	2q37.1	HIGD2A pseudogene 1	pseudo	HIGD2AP1	HIGD2A pseudogene 1	O	HIG1 hypoxia inducible domain family member 2A pseudogene	20201124	-
9606	100289361	LOC100289361	-	-	Ensembl:ENSG00000268129	3	3q23	uncharacterized LOC100289361	ncRNA	-	-	-	-	20201124	-
9606	100289371	MTCO3P22	-	-	HGNC:HGNC:52125|Ensembl:ENSG00000270388	5	5q21.1	MT-CO3 pseudogene 22	pseudo	MTCO3P22	MT-CO3 pseudogene 22	O	mitochondrially encoded cytochrome c oxidase III pseudogene 22	20201124	-
9606	100289373	UBAC2-AS1	-	-	HGNC:HGNC:42502|Ensembl:ENSG00000228889	13	13q32.3	UBAC2 antisense RNA 1	ncRNA	UBAC2-AS1	UBAC2 antisense RNA 1	O	UBAC2 antisense RNA 1 (non-protein coding)	20201124	-
9606	100289380	PTP4A1P5	-	-	HGNC:HGNC:41932|Ensembl:ENSG00000235642	X	Xp21.3	PTP4A1 pseudogene 5	pseudo	PTP4A1P5	PTP4A1 pseudogene 5	O	protein tyrosine phosphatase type IVA, member 1 pseudogene 5	20201124	-
9606	100289381	LOC100289381	-	-	-	6	6p22.3	adaptor related protein complex 3 subunit sigma 1 pseudogene	pseudo	-	-	-	adaptor related protein complex 3 sigma 1 subunit pseudogene	20201124	-
9606	100289383	CICP25	-	-	HGNC:HGNC:48837	16	16q24.3	capicua transcriptional repressor pseudogene 25	pseudo	CICP25	capicua transcriptional repressor pseudogene 25	O	capicua homolog pseudogene	20201124	-
9606	100289388	KCTD21-AS1	-	-	HGNC:HGNC:48674|Ensembl:ENSG00000246174	11	11q14.1	KCTD21 antisense RNA 1	ncRNA	KCTD21-AS1	KCTD21 antisense RNA 1	O	-	20201124	-
9606	100289404	MTCO2P22	-	-	HGNC:HGNC:52151|Ensembl:ENSG00000270225	5	5q21.1	MT-CO2 pseudogene 22	pseudo	MTCO2P22	MT-CO2 pseudogene 22	O	mitochondrially encoded cytochrome c oxidase II pseudogene 22	20201124	-
9606	100289410	MCF2L-AS1	-	-	HGNC:HGNC:39825	13	13q34	MCF2L antisense RNA 1	ncRNA	MCF2L-AS1	MCF2L antisense RNA 1	O	MCF2L antisense RNA 1 (non-protein coding)	20201124	-
9606	100289414	PHBP9	-	-	HGNC:HGNC:39288|Ensembl:ENSG00000230224	10	10q24.31	prohibitin pseudogene 9	pseudo	PHBP9	prohibitin pseudogene 9	O	-	20201124	-
9606	100289416	LOC100289416	-	-	Ensembl:ENSG00000255380	11	11q22.1	zinc finger protein 793 pseudogene	pseudo	-	-	-	-	20201124	-
9606	100289419	CTF2P	-	NP	HGNC:HGNC:33173|Ensembl:ENSG00000230447	16	16p11.2	cardiotrophin 2, pseudogene	pseudo	CTF2P	cardiotrophin 2, pseudogene	O	neuropoietin|ortholog of mouse neuropoietin (pseudogene in humans)	20201124	-
9606	100289442	LOC100289442	-	-	-	3	3q23	PHD finger protein 5A pseudogene	pseudo	-	-	-	-	20201124	-
9606	100289448	REXO1L12P	-	-	HGNC:HGNC:44435|Ensembl:ENSG00000276006	8	8q21.2	REXO1 like 12, pseudogene	pseudo	REXO1L12P	REXO1 like 12, pseudogene	O	REX1, RNA exonuclease 1 homolog-like 1 pseudogene|REX1, RNA exonuclease 1 homolog-like 12, pseudogene	20201124	-
9606	100289450	SLC7A15P	-	ARPAT	HGNC:HGNC:32724|Ensembl:ENSG00000232800	2	2p24.1	solute carrier family 7 member 15, pseudogene	pseudo	SLC7A15P	solute carrier family 7 member 15, pseudogene	O	aromatic-preferring amino acid transporter pseudogene|solute carrier family 7 (cationic amino acid transporter, y+ system), member 15, pseudogene	20201124	-
9606	100289462	DEFB4B	-	DEFB4P	HGNC:HGNC:30193|Ensembl:ENSG00000177257	8	8p23.1	defensin beta 4B	protein-coding	DEFB4B	defensin beta 4B	O	beta-defensin 4B|beta defensin 2|defensin, beta 4, pseudogene	20201124	-
9606	100289470	LOC100289470	-	-	-	5	5q35.3	chromosome 5 open reading frame 60 pseudogene	ncRNA	-	-	-	-	20210123	-
9606	100289473	LOC100289473	-	-	Ensembl:ENSG00000232528	20	20p13	cytoskeleton associated protein 2-like pseudogene	pseudo	-	-	-	immunoglobulin C1-set domain containing pseudogene	20201124	-
9606	100289475	LDHBP1	-	LDHBL1	HGNC:HGNC:6542|Ensembl:ENSG00000232662	13	13q34	lactate dehydrogenase B pseudogene 1	pseudo	LDHBP1	lactate dehydrogenase B pseudogene 1	O	lactate dehydrogenase B-like 1|lactate dehydrogenase pseudogene	20201209	-
9606	100289479	LOC100289479	-	-	-	2	2q31.1	cytochrome c oxidase subunit 7B pseudogene	pseudo	-	-	-	-	20201124	-
9606	100289489	MICOS10P2	-	MINOS1P2	HGNC:HGNC:44092	17	17q24.1	MICOS10 pseudogene 2	pseudo	MICOS10P2	MICOS10 pseudogene 2	O	mitochondrial inner membrane organizing system 1 pseudogene 2	20201124	-
9606	100289495	LOC100289495	-	-	Ensembl:ENSG00000286760	6	6q27	uncharacterized LOC100289495	ncRNA	-	-	-	-	20201124	-
9606	100289500	LOC100289500	-	-	-	1	1p22.1	zinc finger AN1-type containing 1 pseudogene	pseudo	-	-	-	-	20201124	-
9606	100289501	FTLP11	-	-	HGNC:HGNC:37960	15	15q13.1	ferritin light chain pseudogene 11	pseudo	FTLP11	ferritin light chain pseudogene 11	O	ferritin, light polypeptide pseudogene 11	20201124	-
9606	100289509	KCNIP2-AS1	-	-	HGNC:HGNC:48680	10	10q24.32	KCNIP2 antisense RNA 1	ncRNA	KCNIP2-AS1	KCNIP2 antisense RNA 1	O	-	20201124	-
9606	100289511	LOC100289511	-	-	-	14	14q24.1	uncharacterized LOC100289511	ncRNA	-	-	-	-	20201124	-
9606	100289518	LOC100289518	-	-	Ensembl:ENSG00000254783	11	11q14.2	immunoglobin superfamily member 21 pseudogene	pseudo	-	-	-	-	20201124	-
9606	100289543	LOC100289543	-	-	-	15	15q13.3	uncharacterized LOC100289543	pseudo	-	-	-	-	20201124	-
9606	100289545	H3C9P	-	H3F3AP1|HIST1H3PS1|dJ45P21.6|p36	HGNC:HGNC:18982|Ensembl:ENSG00000220875	6	6p22.2	H3 clustered histone 9, pseudogene	pseudo	H3C9P	H3 clustered histone 9, pseudogene	O	histone 1, H3, pseudogene 1|histone cluster 1 H3 pseudogene 1	20201124	-
9606	100289561	LOC100289561	-	-	-	7	7q22.1	uncharacterized LOC100289561	pseudo	-	-	-	-	20201124	-
9606	100289564	SNRPCP18	-	-	HGNC:HGNC:49833	15	15q26.3	small nuclear ribonucleoprotein polypeptide C pseudogene 18	pseudo	SNRPCP18	small nuclear ribonucleoprotein polypeptide C pseudogene 18	O	-	20201124	-
9606	100289568	LOC100289568	-	-	Ensembl:ENSG00000251498	4	4q13.2	UDP glucuronosyltransferase family 2 member A1 complex locus pseudogene	pseudo	-	-	-	UDP glucuronosyltransferase 2 family, polypeptide A3 pseudogene	20201124	-
9606	100289569	LOC100289569	-	-	-	5	5q21.3	zinc finger protein 736 pseudogene	pseudo	-	-	-	-	20201124	-
9606	100289574	HERC2P4	-	D16F37S5	HGNC:HGNC:4872	16	16p11.2	hect domain and RLD 2 pseudogene 4	pseudo	HERC2P4	hect domain and RLD 2 pseudogene 4	O	HECT and RLD domain containing E3 ubiquitin protein ligase 2 pseudogene	20201124	-
9606	100289579	NDUFA5P9	-	-	HGNC:HGNC:48851	6	6q14.3	NADH:ubiquinone oxidoreductase subunit A5 pseudogene 9	pseudo	NDUFA5P9	NADH:ubiquinone oxidoreductase subunit A5 pseudogene 9	O	NADH dehydrogenase (ubiquinone) 1 alpha subcomplex, 5 pseudogene 9|NADH dehydrogenase (ubiquinone) 1 alpha subcomplex, 5, 13kDa pseudogene	20201124	-
9606	100289580	LOC100289580	-	-	-	16	16q24.3	uncharacterized LOC100289580	ncRNA	-	-	-	-	20201124	-
9606	100289581	DUX4L13	-	-	HGNC:HGNC:38672|Ensembl:ENSG00000276046	10	10q26.3	double homeobox 4 like 13 (pseudogene)	pseudo	DUX4L13	double homeobox 4 like 13 (pseudogene)	O	double homeobox, 4 pseudogene	20201124	-
9606	100289584	NPM1P40	-	-	HGNC:HGNC:45219|Ensembl:ENSG00000236523	1	1q32.1	nucleophosmin 1 pseudogene 40	pseudo	NPM1P40	nucleophosmin 1 pseudogene 40	O	nucleophosmin (nucleolar phosphoprotein B23, numatrin) pseudogene|nucleophosmin 1 (nucleolar phosphoprotein B23, numatrin) pseudogene 40	20201124	-
9606	100289605	HIGD1AP15	-	-	HGNC:HGNC:43010	20	20p12.2	HIG1 hypoxia inducible domain family member 1A pseudogene 15	pseudo	HIGD1AP15	HIG1 hypoxia inducible domain family member 1A pseudogene 15	O	-	20201124	-
9606	100289607	HSPE1P22	-	-	HGNC:HGNC:49341|Ensembl:ENSG00000237306	9	9q22.31	heat shock protein family E (Hsp10) member 1 pseudogene 22	pseudo	HSPE1P22	heat shock protein family E (Hsp10) member 1 pseudogene 22	O	heat shock 10kDa protein 1 (chaperonin 10) pseudogene|heat shock 10kDa protein 1 pseudogene 22	20201124	-
9606	100289619	TRIAP1P1	-	C10orf135|bA748L13.4	HGNC:HGNC:31659	10	10p12.1	TP53 regulated inhibitor of apoptosis 1 pseudogene 1	pseudo	TRIAP1P1	TP53 regulated inhibitor of apoptosis 1 pseudogene 1	O	-	20201124	-
9606	100289623	UBE2V1P14	-	-	HGNC:HGNC:52412	2	2q22.2	UBE2V1 pseudogene 14	pseudo	UBE2V1P14	UBE2V1 pseudogene 14	O	ubiquitin conjugating enzyme E2 V1 pseudogene 14	20201124	-
9606	100289635	ZNF605	-	-	HGNC:HGNC:28068|Ensembl:ENSG00000196458	12	12q24.33	zinc finger protein 605	protein-coding	ZNF605	zinc finger protein 605	O	zinc finger protein 605	20201124	-
9606	100289640	PPATP1	-	-	HGNC:HGNC:9239|Ensembl:ENSG00000241293	3	3p12.1	phosphoribosyl pyrophosphate amidotransferase pseudogene 1	pseudo	PPATP1	phosphoribosyl pyrophosphate amidotransferase pseudogene 1	O	-	20201124	-
9606	100289643	HSPA8P16	-	-	HGNC:HGNC:44931	7	7q21.11	heat shock protein family A (Hsp70) member 8 pseudogene 16	pseudo	HSPA8P16	heat shock protein family A (Hsp70) member 8 pseudogene 16	O	heat shock 70kDa protein 8 pseudogene 16	20201124	-
9606	100289644	PRR13P7	-	-	HGNC:HGNC:50620	8	8q21.3	proline rich 13 pseudogene 7	pseudo	PRR13P7	proline rich 13 pseudogene 7	O	-	20201124	-
9606	100289650	PSG8-AS1	-	-	HGNC:HGNC:52550|Ensembl:ENSG00000225877	19	19q13.2	PSG8 antisense RNA 1	ncRNA	PSG8-AS1	PSG8 antisense RNA 1	O	-	20201124	-
9606	100289656	LOC100289656	-	-	Ensembl:ENSG00000232431	15	15q13.1	Dexi homolog (mouse) pseudogene	pseudo	-	-	-	-	20201124	-
9606	100289662	COX6B1P5	-	-	HGNC:HGNC:37675	4	4p16.3	cytochrome c oxidase subunit 6B1 pseudogene 5	pseudo	COX6B1P5	cytochrome c oxidase subunit 6B1 pseudogene 5	O	cytochrome c oxidase subunit VIb polypeptide 1 (ubiquitous) pseudogene 5	20201124	-
9606	100289663	STMN1P2	-	-	HGNC:HGNC:44063	4	4q28.3	stathmin 1 pseudogene 2	pseudo	STMN1P2	stathmin 1 pseudogene 2	O	-	20201124	-
9606	100289667	POLR3KP1	-	-	HGNC:HGNC:39577	13	13q21.2	RNA polymerase III subunit K pseudogene 1	pseudo	POLR3KP1	RNA polymerase III subunit K pseudogene 1	O	polymerase (RNA) III (DNA directed) polypeptide K, 12.3 kDa pseudogene 1|polymerase (RNA) III subunit K pseudogene 1	20201124	-
9606	100289673	LINC01848	-	-	HGNC:HGNC:52663	5	5q21.3	long intergenic non-protein coding RNA 1848	ncRNA	LINC01848	long intergenic non-protein coding RNA 1848	O	-	20201124	-
9606	100289678	ZNF783	-	-	HGNC:HGNC:27222|Ensembl:ENSG00000204946	7	7q36.1	zinc finger family member 783	protein-coding	ZNF783	zinc finger family member 783	O	protein ZNF783	20201213	-
9606	100289682	HMGN2P13	-	-	HGNC:HGNC:33557	3	3q25.2	high mobility group nucleosomal binding domain 2 pseudogene 13	pseudo	HMGN2P13	high mobility group nucleosomal binding domain 2 pseudogene 13	O	-	20201124	-
9606	100289683	ERVH-3	-	HERV-H/F	HGNC:HGNC:39055	6	6q12	endogenous retrovirus group H member 3	other	ERVH-3	endogenous retrovirus group H member 3	O	TCONS_l2_00025412	20170408	-
9606	100290036	LOC100290036	-	-	-	14	-	immunglobulin heavy chain variable region	other	-	-	-	-	20200625	-
9606	100290481	CYAT1	-	-	-	22	-	immunoglobulin lambda light chain-like	other	-	-	-	cyclosporin A transporter 1	20200625	-
9606	100291105	RBM38-AS1	-	-	HGNC:HGNC:40725|Ensembl:ENSG00000218018	20	20q13.31	RBM38 antisense RNA 1	ncRNA	RBM38-AS1	RBM38 antisense RNA 1	O	-	20201124	-
9606	100291628	LOC100291628	-	-	-	1	1q32.1	penta-EF-hand domain containing 1 pseudogene	pseudo	-	-	-	-	20201124	-
9606	100292290	HSPE1P8	-	-	HGNC:HGNC:49326	1	1p34.3	heat shock protein family E (Hsp10) member 1 pseudogene 8	pseudo	HSPE1P8	heat shock protein family E (Hsp10) member 1 pseudogene 8	O	heat shock 10kDa protein 1 (chaperonin 10) pseudogene|heat shock 10kDa protein 1 pseudogene 8	20201124	-
9606	100292680	LINC00942	-	-	HGNC:HGNC:48636|Ensembl:ENSG00000249628	12	12p13.33	long intergenic non-protein coding RNA 942	ncRNA	LINC00942	long intergenic non-protein coding RNA 942	O	-	20201124	-
9606	100292922	LOC100292922	-	-	-	22	22q11.1	putative ankyrin repeat domain-containing protein 30B-like	pseudo	-	-	-	-	20201124	-
9606	100293090	MTND4P12	-	-	HGNC:HGNC:42199|Ensembl:ENSG00000247627	5	5q31.1	MT-ND4 pseudogene 12	pseudo	MTND4P12	MT-ND4 pseudogene 12	O	mitochondrially encoded NADH:ubiquinone oxidoreductase core subunit 4 pseudogene 12	20201124	-
9606	100293516	ZNF587B	-	-	HGNC:HGNC:37142|Ensembl:ENSG00000269343	19	19q13.43	zinc finger protein 587B	protein-coding	ZNF587B	zinc finger protein 587B	O	zinc finger protein 587B	20201213	-
9606	100293534	C4B_2	-	-	HGNC:HGNC:42398	6	6p21.3 alternate reference locus	complement component 4B (Chido blood group), copy 2	protein-coding	C4B_2	complement component 4B (Chido blood group), copy 2	O	complement C4-B-like	20201124	-
9606	100293612	LOC100293612	-	-	-	3	3p25.1	uncharacterized LOC100293612	ncRNA	-	-	-	-	20201124	-
9606	100293948	ATG12P2	-	-	HGNC:HGNC:38605	2	2q36.1	autophagy related 12 pseudogene 2	pseudo	ATG12P2	autophagy related 12 pseudogene 2	O	ATG12 autophagy related 12 homolog pseudogene 2	20201124	-
9606	100294145	LOC100294145	-	-	-	6	6p21.32	uncharacterized LOC100294145	ncRNA	-	-	-	-	20201124	-
9606	100294160	LOC100294160	-	-	-	6	-	protein FAM136A-like	pseudo	-	-	-	-	20201124	-
9606	100294188	LOC100294188	-	-	-	6	-	protein FAM136A-like	pseudo	-	-	-	-	20201124	-
9606	100294316	LOC100294316	-	-	-	6	-	protein FAM136A-like	pseudo	-	-	-	-	20201124	-
9606	100294336	LOC100294336	-	-	-	17	-	dead end protein homolog 1 pseudogene	pseudo	-	-	-	-	20201124	-
9606	100294362	RNF213-AS1	-	-	HGNC:HGNC:54402|Ensembl:ENSG00000263069	17	17q25.3	RNF213 antisense RNA 1	ncRNA	RNF213-AS1	RNF213 antisense RNA 1	O	-	20201124	-
9606	100294713	LOC100294713	-	-	Ensembl:ENSG00000257864	12	12q12	IQ motif containing F1 pseudogene	pseudo	-	-	-	-	20201124	-
9606	100294715	BOP	-	-	MIM:612691	-	-	Polymicrogyria, bilateral occipital	unknown	-	-	-	-	20170408	-
9606	100294716	MYP15	-	-	MIM:612717	10	10q21.1	myopia 15	unknown	-	-	-	-	20191002	-
9606	100294717	BMND13	-	-	MIM:612727	16	16q23	Bone mineral density QTL 13	unknown	-	-	-	-	20190816	-
9606	100294718	BMND14	-	-	MIM:612728	1	1p33-p32	Bone mineral density QTL 14	unknown	-	-	-	-	20170408	-
9606	100294719	LBMQTL1	-	-	MIM:612729	8	8q23	Lean body mass QTL 1	unknown	-	-	-	-	20190816	-
9606	100294720	NHEG1	-	-	Ensembl:ENSG00000225391	6	6q23.3	neuroblastoma highly expressed 1	ncRNA	-	-	-	-	20201124	-
9606	100301516	LOC100301516	-	-	-	7	7q36.1	acyl-CoA thioesterase 13 pseudogene	pseudo	-	-	-	-	20201124	-
9606	100301521	LOC100301521	-	-	-	18	18q12.3	chromosome 15 open reading frame 40 pseudogene	pseudo	-	-	-	-	20201124	-
9606	100301522	CELIAC7	-	-	MIM:612005	1	1q31	Celiac disease, susceptibility to, 7	unknown	-	-	-	-	20170408	-
9606	100301523	STQTL12	-	-	MIM:612224	4	4q31	Stature QTL 12	unknown	-	-	-	-	20190816	-
9606	100301525	DUH2	-	-	MIM:612715	12	12q21-q23	Dyschromatosis universalis hereditaria 2	unknown	-	-	-	-	20190816	-
9606	100301526	STQTL17	-	-	MIM:612737	7	7p15	Stature QTL 17	unknown	-	-	-	-	20190816	-
9606	100301527	SYNSTH	-	-	MIM:612759	2	2q24.1	Synesthesia	unknown	-	-	-	-	20190816	-
9606	100301572	PRBNS	-	-	MIM:261800	17	17q24.3-q25.1	Pierre Robin syndrome	unknown	-	-	-	-	20190816	-
9606	100301990	LOC100301990	-	-	-	3	3p21.1	zinc finger protein 610 pseudogene	pseudo	-	-	-	-	20201124	-
9606	100302058	LKMCD	-	-	MIM:300660	-	-	Leukoencephalopathy with metaphyseal chondrodysplasia	unknown	-	-	-	-	20191129	-
9606	100302059	IBD27	-	-	MIM:612796	13	13q13.3	Inflammatory bowel disease-27	unknown	-	-	-	-	20190816	-
9606	100302090	DDX11L8	-	-	HGNC:HGNC:37101	12	12p13.33	DEAD/H-box helicase 11 like 8 (pseudogene)	pseudo	DDX11L8	DEAD/H-box helicase 11 like 8 (pseudogene)	O	DEAD/H (Asp-Glu-Ala-Asp/His) box helicase 11 like 8|DEAD/H (Asp-Glu-Ala-Asp/His) box polypeptide 11 like 8	20201124	-
9606	100302111	MIR1184-1	-	MIR1184|MIRN1184|hsa-mir-1184|hsa-mir-1184-1	HGNC:HGNC:35265|Ensembl:ENSG00000221533|miRBase:MI0006277	X	Xq28	microRNA 1184-1	ncRNA	MIR1184-1	microRNA 1184-1	O	microRNA 1184	20210114	-
9606	100302112	MIR1284	-	MIRN1284|hsa-mir-1284|mir-1284	HGNC:HGNC:35362|Ensembl:ENSG00000221264|miRBase:MI0006431	3	3p13	microRNA 1284	ncRNA	MIR1284	microRNA 1284	O	-	20201124	-
9606	100302113	MIR1200	-	MIRN1200|hsa-mir-1200	HGNC:HGNC:35266|Ensembl:ENSG00000221325|miRBase:MI0006332	7	7p14.2	microRNA 1200	ncRNA	MIR1200	microRNA 1200	O	-	20201124	-
9606	100302114	MIR513C	-	MIRN513C|hsa-mir-513c	HGNC:HGNC:33934|Ensembl:ENSG00000216171|miRBase:MI0006649	X	Xq27.3	microRNA 513c	ncRNA	MIR513C	microRNA 513c	O	-	20201124	-
9606	100302115	MIR1468	-	MIRN1468|hsa-mir-1468|mir-1468	HGNC:HGNC:35250|Ensembl:ENSG00000222532|miRBase:MI0003782	X	Xq11.1	microRNA 1468	ncRNA	MIR1468	microRNA 1468	O	-	20201124	-
9606	100302116	MIR1265	-	MIRN1265|hsa-mir-1265	HGNC:HGNC:35332|Ensembl:ENSG00000221371|miRBase:MI0006401	10	10p13	microRNA 1265	ncRNA	MIR1265	microRNA 1265	O	-	20201124	-
9606	100302117	MIR320B1	-	MIR320B-1|MIRN320B1|hsa-mir-320b-1|mir-320b-1	HGNC:HGNC:35247|Ensembl:ENSG00000211543|miRBase:MI0003776	1	1p13.1	microRNA 320b-1	ncRNA	MIR320B1	microRNA 320b-1	O	-	20201124	-
9606	100302118	MIR1286	-	MIRN1286|hsa-mir-1286|mir-1286	HGNC:HGNC:35279|Ensembl:ENSG00000221039|miRBase:MI0006348	22	22q11.21	microRNA 1286	ncRNA	MIR1286	microRNA 1286	O	-	20201124	-
9606	100302119	MIR1538	-	MIRN1538|hsa-mir-1538	HGNC:HGNC:35382|Ensembl:ENSG00000223109|miRBase:MI0007259	16	16q22.1	microRNA 1538	ncRNA	MIR1538	microRNA 1538	O	-	20201124	-
9606	100302121	MIR1276	-	MIRN1276|hsa-mir-1276|mir-1276	HGNC:HGNC:35347|Ensembl:ENSG00000221634|miRBase:MI0006416	15	15q25.3	microRNA 1276	ncRNA	MIR1276	microRNA 1276	O	-	20201124	-
9606	100302122	MIR1183	-	MIRN1183|hsa-mir-1183	HGNC:HGNC:35264|Ensembl:ENSG00000221783|miRBase:MI0006276	7	7p15.3	microRNA 1183	ncRNA	MIR1183	microRNA 1183	O	-	20201124	-
9606	100302123	MIR1275	-	MIRN1275|hsa-mir-1275|mir-1275	HGNC:HGNC:35346|Ensembl:ENSG00000221697|miRBase:MI0006415	6	6p21.31	microRNA 1275	ncRNA	MIR1275	microRNA 1275	O	-	20201124	-
9606	100302124	MIR1288	-	MIRN1288|hsa-mir-1288	HGNC:HGNC:35363|Ensembl:ENSG00000221355|miRBase:MI0006432	17	17p11.2	microRNA 1288	ncRNA	MIR1288	microRNA 1288	O	-	20201124	-
9606	100302125	MIR1289-1	-	MIRN1289-1|hsa-mir-1289-1	HGNC:HGNC:35281|Ensembl:ENSG00000221763|miRBase:MI0006350	20	20q11.22	microRNA 1289-1	ncRNA	MIR1289-1	microRNA 1289-1	O	-	20201124	-
9606	100302126	MIR1471	-	MIRN1471|hsa-mir-1471	HGNC:HGNC:35380|Ensembl:ENSG00000222246|miRBase:MI0007076	2	2q37.1	microRNA 1471	ncRNA	MIR1471	microRNA 1471	O	-	20201124	-
9606	100302127	MIR1470	-	MIRN1470|hsa-mir-1470	HGNC:HGNC:35379|Ensembl:ENSG00000269782|miRBase:MI0007075	19	19p13.12	microRNA 1470	ncRNA	MIR1470	microRNA 1470	O	-	20201124	-
9606	100302128	MIR1302-3	-	MIRN1302-3|hsa-mir-1302-3	HGNC:HGNC:35295|Ensembl:ENSG00000221055|miRBase:MI0006364	2	2q14.1	microRNA 1302-3	ncRNA	MIR1302-3	microRNA 1302-3	O	-	20201124	-
9606	100302129	MIR1915	-	MIRN1915|hsa-mir-1915	MIM:615202|HGNC:HGNC:35399|Ensembl:ENSG00000222071|miRBase:MI0008336	10	10p12.31	microRNA 1915	ncRNA	MIR1915	microRNA 1915	O	-	20201124	-
9606	100302130	MIR1302-4	-	MIRN1302-4|hsa-mir-1302-4	HGNC:HGNC:35296|Ensembl:ENSG00000221628|miRBase:MI0006365	2	2q33.3	microRNA 1302-4	ncRNA	MIR1302-4	microRNA 1302-4	O	-	20201124	-
9606	100302131	MIR302F	-	MIRN302F|hsa-mir-302f	HGNC:HGNC:35349|Ensembl:ENSG00000283218|miRBase:MI0006418	18	18q12.1	microRNA 302f	ncRNA	MIR302F	microRNA 302f	O	-	20201124	-
9606	100302132	MIR1182	-	MIRN1182|hsa-mir-1182	HGNC:HGNC:35263|Ensembl:ENSG00000283799|miRBase:MI0006275	1	1q42.2	microRNA 1182	ncRNA	MIR1182	microRNA 1182	O	-	20201124	-
9606	100302133	MIR1287	-	MIRN1287|hsa-mir-1287|mir-1287	HGNC:HGNC:35280|Ensembl:ENSG00000284415|miRBase:MI0006349	10	10q24.2	microRNA 1287	ncRNA	MIR1287	microRNA 1287	O	-	20201124	-
9606	100302134	MIR1289-2	-	MIRN1289-2|hsa-mir-1289-2	HGNC:HGNC:35282|Ensembl:ENSG00000221287|miRBase:MI0006351	5	5q31.1	microRNA 1289-2	ncRNA	MIR1289-2	microRNA 1289-2	O	-	20201124	-
9606	100302135	MIR320C1	-	MIR320C-1|MIRN320C1|hsa-mir-320c-1|mir-320c-1	HGNC:HGNC:35248|Ensembl:ENSG00000221493|miRBase:MI0003778	18	18q11.2	microRNA 320c-1	ncRNA	MIR320C1	microRNA 320c-1	O	-	20201124	-
9606	100302136	MIR1252	-	MIRN1252|hsa-mir-1252	HGNC:HGNC:35365|Ensembl:ENSG00000221788|miRBase:MI0006434	12	12q21.2	microRNA 1252	ncRNA	MIR1252	microRNA 1252	O	-	20201124	-
9606	100302137	MIR1914	-	MIRN1914|hsa-mir-1914	HGNC:HGNC:35398|Ensembl:ENSG00000284433|miRBase:MI0008335	20	20q13.33	microRNA 1914	ncRNA	MIR1914	microRNA 1914	O	-	20201124	-
9606	100302138	MIR1292	-	MIRN1292|hsa-mir-1292|mir-1292	MIM:614155|HGNC:HGNC:35364|Ensembl:ENSG00000284481|miRBase:MI0006433	20	20p13	microRNA 1292	ncRNA	MIR1292	microRNA 1292	O	-	20201124	-
9606	100302139	MIR1537	-	MIRN1537|hsa-mir-1537|mir-1537	HGNC:HGNC:35381|Ensembl:ENSG00000222831|miRBase:MI0007258	1	1q42.3	microRNA 1537	ncRNA	MIR1537	microRNA 1537	O	-	20201124	-
9606	100302140	MIR1302-6	-	MIRN1302-6|hsa-mir-1302-6	HGNC:HGNC:35298|Ensembl:ENSG00000221393|miRBase:MI0006367	7	7p21.1	microRNA 1302-6	ncRNA	MIR1302-6	microRNA 1302-6	O	-	20201124	-
9606	100302141	MIR1913	-	MIRN1913|hsa-mir-1913	HGNC:HGNC:35397|Ensembl:ENSG00000222958|miRBase:MI0008334	6	6q27	microRNA 1913	ncRNA	MIR1913	microRNA 1913	O	-	20201124	-
9606	100302142	MIR1246	-	MIRN1246|hsa-mir-1246	HGNC:HGNC:35312|Ensembl:ENSG00000283203|miRBase:MI0006381	2	2q31.1	microRNA 1246	ncRNA	MIR1246	microRNA 1246	O	-	20201220	-
9606	100302143	MIR1248	-	MIRN1248|hsa-mir-1248|mir-1248	HGNC:HGNC:35314|Ensembl:ENSG00000283958|miRBase:MI0006383	3	3q27.3	microRNA 1248	ncRNA	MIR1248	microRNA 1248	O	-	20201124	-
9606	100302144	MIR1912	-	MIRN1912|hsa-mir-1912|mir-1912	HGNC:HGNC:35396|Ensembl:ENSG00000222321|miRBase:MI0008333	X	Xq23	microRNA 1912	ncRNA	MIR1912	microRNA 1912	O	-	20210116	-
9606	100302145	MIR1247	-	MIRN1247|hsa-mir-1247|mir-1247	HGNC:HGNC:35313|Ensembl:ENSG00000283857|miRBase:MI0006382	14	14q32.31	microRNA 1247	ncRNA	MIR1247	microRNA 1247	O	-	20201124	-
9606	100302146	MIR1302-5	-	MIRN1302-5|hsa-mir-1302-5	HGNC:HGNC:35297|Ensembl:ENSG00000221091|miRBase:MI0006366	20	20q13.13	microRNA 1302-5	ncRNA	MIR1302-5	microRNA 1302-5	O	-	20201124	-
9606	100302147	MIR1302-7	-	MIRN1302-7|hsa-mir-1302-7	HGNC:HGNC:35299|Ensembl:ENSG00000221768|miRBase:MI0006368	8	8q24.3	microRNA 1302-7	ncRNA	MIR1302-7	microRNA 1302-7	O	-	20201124	-
9606	100302148	MIR1263	-	MIRN1263|hsa-mir-1263	HGNC:HGNC:35329|Ensembl:ENSG00000221251|miRBase:MI0006398	3	3q26.1	microRNA 1263	ncRNA	MIR1263	microRNA 1263	O	-	20201124	-
9606	100302149	MIR1249	-	MIRN1249|hsa-mir-1249	HGNC:HGNC:35315|Ensembl:ENSG00000221598|miRBase:MI0006384	22	22q13.31	microRNA 1249	ncRNA	MIR1249	microRNA 1249	O	-	20201124	-
9606	100302150	MIR1296	-	MIRN1296|hsa-mir-1296|mir-1296	HGNC:HGNC:35249|Ensembl:ENSG00000221063|miRBase:MI0003780	10	10q21.3	microRNA 1296	ncRNA	MIR1296	microRNA 1296	O	-	20201124	-
9606	100302152	MIR548N	-	MIRN548N|hsa-mir-548n	HGNC:HGNC:35330|Ensembl:ENSG00000221669|miRBase:MI0006399	7	7p14.2	microRNA 548n	ncRNA	MIR548N	microRNA 548n	O	-	20201124	-
9606	100302153	MIR1298	-	MIRN1298|hsa-mir-1298	HGNC:HGNC:35258|Ensembl:ENSG00000221710|miRBase:MI0003938	X	Xq23	microRNA 1298	ncRNA	MIR1298	microRNA 1298	O	-	20210116	-
9606	100302155	MIR1256	-	MIRN1256|hsa-mir-1256	HGNC:HGNC:35321|Ensembl:ENSG00000221808|miRBase:MI0006390	1	1p36.12	microRNA 1256	ncRNA	MIR1256	microRNA 1256	O	-	20201124	-
9606	100302156	MIR1229	-	MIRN1229|hsa-mir-1229	HGNC:HGNC:33924|Ensembl:ENSG00000221394|miRBase:MI0006319	5	5q35.3	microRNA 1229	ncRNA	MIR1229	microRNA 1229	O	-	20210103	-
9606	100302157	MIR1185-1	-	MIRN1185-1|hsa-mir-1185-1|mir-1185-1	HGNC:HGNC:35257|Ensembl:ENSG00000221525|miRBase:MI0003844	14	14q32.31	microRNA 1185-1	ncRNA	MIR1185-1	microRNA 1185-1	O	-	20201124	-
9606	100302158	MIR1231	-	MIRN1231|hsa-mir-1231	MIM:617040|HGNC:HGNC:33921|Ensembl:ENSG00000221028|miRBase:MI0006321	1	1q32.1	microRNA 1231	ncRNA	MIR1231	microRNA 1231	O	-	20201124	-
9606	100302159	MIR548F3	-	MIR548F-3|MIRN548F3|hsa-mir-548f-3	HGNC:HGNC:35307|Ensembl:ENSG00000221436|miRBase:MI0006376	5	5q22.1	microRNA 548f-3	ncRNA	MIR548F3	microRNA 548f-3	O	-	20201124	-
9606	100302160	MIR1233-1	-	MIR1233|MIRN1233|hsa-mir-1233|hsa-mir-1233-1	HGNC:HGNC:33929|Ensembl:ENSG00000221649|miRBase:MI0006323	15	15q14	microRNA 1233-1	ncRNA	MIR1233-1	microRNA 1233-1	O	microRNA 1233	20201124	-
9606	100302161	MIR1205	-	MIRN1205|hsa-mir-1205	HGNC:HGNC:35271|Ensembl:ENSG00000221771|miRBase:MI0006338	8	8q24.21	microRNA 1205	ncRNA	MIR1205	microRNA 1205	O	-	20201124	-
9606	100302163	MIR1278	-	MIRN1278|hsa-mir-1278|mir-1278	HGNC:HGNC:35356|Ensembl:ENSG00000221680|miRBase:MI0006425	1	1q31.2	microRNA 1278	ncRNA	MIR1278	microRNA 1278	O	-	20201124	-
9606	100302164	MIR2113	-	hsa-mir-2113	HGNC:HGNC:37058|Ensembl:ENSG00000238367|miRBase:MI0003939	6	6q16.1	microRNA 2113	ncRNA	MIR2113	microRNA 2113	O	-	20201124	-
9606	100302166	MIR1322	-	MIRN1322|hsa-mir-1322	HGNC:HGNC:35374|Ensembl:ENSG00000283210|miRBase:MI0006653	8	8p23.1	microRNA 1322	ncRNA	MIR1322	microRNA 1322	O	-	20201124	-
9606	100302167	MIR1299	-	MIRN1299|hsa-mir-1299	HGNC:HGNC:35290|Ensembl:ENSG00000275377|miRBase:MI0006359	9	9p11.2	microRNA 1299	ncRNA	MIR1299	microRNA 1299	O	-	20201124	-
9606	100302168	MIR1257	-	MIRN1257|hsa-mir-1257	HGNC:HGNC:35322|Ensembl:ENSG00000284193|miRBase:MI0006391	20	20q13.33	microRNA 1257	ncRNA	MIR1257	microRNA 1257	O	-	20201124	-
9606	100302169	MIR320D2	-	MIR320D-2|MIRN320D2|hsa-mir-320d-2|mir-320d-2	HGNC:HGNC:35388|miRBase:MI0008192	X	Xq27.1	microRNA 320d-2	ncRNA	MIR320D2	microRNA 320d-2	O	-	20201124	-
9606	100302170	MIR1206	-	MIRN1206|hsa-mir-1206	HGNC:HGNC:35272|Ensembl:ENSG00000283200|miRBase:MI0006339	8	8q24.21	microRNA 1206	ncRNA	MIR1206	microRNA 1206	O	-	20201124	-
9606	100302171	MIR1321	-	MIRN1321|hsa-mir-1321	HGNC:HGNC:35373|Ensembl:ENSG00000283435|miRBase:MI0006652	X	Xq21.2	microRNA 1321	ncRNA	MIR1321	microRNA 1321	O	-	20201124	-
9606	100302172	MIR1258	-	MIRN1258|hsa-mir-1258|mir-1258	MIM:614488|HGNC:HGNC:35323|Ensembl:ENSG00000221240|miRBase:MI0006392	2	2q31.3	microRNA 1258	ncRNA	MIR1258	microRNA 1258	O	-	20201124	-
9606	100302174	MIR1307	-	MIRN1307|hsa-mir-1307|mir-1307	HGNC:HGNC:35372|Ensembl:ENSG00000283867|miRBase:MI0006444	10	10q24.33	microRNA 1307	ncRNA	MIR1307	microRNA 1307	O	-	20201124	-
9606	100302175	MIR1207	-	MIRN1207|hsa-mir-1207	HGNC:HGNC:35273|Ensembl:ENSG00000221176|miRBase:MI0006340	8	8q24.21	microRNA 1207	ncRNA	MIR1207	microRNA 1207	O	-	20201206	-
9606	100302177	MIR1269A	-	MIR1269|MIRN1269|hsa-mir-1269|hsa-mir-1269a	HGNC:HGNC:35337|Ensembl:ENSG00000221563|miRBase:MI0006406	4	4q13.2	microRNA 1269a	ncRNA	MIR1269A	microRNA 1269a	O	microRNA 1269	20201124	-
9606	100302178	MIR1295A	-	MIR1295|MIRN1295|hsa-mir-1295|hsa-mir-1295a|mir-1295a	HGNC:HGNC:35288|Ensembl:ENSG00000221390|miRBase:MI0006357	1	1q24.3	microRNA 1295a	ncRNA	MIR1295A	microRNA 1295a	O	microRNA 1295	20201124	-
9606	100302179	MIR1270	-	MIR1270-1|MIR1270-2|MIRN1270|hsa-mir-1270|hsa-mir-1270-1|mir-1270	HGNC:HGNC:35338|Ensembl:ENSG00000238517|miRBase:MI0006407	19	19p12	microRNA 1270	ncRNA	MIR1270	microRNA 1270	O	hsa-mir-1270-2|microRNA 1270-1|microRNA 1270-2	20201124	-
9606	100302181	MIR1294	-	MIRN1294|hsa-mir-1294|mir-1294	HGNC:HGNC:35287|Ensembl:ENSG00000221430|miRBase:MI0006356	5	5q33.2	microRNA 1294	ncRNA	MIR1294	microRNA 1294	O	-	20201124	-
9606	100302182	MIR1279	-	MIRN1279|hsa-mir-1279	HGNC:HGNC:35357|Ensembl:ENSG00000283476|miRBase:MI0006426	12	12q15	microRNA 1279	ncRNA	MIR1279	microRNA 1279	O	-	20201124	-
9606	100302183	MIR1825	-	MIRN1825|hsa-mir-1825	HGNC:HGNC:35389|Ensembl:ENSG00000284125|miRBase:MI0008193	20	20q11.21	microRNA 1825	ncRNA	MIR1825	microRNA 1825	O	-	20201124	-
9606	100302184	MIR1272	-	MIRN1272|hsa-mir-1272|mir-1272	HGNC:HGNC:35339|Ensembl:ENSG00000221033|miRBase:MI0006408	15	15q22.31	microRNA 1272	ncRNA	MIR1272	microRNA 1272	O	-	20201124	-
9606	100302185	MIR1204	-	hsa-mir-1204	HGNC:HGNC:37059|Ensembl:ENSG00000283710|miRBase:MI0006337	8	8q24.21	microRNA 1204	ncRNA	MIR1204	microRNA 1204	O	-	20201124	-
9606	100302186	MIR548I3	-	MIR548I-3|MIRN548I3|hsa-mir-548i-3|mir-548i-3	HGNC:HGNC:35354|Ensembl:ENSG00000221305|miRBase:MI0006423	8	8p23.1	microRNA 548i-3	ncRNA	MIR548I3	microRNA 548i-3	O	-	20201124	-
9606	100302187	MIR1297	-	MIRN1297|hsa-mir-1297|mir-1297	HGNC:HGNC:35289|Ensembl:ENSG00000283126|miRBase:MI0006358	13	13q14.3	microRNA 1297	ncRNA	MIR1297	microRNA 1297	O	-	20210110	-
9606	100302188	MIR1243	-	MIRN1243|hsa-mir-1243	HGNC:HGNC:35304|Ensembl:ENSG00000283193|miRBase:MI0006373	4	4q25	microRNA 1243	ncRNA	MIR1243	microRNA 1243	O	-	20201124	-
9606	100302190	MIR1976	-	hsa-mir-1976	HGNC:HGNC:37064|Ensembl:ENSG00000238705|miRBase:MI0009986	1	1p36.11	microRNA 1976	ncRNA	MIR1976	microRNA 1976	O	-	20201124	-
9606	100302191	MIR548I4	-	MIR548I-4|MIRN548I4|hsa-mir-548i-4	HGNC:HGNC:35355|Ensembl:ENSG00000221494|miRBase:MI0006424	X	Xq21.1	microRNA 548i-4	ncRNA	MIR548I4	microRNA 548i-4	O	-	20201124	-
9606	100302192	MIR548F1	-	MIR548F-1|MIRN548F1|hsa-mir-548f-1	HGNC:HGNC:35305|Ensembl:ENSG00000221594|miRBase:MI0006374	10	10q21.1	microRNA 548f-1	ncRNA	MIR548F1	microRNA 548f-1	O	-	20201124	-
9606	100302193	MIR1255A	-	MIRN1255A|hsa-mir-1255a	HGNC:HGNC:35320|Ensembl:ENSG00000221265|miRBase:MI0006389	4	4q24	microRNA 1255a	ncRNA	MIR1255A	microRNA 1255a	O	-	20201124	-
9606	100302195	MIR320C2	-	MIR320C-2|MIRN320C2|hsa-mir-320c-2|mir-320c-2	HGNC:HGNC:35387|miRBase:MI0008191	18	18q11.2	microRNA 320c-2	ncRNA	MIR320C2	microRNA 320c-2	O	-	20201124	-
9606	100302196	MIR1234	-	MIRN1234|hsa-mir-1234	HGNC:HGNC:33926|Ensembl:ENSG00000284139|miRBase:MI0006324	8	8q24.3	microRNA 1234	ncRNA	MIR1234	microRNA 1234	O	-	20201124	-
9606	100302197	MIR1306	-	MIRN1306|hsa-mir-1306|mir-1306	HGNC:HGNC:35371|Ensembl:ENSG00000284464|miRBase:MI0006443	22	22q11.21	microRNA 1306	ncRNA	MIR1306	microRNA 1306	O	-	20201124	-
9606	100302201	MIR1228	-	MIRN1228|hsa-mir-1228|mir-1228	HGNC:HGNC:33928|Ensembl:ENSG00000221365|miRBase:MI0006318	12	12q13.3	microRNA 1228	ncRNA	MIR1228	microRNA 1228	O	-	20201124	-
9606	100302202	MIR1266	-	MIRN1266|hsa-mir-1266|mir-1266	HGNC:HGNC:35334|Ensembl:ENSG00000221052|miRBase:MI0006403	15	15q21.2	microRNA 1266	ncRNA	MIR1266	microRNA 1266	O	-	20201124	-
9606	100302203	MIR1271	-	MIRN1271|hsa-mir-1271	HGNC:HGNC:35252|Ensembl:ENSG00000221464|miRBase:MI0003814	5	5q35.2	microRNA 1271	ncRNA	MIR1271	microRNA 1271	O	-	20201124	-
9606	100302204	MIR548I1	-	MIR548I-1|MIRN548I1|hsa-mir-548i-1|mir-548i-1	HGNC:HGNC:35352|Ensembl:ENSG00000221737|miRBase:MI0006421	3	3q21.2	microRNA 548i-1	ncRNA	MIR548I1	microRNA 548i-1	O	-	20201124	-
9606	100302205	MIR1283-2	-	MIRN1283-2|hsa-mir-1283-2|mir-1283-2	HGNC:HGNC:35361|Ensembl:ENSG00000221548|miRBase:MI0006430	19	19q13.42	microRNA 1283-2	ncRNA	MIR1283-2	microRNA 1283-2	O	-	20201124	-
9606	100302208	MIR1253	-	MIRN1253|hsa-mir-1253	HGNC:HGNC:35318|Ensembl:ENSG00000221200|miRBase:MI0006387	17	17p13.3	microRNA 1253	ncRNA	MIR1253	microRNA 1253	O	-	20201124	-
9606	100302209	MIR1185-2	-	MIRN1185-2|hsa-mir-1185-2|mir-1185-2	HGNC:HGNC:35254|Ensembl:ENSG00000221614|miRBase:MI0003821	14	14q32.31	microRNA 1185-2	ncRNA	MIR1185-2	microRNA 1185-2	O	-	20201124	-
9606	100302210	MIR1909	-	MIRN1909|hsa-mir-1909|mir-1909	MIM:615201|HGNC:HGNC:35393|Ensembl:ENSG00000284216|miRBase:MI0008330	19	19p13.3	microRNA 1909	ncRNA	MIR1909	microRNA 1909	O	-	20201124	-
9606	100302211	MIR1203	-	MIRN1203|hsa-mir-1203	HGNC:HGNC:35269|Ensembl:ENSG00000221739|miRBase:MI0006335	17	17q21.32	microRNA 1203	ncRNA	MIR1203	microRNA 1203	O	-	20201124	-
9606	100302212	MIR1324	-	MIRN1324|hsa-mir-1324	HGNC:HGNC:35377|Ensembl:ENSG00000283894|miRBase:MI0006657	3	3p12.3	microRNA 1324	ncRNA	MIR1324	microRNA 1324	O	-	20201124	-
9606	100302213	MIR1181	-	MIRN1181|hsa-mir-1181	HGNC:HGNC:35262|Ensembl:ENSG00000284268|miRBase:MI0006274	19	19p13.2	microRNA 1181	ncRNA	MIR1181	microRNA 1181	O	-	20201124	-
9606	100302214	MIR1277	-	MIRN1277|hsa-mir-1277	HGNC:HGNC:35350|Ensembl:ENSG00000221463|miRBase:MI0006419	X	Xq24	microRNA 1277	ncRNA	MIR1277	microRNA 1277	O	-	20201124	-
9606	100302217	MIR1827	-	MIRN1827|hsa-mir-1827	HGNC:HGNC:35391|Ensembl:ENSG00000221476|miRBase:MI0008195	12	12q23.1	microRNA 1827	ncRNA	MIR1827	microRNA 1827	O	-	20201124	-
9606	100302218	MIR1285-1	-	MIRN1285-1|hsa-mir-1285-1	HGNC:HGNC:35277|Ensembl:ENSG00000221520|miRBase:MI0006346	7	7q21.2	microRNA 1285-1	ncRNA	MIR1285-1	microRNA 1285-1	O	-	20210110	-
9606	100302219	MIR1245A	-	MIR1245|MIRN1245|hsa-mir-1245|hsa-mir-1245a|mir-1245a	HGNC:HGNC:35311|Ensembl:ENSG00000221502|miRBase:MI0006380	2	2q32.2	microRNA 1245a	ncRNA	MIR1245A	microRNA 1245a	O	microRNA 1245	20201124	-
9606	100302220	MIR1293	-	MIRN1293|hsa-mir-1293|mir-1293	HGNC:HGNC:35286|Ensembl:ENSG00000221604|miRBase:MI0006355	12	12q13.12	microRNA 1293	ncRNA	MIR1293	microRNA 1293	O	-	20201124	-
9606	100302221	MIR1291	-	MIRN1291|hsa-mir-1291|mir-1291	HGNC:HGNC:35284|Ensembl:ENSG00000281842|miRBase:MI0006353	12	12q13.11	microRNA 1291	ncRNA	MIR1291	microRNA 1291	O	-	20201124	-
9606	100302222	MIR1911	-	MIRN1911|hsa-mir-1911|mir-1911	HGNC:HGNC:35395|Ensembl:ENSG00000222715|miRBase:MI0008332	X	Xq23	microRNA 1911	ncRNA	MIR1911	microRNA 1911	O	-	20210116	-
9606	100302223	MIR1302-8	-	MIRN1302-8|hsa-mir-1302-8	HGNC:HGNC:35300|Ensembl:ENSG00000221269|miRBase:MI0006369	9	9q22.33	microRNA 1302-8	ncRNA	MIR1302-8	microRNA 1302-8	O	-	20201124	-
9606	100302224	MIR2110	-	hsa-mir-2110|mir-2110	HGNC:HGNC:37071|Ensembl:ENSG00000284442|miRBase:MI0010629	10	10q25.3	microRNA 2110	ncRNA	MIR2110	microRNA 2110	O	-	20201124	-
9606	100302225	MIR2053	-	hsa-mir-2053	HGNC:HGNC:37069|Ensembl:ENSG00000238399|miRBase:MI0010487	8	8q23.3	microRNA 2053	ncRNA	MIR2053	microRNA 2053	O	-	20210103	-
9606	100302226	MIR1238	-	MIRN1238|hsa-mir-1238	HGNC:HGNC:33933|Ensembl:ENSG00000221410|miRBase:MI0006328	19	19p13.2	microRNA 1238	ncRNA	MIR1238	microRNA 1238	O	-	20201124	-
9606	100302227	MIR1302-1	-	MIRN1302-1|hsa-mir-1302-1	HGNC:HGNC:35293|Ensembl:ENSG00000283507|miRBase:MI0006362	12	12q24.13	microRNA 1302-1	ncRNA	MIR1302-1	microRNA 1302-1	O	-	20201124	-
9606	100302228	MIR1261	-	MIRN1261|hsa-mir-1261	HGNC:HGNC:35327|Ensembl:ENSG00000221586|miRBase:MI0006396	11	11q14.3	microRNA 1261	ncRNA	MIR1261	microRNA 1261	O	-	20201124	-
9606	100302229	MIR1250	-	MIRN1250|hsa-mir-1250|mir-1250	HGNC:HGNC:35316|Ensembl:ENSG00000221025|miRBase:MI0006385	17	17q25.3	microRNA 1250	ncRNA	MIR1250	microRNA 1250	O	-	20201124	-
9606	100302232	MIR1226	-	MIRN1226|hsa-mir-1226|mir-1226	HGNC:HGNC:33922|Ensembl:ENSG00000221585|miRBase:MI0006313	3	3p21.31	microRNA 1226	ncRNA	MIR1226	microRNA 1226	O	-	20201124	-
9606	100302233	MIR1268A	-	MIR1268|MIRN1268|hsa-mir-1268|hsa-mir-1268a	HGNC:HGNC:35336|Ensembl:ENSG00000221641|miRBase:MI0006405	15	15q11.2	microRNA 1268a	ncRNA	MIR1268A	microRNA 1268a	O	microRNA 1268	20201124	-
9606	100302234	MIR664A	-	MIR664|MIRN664|hsa-mir-664|hsa-mir-664a|mir-664a	HGNC:HGNC:35370|Ensembl:ENSG00000281696|miRBase:MI0006442	1	1q41	microRNA 664a	ncRNA	MIR664A	microRNA 664a	O	microRNA 664	20201124	-
9606	100302235	MIR1179	-	MIRN1179|hsa-mir-1179|mir-1179	HGNC:HGNC:35260|Ensembl:ENSG00000221630|miRBase:MI0006272	15	15q26.1	microRNA 1179	ncRNA	MIR1179	microRNA 1179	O	-	20201124	-
9606	100302236	MIR1260A	-	MIR1260|MIRN1260|hsa-mir-1260|hsa-mir-1260a|mir-1260a	HGNC:HGNC:35325|Ensembl:ENSG00000221754|miRBase:MI0006394	14	14q24.3	microRNA 1260a	ncRNA	MIR1260A	microRNA 1260a	O	microRNA 1260	20201129	-
9606	100302237	MIR1281	-	MIRN1281|hsa-mir-1281	HGNC:HGNC:35359|Ensembl:ENSG00000284015|miRBase:MI0006428	22	22q13.2	microRNA 1281	ncRNA	MIR1281	microRNA 1281	O	-	20201220	-
9606	100302238	MIR103B1	-	MIR103-1AS|MIRN103-1AS|hsa-mir-103-1-as	HGNC:HGNC:35384|Ensembl:ENSG00000283612|miRBase:MI0007261	5	5q34	microRNA 103b-1	ncRNA	MIR103B1	microRNA 103b-1	O	hsa-mir-103b-1|microRNA 103-1-as	20201124	-
9606	100302239	MIR548F5	-	MIR548F-5|MIRN548F5|hsa-mir-548f-5	HGNC:HGNC:35309|Ensembl:ENSG00000221348|miRBase:MI0006378	X	Xp21.1	microRNA 548f-5	ncRNA	MIR548F5	microRNA 548f-5	O	-	20201124	-
9606	100302240	MIR1304	-	MIRN1304|hsa-mir-1304	HGNC:HGNC:35302|Ensembl:ENSG00000284458|miRBase:MI0006371	11	11q21	microRNA 1304	ncRNA	MIR1304	microRNA 1304	O	-	20201220	-
9606	100302242	MIR1236	-	MIRN1236|hsa-mir-1236	HGNC:HGNC:33925|Ensembl:ENSG00000284446|miRBase:MI0006326	6	6p21.33	microRNA 1236	ncRNA	MIR1236	microRNA 1236	O	-	20201124	-
9606	100302243	MIR1972-1	-	MIR1972|hsa-mir-1972|hsa-mir-1972-1	HGNC:HGNC:37060|Ensembl:ENSG00000238728|miRBase:MI0009982	16	16p13.11	microRNA 1972-1	ncRNA	MIR1972-1	microRNA 1972-1	O	microRNA 1972	20201124	-
9606	100302246	MIR1301	-	MIRN1301|hsa-mir-1301|mir-1301	HGNC:HGNC:35253|Ensembl:ENSG00000221445|miRBase:MI0003815	2	2p23.3	microRNA 1301	ncRNA	MIR1301	microRNA 1301	O	-	20201124	-
9606	100302250	MIR1197	-	MIRN1197|hsa-mir-1197|mir-1197	HGNC:HGNC:35376|Ensembl:ENSG00000221745|miRBase:MI0006656	14	14q32.31	microRNA 1197	ncRNA	MIR1197	microRNA 1197	O	-	20201231	-
9606	100302251	MIR1264	-	MIRN1264|hsa-mir-1264	HGNC:HGNC:35246|Ensembl:ENSG00000276158|miRBase:MI0003758	X	Xq23	microRNA 1264	ncRNA	MIR1264	microRNA 1264	O	-	20210116	-
9606	100302254	MIR1282	-	MIRN1282|hsa-mir-1282	HGNC:HGNC:35360|Ensembl:ENSG00000221792|miRBase:MI0006429	15	15q15.3	microRNA 1282	ncRNA	MIR1282	microRNA 1282	O	-	20201124	-
9606	100302255	MIR1323	-	MIRN1323|hsa-mir-1323|mir-1323	HGNC:HGNC:35251|Ensembl:ENSG00000221017|miRBase:MI0003786	19	19q13.42	microRNA 1323	ncRNA	MIR1323	microRNA 1323	O	-	20201124	-
9606	100302256	MIR1180	-	MIRN1180|hsa-mir-1180|mir-1180	HGNC:HGNC:35261|Ensembl:ENSG00000221540|miRBase:MI0006273	17	17p11.2	microRNA 1180	ncRNA	MIR1180	microRNA 1180	O	-	20201213	-
9606	100302257	MIR1539	-	MIRN1539|hsa-mir-1539	HGNC:HGNC:35383|Ensembl:ENSG00000284239|miRBase:MI0007260	18	18q21.1	microRNA 1539	ncRNA	MIR1539	microRNA 1539	O	-	20201124	-
9606	100302258	MIR1469	-	MIRN1469|hsa-mir-1469	HGNC:HGNC:35378|Ensembl:ENSG00000283888|miRBase:MI0007074	15	15q26.2	microRNA 1469	ncRNA	MIR1469	microRNA 1469	O	-	20201124	-
9606	100302259	MIR1202	-	MIRN1202|hsa-mir-1202	HGNC:HGNC:35268|Ensembl:ENSG00000221456|miRBase:MI0006334	6	6q25.3	microRNA 1202	ncRNA	MIR1202	microRNA 1202	O	-	20201124	-
9606	100302260	MIR2052	-	hsa-mir-2052	HGNC:HGNC:37068|Ensembl:ENSG00000283188|miRBase:MI0010486	8	8q21.13	microRNA 2052	ncRNA	MIR2052	microRNA 2052	O	-	20201124	-
9606	100302261	MIR1910	-	MIRN1910|hsa-mir-1910|mir-1910	HGNC:HGNC:35394|Ensembl:ENSG00000283416|miRBase:MI0008331	16	16q24.1	microRNA 1910	ncRNA	MIR1910	microRNA 1910	O	-	20210118	-
9606	100302263	MIR1908	-	MIRN1908|hsa-mir-1908|mir-1908	HGNC:HGNC:35392|Ensembl:ENSG00000284416|miRBase:MI0008329	11	11q12.2	microRNA 1908	ncRNA	MIR1908	microRNA 1908	O	-	20201124	-
9606	100302265	MIR1283-1	-	MIRN1283-1|hsa-mir-1283-1|mir-1283-1	HGNC:HGNC:35255|Ensembl:ENSG00000221421|miRBase:MI0003832	19	19q13.42	microRNA 1283-1	ncRNA	MIR1283-1	microRNA 1283-1	O	-	20201124	-
9606	100302267	MIR2054	-	hsa-mir-2054	HGNC:HGNC:37070|Ensembl:ENSG00000283550|miRBase:MI0010488	4	4q28.1	microRNA 2054	ncRNA	MIR2054	microRNA 2054	O	-	20201124	-
9606	100302268	MIR1285-2	-	MIRN1285-2|hsa-mir-1285-2	HGNC:HGNC:35278|Ensembl:ENSG00000221238|miRBase:MI0006347	2	2p13.3	microRNA 1285-2	ncRNA	MIR1285-2	microRNA 1285-2	O	-	20210110	-
9606	100302270	MIR1305	-	MIRN1305|hsa-mir-1305|mir-1305	HGNC:HGNC:35303|Ensembl:ENSG00000221227|miRBase:MI0006372	4	4q34.3	microRNA 1305	ncRNA	MIR1305	microRNA 1305	O	-	20201206	-
9606	100302274	MIR1178	-	MIRN1178|hsa-mir-1178	HGNC:HGNC:35259|Ensembl:ENSG00000283768|miRBase:MI0006271	12	12q24.23	microRNA 1178	ncRNA	MIR1178	microRNA 1178	O	-	20201124	-
9606	100302275	MIR548L	-	MIRN548L|hsa-mir-548l	HGNC:HGNC:35292|Ensembl:ENSG00000221230|miRBase:MI0006361	11	11q21	microRNA 548l	ncRNA	MIR548L	microRNA 548l	O	-	20201124	-
9606	100302276	MIR1290	-	MIRN1290|hsa-mir-1290	HGNC:HGNC:35283|Ensembl:ENSG00000221662|miRBase:MI0006352	1	1p36.13	microRNA 1290	ncRNA	MIR1290	microRNA 1290	O	-	20201124	-
9606	100302277	MIR548I2	-	MIR548I-2|MIRN548I2|hsa-mir-548i-2|mir-548i-2	HGNC:HGNC:35353|Ensembl:ENSG00000221275|miRBase:MI0006422	4	4p16.1	microRNA 548i-2	ncRNA	MIR548I2	microRNA 548i-2	O	-	20201124	-
9606	100302278	MIR1302-2	-	MIRN1302-2|hsa-mir-1302-2	HGNC:HGNC:35294|Ensembl:ENSG00000284332|miRBase:MI0006363	1	1p36.33	microRNA 1302-2	ncRNA	MIR1302-2	microRNA 1302-2	O	-	20201124	-
9606	100302279	MIR1262	-	MIRN1262|hsa-mir-1262|mir-1262	HGNC:HGNC:35328|Ensembl:ENSG00000221203|miRBase:MI0006397	1	1p31.3	microRNA 1262	ncRNA	MIR1262	microRNA 1262	O	-	20201124	-
9606	100302280	MIR1237	-	MIRN1237|hsa-mir-1237	HGNC:HGNC:33927|Ensembl:ENSG00000221273|miRBase:MI0006327	11	11q13.1	microRNA 1237	ncRNA	MIR1237	microRNA 1237	O	-	20201124	-
9606	100302281	MIR1208	-	MIRN1208|hsa-mir-1208	HGNC:HGNC:35274|Ensembl:ENSG00000221261|miRBase:MI0006341	8	8q24.21	microRNA 1208	ncRNA	MIR1208	microRNA 1208	O	-	20201124	-
9606	100302282	MIR103B2	-	MIR103-2-AS|MIR103-2AS|MIRN103-2AS|hsa-mir-103-2-as	HGNC:HGNC:35385|Ensembl:ENSG00000283320|miRBase:MI0007262	20	20p13	microRNA 103b-2	ncRNA	MIR103B2	microRNA 103b-2	O	hsa-mir-103b-2|microRNA 103-2-as	20201124	-
9606	100302283	MIR1227	-	MIRN1227|hsa-mir-1227|mir-1227	HGNC:HGNC:33932|Ensembl:ENSG00000221411|miRBase:MI0006316	19	19p13.3	microRNA 1227	ncRNA	MIR1227	microRNA 1227	O	-	20201124	-
9606	100302284	MIR1303	-	MIRN1303|hsa-mir-1303	HGNC:HGNC:35301|Ensembl:ENSG00000221552|miRBase:MI0006370	5	5q33.2	microRNA 1303	ncRNA	MIR1303	microRNA 1303	O	-	20201124	-
9606	100302285	MIR1244-1	-	MIR1244|MIRN1244|hsa-mir-1244|hsa-mir-1244-1	HGNC:HGNC:35310|Ensembl:ENSG00000284378|miRBase:MI0006379	2	2q37.1	microRNA 1244-1	ncRNA	MIR1244-1	microRNA 1244-1	O	microRNA 1244	20201124	-
9606	100302286	MIR1267	-	MIRN1267|hsa-mir-1267	HGNC:HGNC:35335|Ensembl:ENSG00000221650|miRBase:MI0006404	13	13q33.3	microRNA 1267	ncRNA	MIR1267	microRNA 1267	O	-	20201124	-
9606	100302287	MIR548H3	-	MIR548H-3|MIRN548H3|hsa-mir-548h-3	HGNC:HGNC:35344|Ensembl:ENSG00000221698|miRBase:MI0006413	17	17p12	microRNA 548h-3	ncRNA	MIR548H3	microRNA 548h-3	O	-	20201124	-
9606	100302288	MIR548P	-	MIRN548P|hsa-mir-548p	HGNC:HGNC:35351|Ensembl:ENSG00000221263|miRBase:MI0006420	5	5q21.1	microRNA 548p	ncRNA	MIR548P	microRNA 548p	O	-	20201124	-
9606	100302289	MIR1251	-	MIRN1251|hsa-mir-1251	HGNC:HGNC:35317|Ensembl:ENSG00000221479|miRBase:MI0006386	12	12q23.1	microRNA 1251	ncRNA	MIR1251	microRNA 1251	O	-	20201124	-
9606	100302290	MIR1973	-	hsa-mir-1973|mir-1973	HGNC:HGNC:37061|Ensembl:ENSG00000284253|miRBase:MI0009983	4	4q26	microRNA 1973	ncRNA	MIR1973	microRNA 1973	O	-	20201124	-
9606	100302291	LOC100302291	-	-	-	1	1q25.1	forty-two-three domain containing 1 pseudogene	pseudo	-	-	-	-	20201124	-
9606	100302401	RASAL2-AS1	-	-	HGNC:HGNC:44170|Ensembl:ENSG00000224687	1	1q25.2	RASAL2 antisense RNA 1	ncRNA	RASAL2-AS1	RASAL2 antisense RNA 1	O	RASAL2 antisense RNA 1 (non-protein coding)	20201124	-
9606	100302509	LECD	-	-	MIM:300778	X	Xp22.3	Corneal dystrophy, Lisch epithelial	unknown	-	-	-	-	20190816	-
9606	100302510	XECD	-	-	MIM:300779	X	Xq25	Corneal dystrophy, endothelial, X-linked	unknown	-	-	-	-	20190816	-
9606	100302511	EOE1	-	EE	MIM:610247	7	7q11.2	Esophagitis, eosinophilic	unknown	-	-	-	-	20190816	-
9606	100302512	RLS6	-	-	MIM:611185	6	6p21	Restless legs syndrome, susceptibility to, 6	unknown	-	-	-	-	20190816	-
9606	100302513	DFNB71	-	-	MIM:612789	8	8p22-p21.3	deafness, autosomal recessive 71	unknown	-	-	-	-	20191002	-
9606	100302514	NRCLP5	-	-	MIM:612851	14	14q11.2	Narcolepsy 5	unknown	-	-	-	-	20190816	-
9606	100302515	OFC12	-	-	MIM:612858	8	8q24.3	Orofacial cleft 12	unknown	-	-	-	-	20200822	-
9606	100302516	CTEPH1	-	-	MIM:612862	6	6p21.3	Pulmonary hypertension, chronic thromboembolic, without deep vein thrombosis, susceptibility to	unknown	-	-	-	-	20190816	-
9606	100302517	MENOQ2	-	-	MIM:612884	19	19q13.4	Menopause, natural, age at, QTL2	unknown	-	-	-	-	20190816	-
9606	100302518	MENOQ3	-	-	MIM:612885	-	-	Menopause, natural, age at, QTL3	unknown	-	-	-	-	20170408	-
9606	100302519	MENOQ4	-	-	MIM:612886	5	5q35.2	Menopause, natural, age at, QTL4	unknown	-	-	-	-	20190816	-
9606	100302522	PTCSC1	-	NCRNA00197|PTCSC	MIM:617440|HGNC:HGNC:37127|Ensembl:ENSG00000287736	8	8q24.22	papillary thyroid carcinoma susceptibility candidate 1	ncRNA	PTCSC1	papillary thyroid carcinoma susceptibility candidate 1	O	papillary thyroid carcinoma susceptibility candidate (non-protein coding)|papillary thyroid carcinoma susceptibility candidate 1 (non-protein coding)	20201124	-
9606	100302526	FAM41AY2	-	-	HGNC:HGNC:37135	Y	Yq11.222	family with sequence similarity 41 member A, Y-linked 2	ncRNA	FAM41AY2	family with sequence similarity 41 member A, Y-linked 2	O	-	20201124	-
9606	100302559	PURAQTL1	-	-	MIM:612795	11	11q12-q13.1	Polyunsaturated fatty acids plasma level QTL1	unknown	-	-	-	-	20190816	-
9606	100302560	MUHH2	-	-	MIM:612841	1	1p21.1-q21.3	Hypotrichosis, hereditary, Marie Unna type, 2	unknown	-	-	-	-	20170408	-
9606	100302561	RLS7	-	-	MIM:612853	2	2p14-p13	Restless legs syndrome 7	unknown	-	-	-	-	20190816	-
9606	100302562	MENAQ2	-	-	MIM:612882	6	6q21	Menarche, age at, QTL2	unknown	-	-	-	-	20190816	-
9606	100302563	MENAQ3	-	-	MIM:612883	9	9q31.2	Menarche, age at, QTL3	unknown	-	-	-	-	20200822	-
9606	100302640	LINC00882	-	-	HGNC:HGNC:48568	3	3q13.12	long intergenic non-protein coding RNA 882	ncRNA	LINC00882	long intergenic non-protein coding RNA 882	O	-	20201124	-
9606	100302650	BABAM2-AS1	-	BRE-AS1	HGNC:HGNC:44171	2	2p23.2	BABAM2 antisense RNA 1	ncRNA	BABAM2-AS1	BABAM2 antisense RNA 1	O	BRE antisense RNA 1 (non-protein coding)	20201124	-
9606	100302652	GPR75-ASB3	-	ASB-3|ASB3	HGNC:HGNC:40043|Ensembl:ENSG00000115239	2	2p16.2	GPR75-ASB3 readthrough	protein-coding	GPR75-ASB3	GPR75-ASB3 readthrough	O	GPR75-ASB3 protein|Ankyrin repeat and SOCS box protein 3	20201124	-
9606	100302657	DDX11L3	-	-	HGNC:HGNC:37104	3	3q29	DEAD/H-box helicase 11 like 3 (pseudogene)	pseudo	DDX11L3	DEAD/H-box helicase 11 like 3 (pseudogene)	O	DEAD/H (Asp-Glu-Ala-Asp/His) box helicase 11 like 3|DEAD/H (Asp-Glu-Ala-Asp/His) box polypeptide 11 like 3|DEAD/H box polypeptide 11 like 3	20200218	-
9606	100302666	CSPG4P13	-	-	HGNC:HGNC:49195|Ensembl:ENSG00000260139	15	15q24.3	chondroitin sulfate proteoglycan 4 pseudogene 13	pseudo	CSPG4P13	chondroitin sulfate proteoglycan 4 pseudogene 13	O	-	20201124	-
9606	100302680	DELXQ28	-	MICRODELXq28	MIM:300475	-	-	Chromosome Xq28 microdeletion syndrome	unknown	-	-	-	-	20170402	-
9606	100302681	PVNH3	-	-	MIM:608098	5	5p15.1	Periventricular nodular heterotopia 3	unknown	-	-	-	-	20190816	-
9606	100302682	PVNH5	-	-	MIM:612881	5	5q14.3-q15	Periventricular nodular heterotopia 5	unknown	-	-	-	-	20190816	-
9606	100302683	STQTL18	-	-	MIM:612892	6	6p22.1	Stature QTL 18	unknown	-	-	-	-	20190816	-
9606	100302684	STQTL19	-	-	MIM:612893	6	6p21.31	Stature QTL 19	unknown	-	-	-	-	20190816	-
9606	100302685	STQTL20	-	-	MIM:612894	13	13q14.3	Stature QTL 20	unknown	-	-	-	-	20190816	-
9606	100302686	MTBS3	-	-	MIM:612929	20	20q13.31-q13.33	Mycobacterium tuberculosis, susceptibility to, 3	unknown	-	-	-	-	20190816	-
9606	100302689	GPN3P1	-	-	HGNC:HGNC:44914	10	10p12.1	GPN-loop GTPase 3 pseudogene 1	pseudo	GPN3P1	GPN-loop GTPase 3 pseudogene 1	O	-	20201124	-
9606	100302690	DLG2-AS1	-	DLG2-AS|DLG2AS|PSZA11q14|SZ-1	HGNC:HGNC:37132	11	11q14.1	DLG2 antisense RNA 1	ncRNA	DLG2-AS1	DLG2 antisense RNA 1	O	DLG2 antisense RNA 1 (non-protein coding)	20190324	-
9606	100302691	LINC00184	-	HANC|NCRNA00184	HGNC:HGNC:37192|Ensembl:ENSG00000224939	1	1q42.3	long intergenic non-protein coding RNA 184	ncRNA	LINC00184	long intergenic non-protein coding RNA 184	O	-	20201124	-
9606	100302692	FTX	-	LINC00182|MIR374AHG|NCRNA00182	MIM:300936|HGNC:HGNC:37190|Ensembl:ENSG00000230590	X	Xq13.2	FTX transcript, XIST regulator	ncRNA	FTX	FTX transcript, XIST regulator	O	FTX transcript, XIST regulator (non-protein coding)|five prime to XIST|mir-374a-545 cluster host gene (non-protein coding)	20210103	-
9606	100302716	HTGH	-	DEL17q24	MIM:135400	17	17q24.2-q24.3	Hypertrichosis terminalis, generalized, with or without gingival hyperplasia	unknown	-	-	-	-	20190816	-
9606	100302718	B6QTL1	-	-	MIM:612957	1	1p36.12	Vitamin B6 plasma level QTL 1	unknown	-	-	-	-	20170408	-
9606	100302719	BMIQ15	-	-	MIM:612967	17	17q23.2-q25.1	Body mass index QTL 15	unknown	-	-	-	-	20190816	-
9606	100302720	CTRCT34	-	CATC3	MIM:612968	-	-	Cataract, autosomal recessive congenital 3	unknown	-	-	-	-	20170408	-
9606	100302721	ARHI2	-	-	MIM:612976	3	3p26.1-p25.1	Age-related hearing impairment 2	unknown	-	-	-	-	20190816	-
9606	100302736	TMED7-TICAM2	-	MyD88-4|TICAM-2|TICAM2|TIRAP3|TIRP|TRAM	HGNC:HGNC:33945|Ensembl:ENSG00000251201	5	5q22.3	TMED7-TICAM2 readthrough	protein-coding	TMED7-TICAM2	TMED7-TICAM2 readthrough	O	TRAM adaptor with GOLD domain|Putative NF-kappa-B-activating protein 502|TIR domain-containing adapter molecule 2|TMED7-TICAM2 read-through transcript|Toll-like receptor adaptor protein 3|Toll/interleukin-1 receptor domain-containing protein	20201124	-
9606	100302737	ZNF861P	-	-	HGNC:HGNC:34514|Ensembl:ENSG00000267235	19	19p13.12	zinc finger protein 861, pseudogene	pseudo	ZNF861P	zinc finger protein 861, pseudogene	O	-	20201124	-
9606	100302738	RNU6-21P	-	RNU6-21	HGNC:HGNC:34265|Ensembl:ENSG00000207441	16	16q21	RNA, U6 small nuclear 21, pseudogene	pseudo	RNU6-21P	RNA, U6 small nuclear 21, pseudogene	O	-	20201124	-
9606	100302739	PCNA-AS1	-	PCNA-AS|PCNAAS	HGNC:HGNC:37184	20	20p12.3	PCNA antisense RNA 1	ncRNA	PCNA-AS1	PCNA antisense RNA 1	O	PCNA antisense RNA (non-protein coding)|PCNA antisense RNA 1 (non-protein coding)	20201124	-
9606	100302740	FAS-AS1	-	FAS-AS|FASAS|SAF	HGNC:HGNC:37128	10	10q23.31	FAS antisense RNA 1	ncRNA	FAS-AS1	FAS antisense RNA 1	O	FAS antisense RNA (non-protein coding)|FAS antisense RNA 1 (non-protein coding)	20210121	-
9606	100302741	RNU6-15P	-	RNU6-15	HGNC:HGNC:34259|Ensembl:ENSG00000207264	10	10p12.31	RNA, U6 small nuclear 15, pseudogene	pseudo	RNU6-15P	RNA, U6 small nuclear 15, pseudogene	O	-	20201124	-
9606	100302742	RNU6-42P	-	RNU6-42	HGNC:HGNC:34286|Ensembl:ENSG00000206892	3	3q29	RNA, U6 small nuclear 42, pseudogene	pseudo	RNU6-42P	RNA, U6 small nuclear 42, pseudogene	O	-	20201124	-
9606	100302743	SNORA80B	-	ACA67B	HGNC:HGNC:34355|Ensembl:ENSG00000206633	2	2p25.1	small nucleolar RNA, H/ACA box 80B	snoRNA	SNORA80B	small nucleolar RNA, H/ACA box 80B	O	-	20201124	-
9606	100302746	NCRUPAR	-	NCRNA00193|ncR-uPAR	HGNC:HGNC:37153	5	5q13.3	non-protein coding RNA, upstream of F2R/PAR1	ncRNA	NCRUPAR	non-protein coding RNA, upstream of F2R/PAR1	O	noncoding RNA upstream of the PAR-1	20201124	-
9606	100302751	NCLP1	-	-	HGNC:HGNC:35472	9	9q34.3	nucleolin pseudogene 1	pseudo	NCLP1	nucleolin pseudogene 1	O	-	20201124	-
9606	100303453	TSNAX-DISC1	-	-	HGNC:HGNC:49177|Ensembl:ENSG00000270106	1	1q42.2	TSNAX-DISC1 readthrough (NMD candidate)	ncRNA	TSNAX-DISC1	TSNAX-DISC1 readthrough (NMD candidate)	O	-	20201124	-
9606	100303491	ZEB2-AS1	-	ZEB2-AS|ZEB2AS|ZEB2NAT	HGNC:HGNC:37149|Ensembl:ENSG00000238057	2	2q22.3	ZEB2 antisense RNA 1	ncRNA	ZEB2-AS1	ZEB2 antisense RNA 1	O	ZEB2 antisense RNA 1 (non-protein coding)|ZEB2 natural antisense transcript	20201129	-
9606	100303715	IDDM24	-	-	MIM:613006	10	10q23.31	Diabetes mellitus, insulin-dependent, 24	unknown	-	-	-	-	20190816	-
9606	100303716	PBC2	-	-	MIM:613007	6	6p21.3	Biliary cirrhosis, primary, 2	unknown	-	-	-	-	20190816	-
9606	100303717	PBC3	-	-	MIM:613008	1	1p31.2	Biliary cirrhosis, primary, 3	unknown	-	-	-	-	20170408	-
9606	100303728	SLC25A5-AS1	-	-	HGNC:HGNC:43438|Ensembl:ENSG00000224281	X	Xq24	SLC25A5 antisense RNA 1	ncRNA	SLC25A5-AS1	SLC25A5 antisense RNA 1	O	SLC25A5 antisense RNA 1 (non-protein coding)	20201124	-
9606	100303743	LSM3P5	-	-	HGNC:HGNC:44350	16	16q23.1	LSM3 homolog, U6 small nuclear RNA and mRNA degradation associated pseudogene 5	pseudo	LSM3P5	LSM3 homolog, U6 small nuclear RNA and mRNA degradation associated pseudogene 5	O	LSM3 U6 small nuclear RNA and mRNA degradation associated pseudogene 5|LSM3 homolog, U6 small nuclear RNA associated pseudogene 5|LSM3 pseudogene 5	20201124	-
9606	100303745	LSM3P2	-	-	HGNC:HGNC:44347	12	12q22	LSM3 homolog, U6 small nuclear RNA and mRNA degradation associated pseudogene 2	pseudo	LSM3P2	LSM3 homolog, U6 small nuclear RNA and mRNA degradation associated pseudogene 2	O	LSM3 U6 small nuclear RNA and mRNA degradation associated pseudogene 2|LSM3 homolog, U6 small nuclear RNA associated pseudogene 2|LSM3 pseudogene 2	20201124	-
9606	100303748	LSM3P1	-	-	HGNC:HGNC:44346	17	17q21.32	LSM3 homolog, U6 small nuclear RNA and mRNA degradation associated pseudogene 1	pseudo	LSM3P1	LSM3 homolog, U6 small nuclear RNA and mRNA degradation associated pseudogene 1	O	LSM3 U6 small nuclear RNA and mRNA degradation associated pseudogene 1|LSM3 homolog, U6 small nuclear RNA associated pseudogene 1|LSM3 pseudogene 1	20201124	-
9606	100303749	LOC100303749	-	-	-	5	5q12.3	LSM3 homolog, U6 small nuclear RNA associated (S. cerevisiae) pseudogene	pseudo	-	-	-	-	20201124	-
9606	100303755	PET117	-	CSRP2BP|MC4DN19	MIM:614771|HGNC:HGNC:40045|Ensembl:ENSG00000232838	20	20p11.23	PET117 cytochrome c oxidase chaperone	protein-coding	PET117	PET117 cytochrome c oxidase chaperone	O	protein PET117 homolog, mitochondrial|PET117 homolog|alternative protein CSRP2BP	20210123	-
9606	100306937	NBLST4	-	-	MIM:613015	6	6p22	Neuroblastoma, susceptibility to, 4	unknown	-	-	-	-	20190816	-
9606	100306938	NBLST5	-	-	MIM:613016	2	2q35	Neuroblastoma, susceptibility to, 5	unknown	-	-	-	-	20190816	-
9606	100306939	NBLST6	-	-	MIM:613017	1	1q21.1	Neuroblastoma, susceptibility to, 6	unknown	-	-	-	-	20170408	-
9606	100306940	FL1	-	-	MIM:613024	6	6p21.33	Follicular lymphoma, susceptibility to, 1	unknown	-	-	-	-	20190816	-
9606	100306951	PITPNA-AS1	-	-	HGNC:HGNC:44116|Ensembl:ENSG00000236618	17	17p13.3	PITPNA antisense RNA 1	ncRNA	PITPNA-AS1	PITPNA antisense RNA 1	O	PITPNA antisense RNA 1 (non-protein coding)	20201124	-
9606	100306975	NDUFAF4P1	-	-	HGNC:HGNC:44194	15	15q21.1	NADH:ubiquinone oxidoreductase complex assembly factor 4 pseudogene 1	pseudo	NDUFAF4P1	NADH:ubiquinone oxidoreductase complex assembly factor 4 pseudogene 1	O	NADH dehydrogenase (ubiquinone) complex I, assembly factor 4 pseudogene 1	20201124	-
9606	100306978	DEL19Q13.11	-	C19DELq13.11|C19DELq13.11d	MIM:613026	19	19q13.11	Chromosome 19q13.11 deletion syndrome	unknown	-	-	-	-	20190816	-
9606	100306979	ATFB8	-	-	MIM:613055	16	16q22	Atrial fibrillation, familial, 8	unknown	-	-	-	-	20190816	-
9606	100307118	BCC1	-	-	MIM:605462	1	1p36	Basal cell carcinoma, susceptibility to, 1	unknown	-	-	-	-	20170408	-
9606	100307119	BCC2	-	-	MIM:613058	1	1q42	Basal cell carcinoma, susceptibility to, 2	unknown	-	-	-	-	20170408	-
9606	100307120	BCC3	-	-	MIM:613059	5	5p15.33	Basal cell carcinoma, susceptibility to, 3	unknown	-	-	-	-	20190816	-
9606	100307121	BCC4	-	-	MIM:613061	12	12q13	Basal cell carcinoma, susceptibility to, 4	unknown	-	-	-	-	20190816	-
9606	100307122	BCC5	-	-	MIM:613062	9	9p21	Basal cell carcinoma, susceptibility to, 5	unknown	-	-	-	-	20190816	-
9606	100307123	BCC6	-	-	MIM:613063	7	7q32	Basal cell carcinoma, susceptibility to, 6	unknown	-	-	-	-	20190816	-
9606	100307126	CHMP4BP1	-	-	HGNC:HGNC:43616	14	14q22.3	charged multivesicular body protein 4B pseudogene 1	pseudo	CHMP4BP1	charged multivesicular body protein 4B pseudogene 1	O	-	20201124	-
9606	100309464	OTX2-AS1	-	OTX2OS1	HGNC:HGNC:43906|Ensembl:ENSG00000248550	14	14q22.3	OTX2 antisense RNA 1 (head to head)	ncRNA	OTX2-AS1	OTX2 antisense RNA 1 (head to head)	O	OTX2 antisense RNA 1 (non-protein coding)|Otx2 opposite strand transcript 1	20201124	-
9606	100310754	DUPXP11.23P11.22	-	CXDUPp11.23p11.22	MIM:300801	X	Xp11.23-p11.22	Chromosome Xp11.23-p11.22 duplication syndrome	unknown	-	-	-	-	20190816	-
9606	100310755	ATOD7	-	-	MIM:613064	11	11q13.5	Dermatitis, atopic, susceptibility to, 7	unknown	-	-	-	-	20190816	-
9606	100310756	LOC100310756	-	-	-	8	8q24.3	uncharacterized LOC100310756	ncRNA	-	-	-	-	20201124	-
9606	100310782	LOC100310782	-	-	Ensembl:ENSG00000214278	5	5p15.33	mitochondrial translational initiation factor 3 pseudogene	pseudo	-	-	-	-	20201124	-
9606	100310785	ALL1	-	-	MIM:613065	10	10q21	Leukemia, acute lymphocytic, susceptibility to, 1	unknown	-	-	-	-	20190816	-
9606	100310786	ALL2	-	-	MIM:613067	7	7p12.2	Leukemia, acute lymphoblastic, susceptibility to, 2	unknown	-	-	-	-	20190816	-
9606	100310812	SPDYE2B	-	SPDYE2L	HGNC:HGNC:48334|Ensembl:ENSG00000173678	7	7q22.1	speedy/RINGO cell cycle regulator family member E2B	protein-coding	SPDYE2B	speedy/RINGO cell cycle regulator family member E2B	O	speedy protein E2B|WBSCR19-like protein 3|putative WBSCR19-like protein 3|putative speedy protein E2-like protein	20201124	-
9606	100310835	LOC100310835	-	-	-	16	16q12.2	thyroid hormone receptor interactor 13 pseudogene	pseudo	-	-	-	-	20201124	-
9606	100310838	VDAC1P3	-	-	HGNC:HGNC:37478	X	Xq21.31	voltage dependent anion channel 1 pseudogene 3	pseudo	VDAC1P3	voltage dependent anion channel 1 pseudogene 3	O	-	20201124	-
9606	100310839	VDAC1P7	-	-	HGNC:HGNC:37482	3	3p12.3	voltage dependent anion channel 1 pseudogene 7	pseudo	VDAC1P7	voltage dependent anion channel 1 pseudogene 7	O	-	20201124	-
9606	100310840	VDAC1P8	-	-	HGNC:HGNC:37483	6	6q24.2	voltage dependent anion channel 1 pseudogene 8	pseudo	VDAC1P8	voltage dependent anion channel 1 pseudogene 8	O	-	20201124	-
9606	100310841	VDAC1P11	-	-	HGNC:HGNC:37480|Ensembl:ENSG00000237679	9	9q22.32	voltage dependent anion channel 1 pseudogene 11	pseudo	VDAC1P11	voltage dependent anion channel 1 pseudogene 11	O	-	20201124	-
9606	100310842	RBPJP1	-	IGKJRBP1|RBPSUHP1	HGNC:HGNC:5725	9	9p13-p12	RBPJ pseudogene 1	pseudo	RBPJP1	RBPJ pseudogene 1	O	immunoglobulin kappa J region recombination signal binding protein pseudogene 1|recombining binding protein suppressor of hairless pseudogene 1	20190324	-
9606	100310846	ANKRD61	-	-	HGNC:HGNC:22467|Ensembl:ENSG00000157999	7	7p22.1	ankyrin repeat domain 61	protein-coding	ANKRD61	ankyrin repeat domain 61	O	ankyrin repeat domain-containing protein 61	20201124	-
9606	100310848	SNRPCP4	-	-	HGNC:HGNC:49819	18	18p11.31	small nuclear ribonucleoprotein polypeptide C pseudogene 4	pseudo	SNRPCP4	small nuclear ribonucleoprotein polypeptide C pseudogene 4	O	-	20201124	-
9606	100310849	SNRPCP19	-	-	HGNC:HGNC:49834	7	7p15.3	small nuclear ribonucleoprotein polypeptide C pseudogene 19	pseudo	SNRPCP19	small nuclear ribonucleoprotein polypeptide C pseudogene 19	O	-	20201124	-
9606	100310850	SNRPCP11	-	-	HGNC:HGNC:49826|Ensembl:ENSG00000241346	3	3q21.2	small nuclear ribonucleoprotein polypeptide C pseudogene 11	pseudo	SNRPCP11	small nuclear ribonucleoprotein polypeptide C pseudogene 11	O	-	20201124	-
9606	100310851	SNRPCP8	-	-	HGNC:HGNC:49823|Ensembl:ENSG00000250580	3	3q22.1	small nuclear ribonucleoprotein polypeptide C pseudogene 8	pseudo	SNRPCP8	small nuclear ribonucleoprotein polypeptide C pseudogene 8	O	-	20201124	-
9606	100310852	SNRPCP7	-	-	HGNC:HGNC:49822|Ensembl:ENSG00000277952	12	12p13.31	small nuclear ribonucleoprotein polypeptide C pseudogene 7	pseudo	SNRPCP7	small nuclear ribonucleoprotein polypeptide C pseudogene 7	O	-	20201124	-
9606	100310853	SNRPCP9	-	-	HGNC:HGNC:49824|Ensembl:ENSG00000231812	7	7q21.3	small nuclear ribonucleoprotein polypeptide C pseudogene 9	pseudo	SNRPCP9	small nuclear ribonucleoprotein polypeptide C pseudogene 9	O	-	20201124	-
9606	100310854	SNRPCP12	-	-	HGNC:HGNC:49827	11	11q13.2	small nuclear ribonucleoprotein polypeptide C pseudogene 12	pseudo	SNRPCP12	small nuclear ribonucleoprotein polypeptide C pseudogene 12	O	-	20201124	-
9606	100310855	SNRPCP14	-	-	HGNC:HGNC:49829|Ensembl:ENSG00000254805	11	11q13.4	small nuclear ribonucleoprotein polypeptide C pseudogene 14	pseudo	SNRPCP14	small nuclear ribonucleoprotein polypeptide C pseudogene 14	O	-	20201124	-
9606	100310856	SNRPCP6	-	-	HGNC:HGNC:49821|Ensembl:ENSG00000254683	8	8p23.1	small nuclear ribonucleoprotein polypeptide C pseudogene 6	pseudo	SNRPCP6	small nuclear ribonucleoprotein polypeptide C pseudogene 6	O	-	20201124	-
9606	100310857	SNRPCP15	-	-	HGNC:HGNC:49830|Ensembl:ENSG00000230106	8	8p23.1	small nuclear ribonucleoprotein polypeptide C pseudogene 15	pseudo	SNRPCP15	small nuclear ribonucleoprotein polypeptide C pseudogene 15	O	-	20201124	-
9606	100310869	IGKV2OR2-7D	-	-	HGNC:HGNC:37489|IMGT/GENE-DB:IGKV2/OR2-7D	2	2q11.2	immunoglobulin kappa variable 2/OR2-7D (pseudogene)	pseudo	IGKV2OR2-7D	immunoglobulin kappa variable 2/OR2-7D (pseudogene)	O	IGKV2/OR2-7D	20201124	-
9606	100312774	VN1R56P	-	-	HGNC:HGNC:37376	11	11p15.4	vomeronasal 1 receptor 56 pseudogene	pseudo	VN1R56P	vomeronasal 1 receptor 56 pseudogene	O	-	20201124	-
9606	100312775	VN1R20P	-	-	HGNC:HGNC:37335|Ensembl:ENSG00000233121	3	3p25.1	vomeronasal 1 receptor 20 pseudogene	pseudo	VN1R20P	vomeronasal 1 receptor 20 pseudogene	O	vomeronasal 1 receptor 4 pseudogene	20201124	-
9606	100312781	VN1R24P	-	-	HGNC:HGNC:37344	7	7p11.2	vomeronasal 1 receptor 24 pseudogene	pseudo	VN1R24P	vomeronasal 1 receptor 24 pseudogene	O	-	20201124	-
9606	100312782	VN1R25P	-	-	HGNC:HGNC:37345|Ensembl:ENSG00000224947	7	7p11.2	vomeronasal 1 receptor 25 pseudogene	pseudo	VN1R25P	vomeronasal 1 receptor 25 pseudogene	O	vomeronasal 1 receptor 4 pseudogene	20201124	-
9606	100312783	VN1R26P	-	-	HGNC:HGNC:37346	7	7p11.2	vomeronasal 1 receptor 26 pseudogene	pseudo	VN1R26P	vomeronasal 1 receptor 26 pseudogene	O	-	20201124	-
9606	100312784	VN1R27P	-	-	HGNC:HGNC:37347	7	7p11.2	vomeronasal 1 receptor 27 pseudogene	pseudo	VN1R27P	vomeronasal 1 receptor 27 pseudogene	O	-	20201124	-
9606	100312785	VN1R28P	-	-	HGNC:HGNC:37348|Ensembl:ENSG00000227182	7	7p11.2	vomeronasal 1 receptor 28 pseudogene	pseudo	VN1R28P	vomeronasal 1 receptor 28 pseudogene	O	vomeronasal 1 receptor 4 pseudogene	20201124	-
9606	100312786	VN1R29P	-	-	HGNC:HGNC:37349	7	7p11.2	vomeronasal 1 receptor 29 pseudogene	pseudo	VN1R29P	vomeronasal 1 receptor 29 pseudogene	O	-	20201124	-
9606	100312787	VN1R31P	-	-	HGNC:HGNC:37351|Ensembl:ENSG00000236284	7	7q11.21	vomeronasal 1 receptor 31 pseudogene	pseudo	VN1R31P	vomeronasal 1 receptor 31 pseudogene	O	-	20201124	-
9606	100312788	VN1R32P	-	-	HGNC:HGNC:37352|Ensembl:ENSG00000230361	7	7q11.21	vomeronasal 1 receptor 32 pseudogene	pseudo	VN1R32P	vomeronasal 1 receptor 32 pseudogene	O	-	20201124	-
9606	100312789	VN1R35P	-	-	HGNC:HGNC:37355|Ensembl:ENSG00000228660	7	7q11.21	vomeronasal 1 receptor 35 pseudogene	pseudo	VN1R35P	vomeronasal 1 receptor 35 pseudogene	O	-	20201124	-
9606	100312790	VN1R36P	-	-	HGNC:HGNC:37356	7	7q11.21	vomeronasal 1 receptor 36 pseudogene	pseudo	VN1R36P	vomeronasal 1 receptor 36 pseudogene	O	-	20201124	-
9606	100312791	VN1R39P	-	-	HGNC:HGNC:37359	7	7q11.21	vomeronasal 1 receptor 39 pseudogene	pseudo	VN1R39P	vomeronasal 1 receptor 39 pseudogene	O	-	20201124	-
9606	100312792	VN1R40P	-	-	HGNC:HGNC:37360|Ensembl:ENSG00000223845	7	7q11.21	vomeronasal 1 receptor 40 pseudogene	pseudo	VN1R40P	vomeronasal 1 receptor 40 pseudogene	O	-	20201124	-
9606	100312793	VN1R41P	-	-	HGNC:HGNC:37361	7	7q11.21	vomeronasal 1 receptor 41 pseudogene	pseudo	VN1R41P	vomeronasal 1 receptor 41 pseudogene	O	-	20201124	-
9606	100312794	VN1R42P	-	-	HGNC:HGNC:37362	7	7q11.21	vomeronasal 1 receptor 42 pseudogene	pseudo	VN1R42P	vomeronasal 1 receptor 42 pseudogene	O	-	20201124	-
9606	100312795	VN1R43P	-	-	HGNC:HGNC:37363	7	7q11.21	vomeronasal 1 receptor 43 pseudogene	pseudo	VN1R43P	vomeronasal 1 receptor 43 pseudogene	O	-	20201124	-
9606	100312796	VN1R45P	-	-	HGNC:HGNC:37365	8	8p11.1	vomeronasal 1 receptor 45 pseudogene	pseudo	VN1R45P	vomeronasal 1 receptor 45 pseudogene	O	-	20201124	-
9606	100312797	VN1R47P	-	-	HGNC:HGNC:37367	9	9p13.3	vomeronasal 1 receptor 47 pseudogene	pseudo	VN1R47P	vomeronasal 1 receptor 47 pseudogene	O	-	20201124	-
9606	100312798	VN1R48P	-	-	HGNC:HGNC:37368|Ensembl:ENSG00000237487	9	9p13.1	vomeronasal 1 receptor 48 pseudogene	pseudo	VN1R48P	vomeronasal 1 receptor 48 pseudogene	O	-	20201124	-
9606	100312799	VN1R49P	-	VN1R50P	HGNC:HGNC:37369	9	9q13	vomeronasal 1 receptor 49 pseudogene	pseudo	VN1R49P	vomeronasal 1 receptor 49 pseudogene	O	vomeronasal 1 receptor 50 pseudogene	20201124	-
9606	100312801	VN1R51P	-	-	HGNC:HGNC:37371|Ensembl:ENSG00000228038	9	9q22.33	vomeronasal 1 receptor 51 pseudogene	pseudo	VN1R51P	vomeronasal 1 receptor 51 pseudogene	O	vomeronasal 1 receptor 1 pseudogene	20201124	-
9606	100312802	VN1R52P	-	-	HGNC:HGNC:37372	9	9q22.33	vomeronasal 1 receptor 52 pseudogene	pseudo	VN1R52P	vomeronasal 1 receptor 52 pseudogene	O	-	20201124	-
9606	100312803	VN1R110P	-	-	HGNC:HGNC:37438|Ensembl:ENSG00000231725	X	Xp11.23	vomeronasal 1 receptor 110 pseudogene	pseudo	VN1R110P	vomeronasal 1 receptor 110 pseudogene	O	-	20201124	-
9606	100312804	VN1R15P	-	-	HGNC:HGNC:37327	1	1q42.13	vomeronasal 1 receptor 15 pseudogene	pseudo	VN1R15P	vomeronasal 1 receptor 15 pseudogene	O	-	20201124	-
9606	100312805	VN1R16P	-	-	HGNC:HGNC:37330	1	1q44	vomeronasal 1 receptor 16 pseudogene	pseudo	VN1R16P	vomeronasal 1 receptor 16 pseudogene	O	-	20201124	-
9606	100312806	VN1R53P	-	-	HGNC:HGNC:37373|Ensembl:ENSG00000236313	10	10p11.21	vomeronasal 1 receptor 53 pseudogene	pseudo	VN1R53P	vomeronasal 1 receptor 53 pseudogene	O	-	20201124	-
9606	100312807	VN1R54P	-	-	HGNC:HGNC:37374|Ensembl:ENSG00000232109	10	10q11.21	vomeronasal 1 receptor 54 pseudogene	pseudo	VN1R54P	vomeronasal 1 receptor 54 pseudogene	O	-	20201124	-
9606	100312808	VN1R55P	-	-	HGNC:HGNC:37375	10	10q23.31	vomeronasal 1 receptor 55 pseudogene	pseudo	VN1R55P	vomeronasal 1 receptor 55 pseudogene	O	-	20201124	-
9606	100312809	VN1R57P	-	-	HGNC:HGNC:37377|Ensembl:ENSG00000257609	12	12q21.31	vomeronasal 1 receptor 57 pseudogene	pseudo	VN1R57P	vomeronasal 1 receptor 57 pseudogene	O	vomeronasal 1 receptor 4 pseudogene	20201124	-
9606	100312810	VN1R58P	-	-	HGNC:HGNC:37378	13	13q11	vomeronasal 1 receptor 58 pseudogene	pseudo	VN1R58P	vomeronasal 1 receptor 58 pseudogene	O	-	20201124	-
9606	100312811	VN1R59P	-	-	HGNC:HGNC:37379	14	14q23.1	vomeronasal 1 receptor 59 pseudogene	pseudo	VN1R59P	vomeronasal 1 receptor 59 pseudogene	O	-	20201124	-
9606	100312812	VN1R60P	-	-	HGNC:HGNC:37380|Ensembl:ENSG00000261048	15	15q11.2	vomeronasal 1 receptor 60 pseudogene	pseudo	VN1R60P	vomeronasal 1 receptor 60 pseudogene	O	-	20201124	-
9606	100312813	VN1R61P	-	-	HGNC:HGNC:37381	15	15q11.2	vomeronasal 1 receptor 61 pseudogene	pseudo	VN1R61P	vomeronasal 1 receptor 61 pseudogene	O	-	20201124	-
9606	100312814	VN1R62P	-	-	HGNC:HGNC:37382	15	15q11.2	vomeronasal 1 receptor 62 pseudogene	pseudo	VN1R62P	vomeronasal 1 receptor 62 pseudogene	O	-	20201124	-
9606	100312815	VN1R63P	-	-	HGNC:HGNC:37383	15	15q11.2	vomeronasal 1 receptor 63 pseudogene	pseudo	VN1R63P	vomeronasal 1 receptor 63 pseudogene	O	-	20201124	-
9606	100312816	VN1R69P	-	-	HGNC:HGNC:37390	16	16p11.2	vomeronasal 1 receptor 69 pseudogene	pseudo	VN1R69P	vomeronasal 1 receptor 69 pseudogene	O	vomeronasal 1 receptor 4 pseudogene	20201124	-
9606	100312817	VN1R71P	-	-	HGNC:HGNC:37392|Ensembl:ENSG00000264837	17	17q11.1	vomeronasal 1 receptor 71 pseudogene	pseudo	VN1R71P	vomeronasal 1 receptor 71 pseudogene	O	-	20201124	-
9606	100312818	VN1R73P	-	-	HGNC:HGNC:37394	18	18p11.21	vomeronasal 1 receptor 73 pseudogene	pseudo	VN1R73P	vomeronasal 1 receptor 73 pseudogene	O	-	20201124	-
9606	100312819	VN1R74P	-	-	HGNC:HGNC:37395	18	18p11.21	vomeronasal 1 receptor 74 pseudogene	pseudo	VN1R74P	vomeronasal 1 receptor 74 pseudogene	O	vomeronasal 1 receptor 2 pseudogene	20201124	-
9606	100312820	VN1R75P	-	-	HGNC:HGNC:37396	18	18p11.21	vomeronasal 1 receptor 75 pseudogene	pseudo	VN1R75P	vomeronasal 1 receptor 75 pseudogene	O	-	20201124	-
9606	100312821	VN1R76P	-	-	HGNC:HGNC:37397|Ensembl:ENSG00000273762	18	18q21.2	vomeronasal 1 receptor 76 pseudogene	pseudo	VN1R76P	vomeronasal 1 receptor 76 pseudogene	O	-	20201124	-
9606	100312822	VN1R77P	-	-	HGNC:HGNC:37398	19	19p12	vomeronasal 1 receptor 77 pseudogene	pseudo	VN1R77P	vomeronasal 1 receptor 77 pseudogene	O	vomeronasal 1 receptor 4 pseudogene	20201124	-
9606	100312823	VN1R78P	-	-	HGNC:HGNC:37399	19	19p12	vomeronasal 1 receptor 78 pseudogene	pseudo	VN1R78P	vomeronasal 1 receptor 78 pseudogene	O	-	20201124	-
9606	100312824	VN1R79P	-	-	HGNC:HGNC:37400	19	19p12	vomeronasal 1 receptor 79 pseudogene	pseudo	VN1R79P	vomeronasal 1 receptor 79 pseudogene	O	vomeronasal 1 receptor 4 pseudogene	20201124	-
9606	100312825	VN1R80P	-	-	HGNC:HGNC:37329|Ensembl:ENSG00000268598	19	19p12	vomeronasal 1 receptor 80 pseudogene	pseudo	VN1R80P	vomeronasal 1 receptor 80 pseudogene	O	-	20201124	-
9606	100312826	VN1R81P	-	-	HGNC:HGNC:37401	19	19p12	vomeronasal 1 receptor 81 pseudogene	pseudo	VN1R81P	vomeronasal 1 receptor 81 pseudogene	O	-	20201124	-
9606	100312827	VN1R82P	-	-	HGNC:HGNC:37402	19	19p12	vomeronasal 1 receptor 82 pseudogene	pseudo	VN1R82P	vomeronasal 1 receptor 82 pseudogene	O	-	20201124	-
9606	100312828	VN1R83P	-	-	HGNC:HGNC:37403|Ensembl:ENSG00000268521	19	19p12	vomeronasal 1 receptor 83 pseudogene	pseudo	VN1R83P	vomeronasal 1 receptor 83 pseudogene	O	-	20201124	-
9606	100312829	VN1R84P	-	-	HGNC:HGNC:37404	19	19p12	vomeronasal 1 receptor 84 pseudogene	pseudo	VN1R84P	vomeronasal 1 receptor 84 pseudogene	O	-	20201124	-
9606	100312830	VN1R85P	-	-	HGNC:HGNC:37405|Ensembl:ENSG00000269345	19	19p12	vomeronasal 1 receptor 85 pseudogene	pseudo	VN1R85P	vomeronasal 1 receptor 85 pseudogene	O	-	20201124	-
9606	100312831	VN1R86P	-	-	HGNC:HGNC:37406	19	19p12	vomeronasal 1 receptor 86 pseudogene	pseudo	VN1R86P	vomeronasal 1 receptor 86 pseudogene	O	-	20201124	-
9606	100312832	VN1R87P	-	-	HGNC:HGNC:37407|Ensembl:ENSG00000268789	19	19p12	vomeronasal 1 receptor 87 pseudogene	pseudo	VN1R87P	vomeronasal 1 receptor 87 pseudogene	O	-	20201124	-
9606	100312833	VN1R88P	-	-	HGNC:HGNC:37408	19	19p12	vomeronasal 1 receptor 88 pseudogene	pseudo	VN1R88P	vomeronasal 1 receptor 88 pseudogene	O	-	20201124	-
9606	100312834	VN1R89P	-	-	HGNC:HGNC:37409	19	19p12	vomeronasal 1 receptor 89 pseudogene	pseudo	VN1R89P	vomeronasal 1 receptor 89 pseudogene	O	-	20201124	-
9606	100312835	VN1R90P	-	-	HGNC:HGNC:37410|Ensembl:ENSG00000268794	19	19p12	vomeronasal 1 receptor 90 pseudogene	pseudo	VN1R90P	vomeronasal 1 receptor 90 pseudogene	O	-	20201124	-
9606	100312836	VN1R91P	-	-	HGNC:HGNC:37411	19	19p12	vomeronasal 1 receptor 91 pseudogene	pseudo	VN1R91P	vomeronasal 1 receptor 91 pseudogene	O	-	20201124	-
9606	100312837	VN1R92P	-	-	HGNC:HGNC:37412|Ensembl:ENSG00000268908	19	19p12	vomeronasal 1 receptor 92 pseudogene	pseudo	VN1R92P	vomeronasal 1 receptor 92 pseudogene	O	vomeronasal 1 receptor 4 pseudogene	20201124	-
9606	100312838	VN1R93P	-	-	HGNC:HGNC:37413|Ensembl:ENSG00000269320	19	19p12	vomeronasal 1 receptor 93 pseudogene	pseudo	VN1R93P	vomeronasal 1 receptor 93 pseudogene	O	-	20201124	-
9606	100312839	VN1R94P	-	-	HGNC:HGNC:37414	19	19p12	vomeronasal 1 receptor 94 pseudogene	pseudo	VN1R94P	vomeronasal 1 receptor 94 pseudogene	O	-	20201124	-
9606	100312840	VN1R97P	-	-	HGNC:HGNC:37417	19	19q13.33	vomeronasal 1 receptor 97 pseudogene	pseudo	VN1R97P	vomeronasal 1 receptor 97 pseudogene	O	-	20201124	-
9606	100312841	VN1R98P	-	-	HGNC:HGNC:37418	19	19q13.41	vomeronasal 1 receptor 98 pseudogene	pseudo	VN1R98P	vomeronasal 1 receptor 98 pseudogene	O	-	20201124	-
9606	100312842	VN1R99P	-	-	HGNC:HGNC:37419|Ensembl:ENSG00000277562	19	19q13.41	vomeronasal 1 receptor 99 pseudogene	pseudo	VN1R99P	vomeronasal 1 receptor 99 pseudogene	O	-	20201124	-
9606	100312843	VN1R19P	-	-	HGNC:HGNC:37328	2	2q21.2	vomeronasal 1 receptor 19 pseudogene	pseudo	VN1R19P	vomeronasal 1 receptor 19 pseudogene	O	-	20201124	-
9606	100312844	VN1R22P	-	-	HGNC:HGNC:37337	4	4q25	vomeronasal 1 receptor 22 pseudogene	pseudo	VN1R22P	vomeronasal 1 receptor 22 pseudogene	O	-	20201124	-
9606	100312845	VN1R23P	-	-	HGNC:HGNC:37338	4	4q25	vomeronasal 1 receptor 23 pseudogene	pseudo	VN1R23P	vomeronasal 1 receptor 23 pseudogene	O	-	20201124	-
9606	100312846	VN1R100P	-	-	HGNC:HGNC:37420	19	19q13.41	vomeronasal 1 receptor 100 pseudogene	pseudo	VN1R100P	vomeronasal 1 receptor 100 pseudogene	O	-	20201124	-
9606	100312847	VN1R102P	-	-	HGNC:HGNC:37425	19	19q13.42	vomeronasal 1 receptor 102 pseudogene	pseudo	VN1R102P	vomeronasal 1 receptor 102 pseudogene	O	-	20201124	-
9606	100312848	VN1R106P	-	FKSG41	HGNC:HGNC:37429|Ensembl:ENSG00000268593	19	19q13.42	vomeronasal 1 receptor 106 pseudogene	pseudo	VN1R106P	vomeronasal 1 receptor 106 pseudogene	O	-	20201124	-
9606	100312849	VN1R107P	-	-	HGNC:HGNC:37431|Ensembl:ENSG00000268545	19	19q13.43	vomeronasal 1 receptor 107 pseudogene	pseudo	VN1R107P	vomeronasal 1 receptor 107 pseudogene	O	-	20201124	-
9606	100312850	VN1R108P	-	-	HGNC:HGNC:37432|Ensembl:ENSG00000230772	20	20p11.1	vomeronasal 1 receptor 108 pseudogene	pseudo	VN1R108P	vomeronasal 1 receptor 108 pseudogene	O	-	20201124	-
9606	100312851	VN1R109P	-	-	HGNC:HGNC:37434	21	21q11.2	vomeronasal 1 receptor 109 pseudogene	pseudo	VN1R109P	vomeronasal 1 receptor 109 pseudogene	O	-	20201124	-
9606	100312852	VN1R111P	-	-	HGNC:HGNC:37332	13	13q11	vomeronasal 1 receptor 111 pseudogene	pseudo	VN1R111P	vomeronasal 1 receptor 111 pseudogene	O	-	20201124	-
9606	100312853	VN1R72P	-	-	HGNC:HGNC:37393	17	-	vomeronasal 1 receptor 72 pseudogene	pseudo	VN1R72P	vomeronasal 1 receptor 72 pseudogene	O	-	20201124	-
9606	100312854	VN1R112P	-	-	HGNC:HGNC:37437	22	-	vomeronasal 1 receptor 112 pseudogene	pseudo	VN1R112P	vomeronasal 1 receptor 112 pseudogene	O	-	20201124	-
9606	100312855	VN1R44P	-	-	HGNC:HGNC:37364	7	-	vomeronasal 1 receptor 44 pseudogene	pseudo	VN1R44P	vomeronasal 1 receptor 44 pseudogene	O	-	20201124	-
9606	100312951	NPCA2	-	-	MIM:161550	6	6p21.3	Nasopharyngeal carcinoma, susceptibility to, 2	unknown	-	-	-	-	20190816	-
9606	100312952	PVOP1	-	-	MIM:176780	1	1q31	Pelvic organ prolapse, susceptibility to, 1	unknown	-	-	-	-	20170408	-
9606	100312954	GRD1	-	-	MIM:275000	14	14q31	Graves disease, susceptiblity to, 1	unknown	-	-	-	-	20190816	-
9606	100312955	PVOP2	-	-	MIM:613088	9	9q21	Pelvic organ prolapse, susceptibility to, 2	unknown	-	-	-	-	20190816	-
9606	100312985	IGKV1OR15-118	-	IGKV1/OR-118|IGKV1/OR15-118|IGKV1OR118|IGKVP2	HGNC:HGNC:5765|IMGT/GENE-DB:IGKV1/OR15-118	15	-	immunoglobulin kappa variable 1/OR15-118 (pseudogene)	pseudo	IGKV1OR15-118	immunoglobulin kappa variable 1/OR15-118 (pseudogene)	O	immunoglobulin kappa variable 1/OR-118|immunoglobulin kappa variable region pseudogene 2	20190324	-
9606	100313532	MFSD1P1	-	-	HGNC:HGNC:50625	17	17p13.2	major facilitator superfamily domain containing 1 pseudogene 1	pseudo	MFSD1P1	major facilitator superfamily domain containing 1 pseudogene 1	O	-	20201124	-
9606	100313769	MIR320B2	-	MIR320B-2|MIRN320B2|mir-320b-2	HGNC:HGNC:35256|miRBase:MI0003839	1	1q42.11	microRNA 320b-2	ncRNA	MIR320B2	microRNA 320b-2	O	hsa-mir-320b-2	20201124	-
9606	100313770	MIR548K	-	MIRN548K	HGNC:HGNC:35285|Ensembl:ENSG00000221333|miRBase:MI0006354	11	11q13.3	microRNA 548k	ncRNA	MIR548K	microRNA 548k	O	hsa-mir-548k	20201124	-
9606	100313771	MIR548F2	-	MIR548F-2|MIRN548F2|hsa-mir-548f-2	HGNC:HGNC:35306|Ensembl:ENSG00000221782|miRBase:MI0006375	2	2q34	microRNA 548f-2	ncRNA	MIR548F2	microRNA 548f-2	O	-	20201124	-
9606	100313772	MIR548M	-	MIRN548M	HGNC:HGNC:35331|Ensembl:ENSG00000221187|miRBase:MI0006400	X	Xq21.33	microRNA 548m	ncRNA	MIR548M	microRNA 548m	O	hsa-mir-548m	20201124	-
9606	100313773	MIR548H2	-	MIR548H-2|MIRN548H2	HGNC:HGNC:35343|Ensembl:ENSG00000221801|miRBase:MI0006412	16	16p13.13	microRNA 548h-2	ncRNA	MIR548H2	microRNA 548h-2	O	hsa-mir-548h-2	20201124	-
9606	100313774	MIR302E	-	MIRN302E	HGNC:HGNC:35348|Ensembl:ENSG00000221703|miRBase:MI0006417	11	11p15.4	microRNA 302e	ncRNA	MIR302E	microRNA 302e	O	hsa-mir-302e	20201124	-
9606	100313777	MIR670	-	hsa-mir-670	HGNC:HGNC:37304|Ensembl:ENSG00000211568|miRBase:MI0003933	11	11p11.2	microRNA 670	ncRNA	MIR670	microRNA 670	O	-	20201124	-
9606	100313778	MIR759	-	hsa-mir-759	HGNC:HGNC:37307|Ensembl:ENSG00000211579|miRBase:MI0004065	13	13q14.3	microRNA 759	ncRNA	MIR759	microRNA 759	O	-	20201124	-
9606	100313779	MIR2117	-	-	HGNC:HGNC:37311|Ensembl:ENSG00000284344|miRBase:MI0010636	17	17q21.31	microRNA 2117	ncRNA	MIR2117	microRNA 2117	O	hsa-mir-2117	20201124	-
9606	100313780	MIR2278	-	mir-2278	HGNC:HGNC:37315|Ensembl:ENSG00000252153|miRBase:MI0011285	9	9q22.32	microRNA 2278	ncRNA	MIR2278	microRNA 2278	O	hsa-mir-2278	20201124	-
9606	100313781	MIR718	-	hsa-mir-718	MIM:300929|HGNC:HGNC:37317|Ensembl:ENSG00000284286|miRBase:MI0012489	X	Xq28	microRNA 718	ncRNA	MIR718	microRNA 718	O	-	20210115	-
9606	100313782	PIRC7	-	-	HGNC:HGNC:37511	1	-	piwi-interacting RNA cluster 7	other	PIRC7	piwi-interacting RNA cluster 7	O	-	20190324	-
9606	100313783	PIRC10	-	-	HGNC:HGNC:37514	2	-	piwi-interacting RNA cluster 10	other	PIRC10	piwi-interacting RNA cluster 10	O	-	20190324	-
9606	100313784	PIRC14	-	-	HGNC:HGNC:37518	3	-	piwi-interacting RNA cluster 14	other	PIRC14	piwi-interacting RNA cluster 14	O	-	20190324	-
9606	100313785	PIRC20	-	-	HGNC:HGNC:37524	5	-	piwi-interacting RNA cluster 20	other	PIRC20	piwi-interacting RNA cluster 20	O	-	20190324	-
9606	100313786	PIRC23	-	-	HGNC:HGNC:37527	5	-	piwi-interacting RNA cluster 23	other	PIRC23	piwi-interacting RNA cluster 23	O	-	20190324	-
9606	100313787	PIRC31	-	-	HGNC:HGNC:37535	7	-	piwi-interacting RNA cluster 31	other	PIRC31	piwi-interacting RNA cluster 31	O	-	20190324	-
9606	100313788	PIRC38	-	-	HGNC:HGNC:37542	9	-	piwi-interacting RNA cluster 38	other	PIRC38	piwi-interacting RNA cluster 38	O	-	20190324	-
9606	100313789	PIRC42	-	-	HGNC:HGNC:37546	9	-	piwi-interacting RNA cluster 42	other	PIRC42	piwi-interacting RNA cluster 42	O	-	20190324	-
9606	100313790	PIRC48	-	-	HGNC:HGNC:37552	10	-	piwi-interacting RNA cluster 48	other	PIRC48	piwi-interacting RNA cluster 48	O	-	20190324	-
9606	100313791	PIRC52	-	-	HGNC:HGNC:37556	11	-	piwi-interacting RNA cluster 52	other	PIRC52	piwi-interacting RNA cluster 52	O	-	20190324	-
9606	100313792	PIRC55	-	-	HGNC:HGNC:37559	12	-	piwi-interacting RNA cluster 55	other	PIRC55	piwi-interacting RNA cluster 55	O	-	20190324	-
9606	100313793	PIRC63	-	-	HGNC:HGNC:37567	15	-	piwi-interacting RNA cluster 63	other	PIRC63	piwi-interacting RNA cluster 63	O	-	20190324	-
9606	100313794	PIRC65	-	-	HGNC:HGNC:37569	15	-	piwi-interacting RNA cluster 65	other	PIRC65	piwi-interacting RNA cluster 65	O	-	20190324	-
9606	100313795	PIRC73	-	-	HGNC:HGNC:37577	15	-	piwi-interacting RNA cluster 73	other	PIRC73	piwi-interacting RNA cluster 73	O	-	20190324	-
9606	100313796	PIRC76	-	-	HGNC:HGNC:37580	15	15q26.1	piwi-interacting RNA cluster 76	other	PIRC76	piwi-interacting RNA cluster 76	O	-	20200313	-
9606	100313797	PIRC79	-	-	HGNC:HGNC:37583	15	-	piwi-interacting RNA cluster 79	other	PIRC79	piwi-interacting RNA cluster 79	O	-	20190324	-
9606	100313798	PIRC90	-	-	HGNC:HGNC:37594	17	-	piwi-interacting RNA cluster 90	other	PIRC90	piwi-interacting RNA cluster 90	O	-	20190324	-
9606	100313799	PIRC94	-	-	HGNC:HGNC:37598	17	-	piwi-interacting RNA cluster 94	other	PIRC94	piwi-interacting RNA cluster 94	O	-	20190324	-
9606	100313800	PIRC96	-	-	HGNC:HGNC:37600	18	-	piwi-interacting RNA cluster 96	other	PIRC96	piwi-interacting RNA cluster 96	O	-	20190324	-
9606	100313801	PIRC104	-	-	HGNC:HGNC:37608	20	-	piwi-interacting RNA cluster 104	other	PIRC104	piwi-interacting RNA cluster 104	O	-	20190324	-
9606	100313802	PIRC107	-	-	HGNC:HGNC:37611	22	-	piwi-interacting RNA cluster 107	other	PIRC107	piwi-interacting RNA cluster 107	O	-	20190324	-
9606	100313803	PIRC112	-	-	HGNC:HGNC:37616	22	-	piwi-interacting RNA cluster 112	other	PIRC112	piwi-interacting RNA cluster 112	O	-	20190328	-
9606	100313806	MIR1255B1	-	MIR1255B-1|MIRN1255B1	HGNC:HGNC:35366|Ensembl:ENSG00000283207|miRBase:MI0006435	4	4p14	microRNA 1255b-1	ncRNA	MIR1255B1	microRNA 1255b-1	O	hsa-mir-1255b-1	20201124	-
9606	100313807	PIRC4	-	-	HGNC:HGNC:37508	1	-	piwi-interacting RNA cluster 4	other	PIRC4	piwi-interacting RNA cluster 4	O	-	20190324	-
9606	100313808	PIRC12	-	-	HGNC:HGNC:37516	3	-	piwi-interacting RNA cluster 12	other	PIRC12	piwi-interacting RNA cluster 12	O	-	20190324	-
9606	100313809	PIRC17	-	-	HGNC:HGNC:37521	4	-	piwi-interacting RNA cluster 17	other	PIRC17	piwi-interacting RNA cluster 17	O	-	20190324	-
9606	100313810	PIRC24	-	-	HGNC:HGNC:37528	6	-	piwi-interacting RNA cluster 24	other	PIRC24	piwi-interacting RNA cluster 24	O	-	20190324	-
9606	100313811	PIRC32	-	-	HGNC:HGNC:37536	7	-	piwi-interacting RNA cluster 32	other	PIRC32	piwi-interacting RNA cluster 32	O	-	20190324	-
9606	100313812	PIRC37	-	-	HGNC:HGNC:37541	9	-	piwi-interacting RNA cluster 37	other	PIRC37	piwi-interacting RNA cluster 37	O	-	20190324	-
9606	100313813	PIRC45	-	-	HGNC:HGNC:37549	9	-	piwi-interacting RNA cluster 45	other	PIRC45	piwi-interacting RNA cluster 45	O	-	20190324	-
9606	100313814	PIRC50	-	-	HGNC:HGNC:37554	11	-	piwi-interacting RNA cluster 50	other	PIRC50	piwi-interacting RNA cluster 50	O	-	20190324	-
9606	100313815	PIRC54	-	-	HGNC:HGNC:37558	12	-	piwi-interacting RNA cluster 54	other	PIRC54	piwi-interacting RNA cluster 54	O	-	20190324	-
9606	100313816	PIRC62	-	-	HGNC:HGNC:37566	15	-	piwi-interacting RNA cluster 62	other	PIRC62	piwi-interacting RNA cluster 62	O	-	20190324	-
9606	100313817	PIRC67	-	-	HGNC:HGNC:37571	15	-	piwi-interacting RNA cluster 67	other	PIRC67	piwi-interacting RNA cluster 67	O	-	20190324	-
9606	100313818	PIRC71	-	-	HGNC:HGNC:37575	15	-	piwi-interacting RNA cluster 71	other	PIRC71	piwi-interacting RNA cluster 71	O	-	20190324	-
9606	100313819	PIRC80	-	-	HGNC:HGNC:37584	15	-	piwi-interacting RNA cluster 80	other	PIRC80	piwi-interacting RNA cluster 80	O	-	20190324	-
9606	100313820	PIRC84	-	-	HGNC:HGNC:37588	16	-	piwi-interacting RNA cluster 84	other	PIRC84	piwi-interacting RNA cluster 84	O	-	20190324	-
9606	100313821	PIRC97	-	-	HGNC:HGNC:37601	19	-	piwi-interacting RNA cluster 97	other	PIRC97	piwi-interacting RNA cluster 97	O	-	20190324	-
9606	100313822	MIR513B	-	MIRN513B	HGNC:HGNC:33935|Ensembl:ENSG00000207871|miRBase:MI0006648	X	Xq27.3	microRNA 513b	ncRNA	MIR513B	microRNA 513b	O	hsa-mir-513b	20201124	-
9606	100313824	MIR663B	-	MIRN663B|mir-663b	HGNC:HGNC:35270|Ensembl:ENSG00000221288|miRBase:MI0006336	2	2q21.2	microRNA 663b	ncRNA	MIR663B	microRNA 663b	O	hsa-mir-663b	20201124	-
9606	100313829	MIR548O	-	MIRN548O	HGNC:HGNC:35333|Ensembl:ENSG00000221510|miRBase:MI0006402	7	7q22.1	microRNA 548o	ncRNA	MIR548O	microRNA 548o	O	hsa-mir-548o	20201124	-
9606	100313830	MIR548H1	-	MIR548H-1|MIRN548H1	HGNC:HGNC:35342|Ensembl:ENSG00000221537|miRBase:MI0006411	14	14q23.2	microRNA 548h-1	ncRNA	MIR548H1	microRNA 548h-1	O	hsa-mir-548h-1	20201231	-
9606	100313835	MIR1255B2	-	MIR1255B-2|MIRN1255B2|hsa-mir-1255b-2	HGNC:HGNC:35367|Ensembl:ENSG00000221545|miRBase:MI0006436	1	1q24.2	microRNA 1255b-2	ncRNA	MIR1255B2	microRNA 1255b-2	O	-	20201124	-
9606	100313837	MIR762	-	hsa-mir-762	HGNC:HGNC:37303|Ensembl:ENSG00000211591|miRBase:MI0003892	16	16p11.2	microRNA 762	ncRNA	MIR762	microRNA 762	O	-	20210118	-
9606	100313838	MIR764	-	hsa-mir-764	HGNC:HGNC:37306|Ensembl:ENSG00000212100|miRBase:MI0003944	X	Xq23	microRNA 764	ncRNA	MIR764	microRNA 764	O	-	20210116	-
9606	100313839	MIR2114	-	-	HGNC:HGNC:37308|Ensembl:ENSG00000252454|miRBase:MI0010633	X	Xq28	microRNA 2114	ncRNA	MIR2114	microRNA 2114	O	hsa-mir-2114	20201124	-
9606	100313840	MIR2115	-	-	HGNC:HGNC:37309|Ensembl:ENSG00000252466|miRBase:MI0010634	3	3p21.31	microRNA 2115	ncRNA	MIR2115	microRNA 2115	O	hsa-mir-2115	20201124	-
9606	100313841	MIR548Q	-	-	HGNC:HGNC:37312|Ensembl:ENSG00000221331|miRBase:MI0010637	10	10p13	microRNA 548q	ncRNA	MIR548Q	microRNA 548q	O	hsa-mir-548q	20201124	-
9606	100313842	MIR2276	-	-	HGNC:HGNC:37313|Ensembl:ENSG00000252695|miRBase:MI0011282	13	13q12.12	microRNA 2276	ncRNA	MIR2276	microRNA 2276	O	hsa-mir-2276	20201124	-
9606	100313843	MIR711	-	hsa-mir-711	HGNC:HGNC:37316|Ensembl:ENSG00000284251|miRBase:MI0012488	3	3p21.31	microRNA 711	ncRNA	MIR711	microRNA 711	O	-	20201124	-
9606	100313844	PIRC1	-	-	HGNC:HGNC:37505	1	-	piwi-interacting RNA cluster 1	other	PIRC1	piwi-interacting RNA cluster 1	O	-	20190324	-
9606	100313845	PIRC5	-	-	HGNC:HGNC:37509	1	-	piwi-interacting RNA cluster 5	other	PIRC5	piwi-interacting RNA cluster 5	O	-	20190324	-
9606	100313846	PIRC6	-	-	HGNC:HGNC:37510	1	-	piwi-interacting RNA cluster 6	other	PIRC6	piwi-interacting RNA cluster 6	O	-	20190324	-
9606	100313847	PIRC9	-	-	HGNC:HGNC:37513	2	-	piwi-interacting RNA cluster 9	other	PIRC9	piwi-interacting RNA cluster 9	O	-	20190324	-
9606	100313848	PIRC15	-	-	HGNC:HGNC:37519	3	-	piwi-interacting RNA cluster 15	other	PIRC15	piwi-interacting RNA cluster 15	O	-	20190324	-
9606	100313849	PIRC16	-	-	HGNC:HGNC:37520	4	-	piwi-interacting RNA cluster 16	other	PIRC16	piwi-interacting RNA cluster 16	O	-	20190324	-
9606	100313850	PIRC22	-	-	HGNC:HGNC:37526	5	-	piwi-interacting RNA cluster 22	other	PIRC22	piwi-interacting RNA cluster 22	O	-	20190324	-
9606	100313851	PIRC25	-	-	HGNC:HGNC:37529	6	-	piwi-interacting RNA cluster 25	other	PIRC25	piwi-interacting RNA cluster 25	O	-	20190324	-
9606	100313852	PIRC26	-	-	HGNC:HGNC:37530	6	-	piwi-interacting RNA cluster 26	other	PIRC26	piwi-interacting RNA cluster 26	O	-	20190324	-
9606	100313853	PIRC30	-	-	HGNC:HGNC:37534	7	-	piwi-interacting RNA cluster 30	other	PIRC30	piwi-interacting RNA cluster 30	O	-	20190324	-
9606	100313854	PIRC33	-	-	HGNC:HGNC:37537	7	-	piwi-interacting RNA cluster 33	other	PIRC33	piwi-interacting RNA cluster 33	O	-	20190324	-
9606	100313855	PIRC35	-	-	HGNC:HGNC:37539	8	-	piwi-interacting RNA cluster 35	other	PIRC35	piwi-interacting RNA cluster 35	O	-	20190324	-
9606	100313856	PIRC39	-	-	HGNC:HGNC:37543	9	-	piwi-interacting RNA cluster 39	other	PIRC39	piwi-interacting RNA cluster 39	O	-	20190324	-
9606	100313857	PIRC43	-	-	HGNC:HGNC:37547	9	9q13	piwi-interacting RNA cluster 43	other	PIRC43	piwi-interacting RNA cluster 43	O	-	20180331	-
9606	100313858	PIRC46	-	-	HGNC:HGNC:37550	9	-	piwi-interacting RNA cluster 46	other	PIRC46	piwi-interacting RNA cluster 46	O	-	20190324	-
9606	100313859	PIRC47	-	-	HGNC:HGNC:37551	9	-	piwi-interacting RNA cluster 47	other	PIRC47	piwi-interacting RNA cluster 47	O	-	20190324	-
9606	100313860	PIRC51	-	-	HGNC:HGNC:37555	11	-	piwi-interacting RNA cluster 51	other	PIRC51	piwi-interacting RNA cluster 51	O	-	20190324	-
9606	100313861	PIRC53	-	-	HGNC:HGNC:37557	12	-	piwi-interacting RNA cluster 53	other	PIRC53	piwi-interacting RNA cluster 53	O	-	20190324	-
9606	100313862	PIRC56	-	-	HGNC:HGNC:37560	12	-	piwi-interacting RNA cluster 56	other	PIRC56	piwi-interacting RNA cluster 56	O	-	20190324	-
9606	100313863	PIRC60	-	-	HGNC:HGNC:37564	14	-	piwi-interacting RNA cluster 60	other	PIRC60	piwi-interacting RNA cluster 60	O	-	20190324	-
9606	100313864	PIRC64	-	-	HGNC:HGNC:37568	15	-	piwi-interacting RNA cluster 64	other	PIRC64	piwi-interacting RNA cluster 64	O	-	20190324	-
9606	100313865	PIRC66	-	-	HGNC:HGNC:37570	15	-	piwi-interacting RNA cluster 66	other	PIRC66	piwi-interacting RNA cluster 66	O	-	20170408	-
9606	100313866	PIRC70	-	-	HGNC:HGNC:37574	15	-	piwi-interacting RNA cluster 70	other	PIRC70	piwi-interacting RNA cluster 70	O	-	20190324	-
9606	100313867	PIRC72	-	-	HGNC:HGNC:37576	15	-	piwi-interacting RNA cluster 72	other	PIRC72	piwi-interacting RNA cluster 72	O	-	20190324	-
9606	100313868	PIRC77	-	-	HGNC:HGNC:37581	15	-	piwi-interacting RNA cluster 77	other	PIRC77	piwi-interacting RNA cluster 77	O	-	20190324	-
9606	100313869	PIRC78	-	-	HGNC:HGNC:37582	15	-	piwi-interacting RNA cluster 78	other	PIRC78	piwi-interacting RNA cluster 78	O	-	20190324	-
9606	100313870	PIRC81	-	-	HGNC:HGNC:37585	15	-	piwi-interacting RNA cluster 81	other	PIRC81	piwi-interacting RNA cluster 81	O	-	20190324	-
9606	100313871	PIRC85	-	-	HGNC:HGNC:37589	16	-	piwi-interacting RNA cluster 85	other	PIRC85	piwi-interacting RNA cluster 85	O	-	20190324	-
9606	100313872	PIRC87	-	-	HGNC:HGNC:37591	16	-	piwi-interacting RNA cluster 87	other	PIRC87	piwi-interacting RNA cluster 87	O	-	20190324	-
9606	100313873	PIRC89	-	-	HGNC:HGNC:37593	16	-	piwi-interacting RNA cluster 89	other	PIRC89	piwi-interacting RNA cluster 89	O	-	20190324	-
9606	100313874	PIRC98	-	-	HGNC:HGNC:37602	19	-	piwi-interacting RNA cluster 98	other	PIRC98	piwi-interacting RNA cluster 98	O	-	20190324	-
9606	100313875	PIRC99	-	-	HGNC:HGNC:37603	19	-	piwi-interacting RNA cluster 99	other	PIRC99	piwi-interacting RNA cluster 99	O	-	20190324	-
9606	100313876	PIRC102	-	-	HGNC:HGNC:37606	19	-	piwi-interacting RNA cluster 102	other	PIRC102	piwi-interacting RNA cluster 102	O	-	20190324	-
9606	100313877	PIRC106	-	-	HGNC:HGNC:37610	22	-	piwi-interacting RNA cluster 106	other	PIRC106	piwi-interacting RNA cluster 106	O	-	20190324	-
9606	100313878	PIRC108	-	-	HGNC:HGNC:37612	22	-	piwi-interacting RNA cluster 108	other	PIRC108	piwi-interacting RNA cluster 108	O	-	20190324	-
9606	100313879	PIRC110	-	-	HGNC:HGNC:37614	22	-	piwi-interacting RNA cluster 110	other	PIRC110	piwi-interacting RNA cluster 110	O	-	20190324	-
9606	100313880	PIRC113	-	-	HGNC:HGNC:37617	X	-	piwi-interacting RNA cluster 113	other	PIRC113	piwi-interacting RNA cluster 113	O	-	20190324	-
9606	100313881	PIRC114	-	-	HGNC:HGNC:37618	X	-	piwi-interacting RNA cluster 114	other	PIRC114	piwi-interacting RNA cluster 114	O	-	20190324	-
9606	100313884	MIR548H4	-	MIR548H-4|MIRN548H4|hsa-mir-548h-4	HGNC:HGNC:35345|Ensembl:ENSG00000221616|miRBase:MI0006414	8	8p21.2	microRNA 548h-4	ncRNA	MIR548H4	microRNA 548h-4	O	-	20201124	-
9606	100313886	MIR2116	-	mir-2116	HGNC:HGNC:37310|Ensembl:ENSG00000253030|miRBase:MI0010635	15	15q22.2	microRNA 2116	ncRNA	MIR2116	microRNA 2116	O	hsa-mir-2116	20201124	-
9606	100313887	MIR2277	-	mir-2277	HGNC:HGNC:37314|Ensembl:ENSG00000284336|miRBase:MI0011284	5	5q15	microRNA 2277	ncRNA	MIR2277	microRNA 2277	O	hsa-mir-2277	20201124	-
9606	100313888	PIRC101	-	-	HGNC:HGNC:37605	19	-	piwi-interacting RNA cluster 101	other	PIRC101	piwi-interacting RNA cluster 101	O	-	20190324	-
9606	100313890	PIRC34	-	-	HGNC:HGNC:37538	7	-	piwi-interacting RNA cluster 34	other	PIRC34	piwi-interacting RNA cluster 34	O	-	20190324	-
9606	100313891	PIRC83	-	-	HGNC:HGNC:37587	16	-	piwi-interacting RNA cluster 83	other	PIRC83	piwi-interacting RNA cluster 83	O	-	20190324	-
9606	100313892	MIR761	-	hsa-mir-761	HGNC:HGNC:37305|Ensembl:ENSG00000283899|miRBase:MI0003941	1	1p32.3	microRNA 761	ncRNA	MIR761	microRNA 761	O	-	20201213	-
9606	100313893	PIRC28	-	-	HGNC:HGNC:37532	6	-	piwi-interacting RNA cluster 28	other	PIRC28	piwi-interacting RNA cluster 28	O	-	20190324	-
9606	100313894	PIRC88	-	-	HGNC:HGNC:37592	16	-	piwi-interacting RNA cluster 88	other	PIRC88	piwi-interacting RNA cluster 88	O	-	20190324	-
9606	100313895	MIR548F4	-	MIR548F-4|MIRN548F4|hsa-mir-548f-4	HGNC:HGNC:35308|Ensembl:ENSG00000221442|miRBase:MI0006377	7	7q35	microRNA 548f-4	ncRNA	MIR548F4	microRNA 548f-4	O	-	20201124	-
9606	100313896	MIR320D1	-	MIR320D-1|MIRN320D1|mir-320d-1	HGNC:HGNC:35386|miRBase:MI0008190	13	13q14.11	microRNA 320d-1	ncRNA	MIR320D1	microRNA 320d-1	O	hsa-mir-320d-1	20201124	-
9606	100313897	PIRC11	-	-	HGNC:HGNC:37515	3	-	piwi-interacting RNA cluster 11	other	PIRC11	piwi-interacting RNA cluster 11	O	-	20190324	-
9606	100313898	PIRC40	-	-	HGNC:HGNC:37544	9	-	piwi-interacting RNA cluster 40	other	PIRC40	piwi-interacting RNA cluster 40	O	-	20190324	-
9606	100313899	PIRC61	-	-	HGNC:HGNC:37565	15	-	piwi-interacting RNA cluster 61	other	PIRC61	piwi-interacting RNA cluster 61	O	-	20190324	-
9606	100313900	PIRC91	-	-	HGNC:HGNC:37595	17	-	piwi-interacting RNA cluster 91	other	PIRC91	piwi-interacting RNA cluster 91	O	-	20190324	-
9606	100313901	PIRC103	-	-	HGNC:HGNC:37607	20	-	piwi-interacting RNA cluster 103	other	PIRC103	piwi-interacting RNA cluster 103	O	-	20190324	-
9606	100313905	PIRC3	-	-	HGNC:HGNC:37507	1	-	piwi-interacting RNA cluster 3	other	PIRC3	piwi-interacting RNA cluster 3	O	-	20190324	-
9606	100313906	PIRC18	-	-	HGNC:HGNC:37522	4	-	piwi-interacting RNA cluster 18	other	PIRC18	piwi-interacting RNA cluster 18	O	-	20190324	-
9606	100313907	PIRC27	-	-	HGNC:HGNC:37531	6	-	piwi-interacting RNA cluster 27	other	PIRC27	piwi-interacting RNA cluster 27	O	-	20190324	-
9606	100313908	PIRC44	-	-	HGNC:HGNC:37548	9	-	piwi-interacting RNA cluster 44	other	PIRC44	piwi-interacting RNA cluster 44	O	-	20190324	-
9606	100313909	PIRC59	-	-	HGNC:HGNC:37563	14	-	piwi-interacting RNA cluster 59	other	PIRC59	piwi-interacting RNA cluster 59	O	-	20190324	-
9606	100313910	PIRC69	-	-	HGNC:HGNC:37573	15	-	piwi-interacting RNA cluster 69	other	PIRC69	piwi-interacting RNA cluster 69	O	-	20190324	-
9606	100313911	PIRC86	-	-	HGNC:HGNC:37590	16	-	piwi-interacting RNA cluster 86	other	PIRC86	piwi-interacting RNA cluster 86	O	-	20190324	-
9606	100313912	PIRC100	-	-	HGNC:HGNC:37604	19	-	piwi-interacting RNA cluster 100	other	PIRC100	piwi-interacting RNA cluster 100	O	-	20190324	-
9606	100313913	PIRC109	-	-	HGNC:HGNC:37613	22	-	piwi-interacting RNA cluster 109	other	PIRC109	piwi-interacting RNA cluster 109	O	-	20190324	-
9606	100313914	MIR548J	-	MIRN548J|hsa-mir-548j	HGNC:HGNC:35276|Ensembl:ENSG00000221760|miRBase:MI0006345	22	22q12.1	microRNA 548j	ncRNA	MIR548J	microRNA 548j	O	-	20201124	-
9606	100313915	PIRC8	-	-	HGNC:HGNC:37512	1	-	piwi-interacting RNA cluster 8	other	PIRC8	piwi-interacting RNA cluster 8	O	-	20190324	-
9606	100313916	PIRC21	-	-	HGNC:HGNC:37525	5	-	piwi-interacting RNA cluster 21	other	PIRC21	piwi-interacting RNA cluster 21	O	-	20190324	-
9606	100313917	PIRC41	-	-	HGNC:HGNC:37545	9	-	piwi-interacting RNA cluster 41	other	PIRC41	piwi-interacting RNA cluster 41	O	-	20190324	-
9606	100313918	PIRC58	-	-	HGNC:HGNC:37562	13	-	piwi-interacting RNA cluster 58	other	PIRC58	piwi-interacting RNA cluster 58	O	-	20190324	-
9606	100313919	PIRC75	-	-	HGNC:HGNC:37579	15	-	piwi-interacting RNA cluster 75	other	PIRC75	piwi-interacting RNA cluster 75	O	-	20190324	-
9606	100313920	PIRC92	-	-	HGNC:HGNC:37596	17	-	piwi-interacting RNA cluster 92	other	PIRC92	piwi-interacting RNA cluster 92	O	-	20190324	-
9606	100313921	MIR548E	-	MIRN548E|hsa-mir-548e	HGNC:HGNC:35275|Ensembl:ENSG00000221214|miRBase:MI0006344	10	10q25.2	microRNA 548e	ncRNA	MIR548E	microRNA 548e	O	-	20201124	-
9606	100313923	MIR449C	-	mir-449c	HGNC:HGNC:37302|Ensembl:ENSG00000251856|miRBase:MI0003823	5	5q11.2	microRNA 449c	ncRNA	MIR449C	microRNA 449c	O	hsa-mir-449c	20201124	-
9606	100313924	PIRC2	-	-	HGNC:HGNC:37506	1	-	piwi-interacting RNA cluster 2	other	PIRC2	piwi-interacting RNA cluster 2	O	-	20190324	-
9606	100313925	PIRC13	-	-	HGNC:HGNC:37517	3	-	piwi-interacting RNA cluster 13	other	PIRC13	piwi-interacting RNA cluster 13	O	-	20190324	-
9606	100313926	PIRC19	-	-	HGNC:HGNC:37523	4	-	piwi-interacting RNA cluster 19	other	PIRC19	piwi-interacting RNA cluster 19	O	-	20190324	-
9606	100313927	PIRC29	-	-	HGNC:HGNC:37533	7	-	piwi-interacting RNA cluster 29	other	PIRC29	piwi-interacting RNA cluster 29	O	-	20190324	-
9606	100313928	PIRC36	-	-	HGNC:HGNC:37540	9	-	piwi-interacting RNA cluster 36	other	PIRC36	piwi-interacting RNA cluster 36	O	-	20190324	-
9606	100313929	PIRC49	-	-	HGNC:HGNC:37553	10	-	piwi-interacting RNA cluster 49	other	PIRC49	piwi-interacting RNA cluster 49	O	-	20190324	-
9606	100313930	PIRC57	-	-	HGNC:HGNC:37561	12	-	piwi-interacting RNA cluster 57	other	PIRC57	piwi-interacting RNA cluster 57	O	-	20190324	-
9606	100313931	PIRC68	-	-	HGNC:HGNC:37572	15	-	piwi-interacting RNA cluster 68	other	PIRC68	piwi-interacting RNA cluster 68	O	-	20190324	-
9606	100313932	PIRC74	-	-	HGNC:HGNC:37578	15	-	piwi-interacting RNA cluster 74	other	PIRC74	piwi-interacting RNA cluster 74	O	-	20190324	-
9606	100313933	PIRC82	-	-	HGNC:HGNC:37586	16	-	piwi-interacting RNA cluster 82	other	PIRC82	piwi-interacting RNA cluster 82	O	-	20190324	-
9606	100313934	PIRC93	-	-	HGNC:HGNC:37597	17	-	piwi-interacting RNA cluster 93	other	PIRC93	piwi-interacting RNA cluster 93	O	-	20190324	-
9606	100313935	PIRC95	-	-	HGNC:HGNC:37599	17	-	piwi-interacting RNA cluster 95	other	PIRC95	piwi-interacting RNA cluster 95	O	-	20190324	-
9606	100313936	PIRC105	-	-	HGNC:HGNC:37609	21	-	piwi-interacting RNA cluster 105	other	PIRC105	piwi-interacting RNA cluster 105	O	-	20190324	-
9606	100313937	PIRC111	-	-	HGNC:HGNC:37615	22	-	piwi-interacting RNA cluster 111	other	PIRC111	piwi-interacting RNA cluster 111	O	-	20190324	-
9606	100313938	MIR548G	-	MIRN548G|hsa-mir-548g	HGNC:HGNC:35326|Ensembl:ENSG00000221369|miRBase:MI0006395	4	4q31.22	microRNA 548g	ncRNA	MIR548G	microRNA 548g	O	-	20201124	-
9606	100313942	LOC100313942	-	-	-	14	14q21.1	transmembrane protein 92 pseudogene	pseudo	-	-	-	-	20201124	-
9606	100313948	BRV2	-	-	MIM:613106	22	22q12	Vertigo, benign recurrent, 2	unknown	-	-	-	-	20190816	-
9606	100313962	RFKP1	-	-	HGNC:HGNC:39181	1	1q43	riboflavin kinase pseudogene 1	pseudo	RFKP1	riboflavin kinase pseudogene 1	O	-	20201124	-
9606	100313968	LOC100313968	-	-	-	22	22q13.2	riboflavin kinase pseudogene	pseudo	-	-	-	-	20201124	-
9606	100316847	GLM8	-	-	MIM:613033	5	5p15.33	Glioma susceptibility 8	unknown	-	-	-	-	20190816	-
9606	100316867	ARF4P5	-	-	HGNC:HGNC:37629	1	1p31.1	ADP ribosylation factor 4 pseudogene 5	pseudo	ARF4P5	ADP ribosylation factor 4 pseudogene 5	O	-	20201124	-
9606	100316868	HOTTIP	-	HOXA-AS6|HOXA13-AS1|NCRNA00213	MIM:614060|HGNC:HGNC:37461	7	7p15.2	HOXA distal transcript antisense RNA	ncRNA	HOTTIP	HOXA distal transcript antisense RNA	O	HOXA cluster antisense RNA 6 (non-protein coding)|HOXA distal transcript antisense RNA (non-protein coding)|HOXA13 antisense RNA 1 (non-protein coding)|HoxA transcript at the distal tip	20210103	-
9606	100316904	SAP25	-	-	HGNC:HGNC:41908|Ensembl:ENSG00000205307	7	7q22.1	Sin3A associated protein 25	protein-coding	SAP25	Sin3A associated protein 25	O	histone deacetylase complex subunit SAP25|25 kDa Sin3-associated polypeptide|Sin3 corepressor complex subunit SAP25|Sin3A-associated protein, 25kDa|sin3-associated polypeptide, 25kDa|sin3A-binding protein 25	20201124	-
9606	100322878	SLEB14	-	-	MIM:613145	1	1q21-q23	Systemic lupus erythematosus, susceptiblity to, 14	unknown	-	-	-	-	20170408	-
9606	100327036	PPP2R2DP1	-	-	HGNC:HGNC:44544	3	3p22.2	protein phosphatase 2 regulatory subunit Bdelta pseudogene 1	pseudo	PPP2R2DP1	protein phosphatase 2 regulatory subunit Bdelta pseudogene 1	O	protein phosphatase 2 regulatory subunit B, delta pseudogene 1	20201124	-
9606	100328982	LOC100328982	-	-	-	1	1p34.2	eukaryotic translation initiation factor 2 subunit gamma pseudogene	pseudo	-	-	-	eukaryotic translation initiation factor 2, subunit 3 gamma, 52kDa pseudogene	20201124	-
9606	100329108	GCSHP5	-	-	HGNC:HGNC:44195	1	1q24.2	glycine cleavage system protein H pseudogene 5	pseudo	GCSHP5	glycine cleavage system protein H pseudogene 5	O	glycine cleavage system protein H (aminomethyl carrier) pseudogene	20201124	-
9606	100329109	GCSHP3	-	-	HGNC:HGNC:43929	2	2q33.3	glycine cleavage system protein H pseudogene 3	pseudo	GCSHP3	glycine cleavage system protein H pseudogene 3	O	glycine cleavage system protein H (aminomethyl carrier) pseudogene 3	20201124	-
9606	100329129	LOC100329129	-	-	-	5	5q35.3	proteolipid protein 2 (colonic epithelium-enriched) pseudogene	pseudo	-	-	-	-	20201124	-
9606	100329135	TRPC5OS	-	TRPC5-AS1	HGNC:HGNC:40593|Ensembl:ENSG00000204025	X	Xq23	TRPC5 opposite strand	protein-coding	TRPC5OS	TRPC5 opposite strand	O	putative uncharacterized protein TRPC5OS|TRPC5 antisense RNA 1 (non-protein coding)|TRPC5 opposite strand protein	20201124	-
9606	100329167	AAA1	-	AAA	MIM:100070	19	19q13	aortic aneurysm, familial abdominal 1	unknown	-	-	-	-	20170408	-
9606	100329168	LGV2	-	LVG2	MIM:606460	6	6q21	longevity 2	unknown	-	-	-	-	20170408	-
9606	100329169	CRCS9	-	-	MIM:612590	16	16q22.1	colorectal cancer, susceptibility to, 9	unknown	-	-	-	-	20170408	-
9606	100329170	SCZD13	-	-	MIM:613025	15	15q13	schizophrenia 13	unknown	-	-	-	-	20170408	-
9606	100335030	LOC100335030	-	-	-	12	12q13.12	FGFR1 oncogene partner 2 pseudogene	pseudo	-	-	-	-	20201124	-
9606	100337589	FMO7P	-	-	HGNC:HGNC:32208|Ensembl:ENSG00000230231	1	1q24.1	flavin containing dimethylaniline monoxygenase 7, pseudogene	pseudo	FMO7P	flavin containing dimethylaniline monoxygenase 7, pseudogene	O	flavin containing monooxygenase 7, pseudogene	20201124	-
9606	100337590	FMO11P	-	-	HGNC:HGNC:32212|Ensembl:ENSG00000232148	1	1q24.1	flavin containing dimethylaniline monoxygenase 11, pseudogene	pseudo	FMO11P	flavin containing dimethylaniline monoxygenase 11, pseudogene	O	flavin containing monooxygenase 11, pseudogene	20201124	-
9606	100337591	SNORA70F	-	U70F	HGNC:HGNC:34358|Ensembl:ENSG00000206869	2	2q24.3	small nucleolar RNA, H/ACA box 70F	snoRNA	SNORA70F	small nucleolar RNA, H/ACA box 70F	O	small nucleolar RNA, H/ACA box 70F (retrotransposed)	20201124	-
9606	100337616	CSN1S2BP	-	CSN1S2B	HGNC:HGNC:20227	4	4q13.3	casein alpha s2 like B, pseudogene	pseudo	CSN1S2BP	casein alpha s2 like B, pseudogene	O	-	20201124	-
9606	100337622	DDX11L4	-	-	HGNC:HGNC:37105	6	6p25.3	DEAD/H-box helicase 11 like 4 (pseudogene)	pseudo	DDX11L4	DEAD/H-box helicase 11 like 4 (pseudogene)	O	DEAD/H (Asp-Glu-Ala-Asp/His) box helicase 11 like 4|DEAD/H (Asp-Glu-Ala-Asp/His) box polypeptide 11 like 4	20200218	-
9606	100337646	CT45B1P	-	-	HGNC:HGNC:33580	5	5q21.3	cancer/testis antigen family 45 member B1, pseudogene	pseudo	CT45B1P	cancer/testis antigen family 45 member B1, pseudogene	O	cancer/testis antigen family 45, member A5 pseudogene	20201124	-
9606	100359393	SCA30	-	-	MIM:613371	4	4q34.3-q35.1	spinocerebellar ataxia 30	unknown	-	-	-	-	20191002	-
9606	100359394	LINC00102	-	NCRNA00102	HGNC:HGNC:30470|Ensembl:ENSG00000230542	X|Y	X;Y	long intergenic non-protein coding RNA 102	ncRNA	LINC00102	long intergenic non-protein coding RNA 102	O	-	20201124	-
9606	100359395	DFNA58	-	-	MIM:615654	2	2p21-p12	deafness, autosomal dominant 58	unknown	-	-	-	-	20191002	-
9606	100359396	HSPD1P11	-	HSPD1-11P	HGNC:HGNC:35142	5	5q15	heat shock protein family D (Hsp60) member 1 pseudogene 11	pseudo	HSPD1P11	heat shock protein family D (Hsp60) member 1 pseudogene 11	O	heat shock 60kDa protein 1 (chaperonin) pseudogene 11	20201124	-
9606	100359397	HSPD1P18	-	HSPD1-1P	HGNC:HGNC:35136	5	5q31.1	heat shock protein family D (Hsp60) member 1 pseudogene 18	pseudo	HSPD1P18	heat shock protein family D (Hsp60) member 1 pseudogene 18	O	heat shock 60kDa protein 1 (chaperonin) pseudogene 18	20201124	-
9606	100359399	DFNB85	-	-	MIM:613392	17	17p12-q11.2	deafness, autosomal recessive 85	unknown	-	-	-	-	20191002	-
9606	100359400	DFNB83	-	-	MIM:613685	9	9p23-p21.2	deafness, autosomal recessive 83	unknown	-	-	-	-	20191002	-
9606	100359401	MYP17	-	MYP4	MIM:608367	7	7p15	myopia 17	unknown	-	-	-	-	20191002	-
9606	100359402	SPG41	-	-	MIM:613364	11	11p14.1-p11.2	spastic paraplegia 41 (autosomal dominant)	unknown	-	-	-	-	20191002	-
9606	100359403	PARK16	-	-	MIM:613164	1	1q32	Parkinson disease 16 (susceptibility)	unknown	-	-	-	-	20191002	-
9606	100359406	MYP18	-	-	MIM:255500	14	14q22.1-q24.2	myopia 18 (high grade, autosomal recessive)	unknown	-	-	-	-	20191002	-
9606	100359407	MYP14	-	-	MIM:610320	1	1p36	myopia 14	unknown	-	-	-	-	20191002	-
9606	100379132	SNORA70G	-	U70G	HGNC:HGNC:34359|Ensembl:ENSG00000206650	12	12q15	small nucleolar RNA, H/ACA box 70G	snoRNA	SNORA70G	small nucleolar RNA, H/ACA box 70G	O	small nucleolar RNA, H/ACA box 70G (retrotransposed)	20201124	-
9606	100379141	SNORA70D	-	U70D	HGNC:HGNC:34356|Ensembl:ENSG00000263666	16	16q22.2	small nucleolar RNA, H/ACA box 70D	snoRNA	SNORA70D	small nucleolar RNA, H/ACA box 70D	O	small nucleolar RNA, H/ACA box 70D (retrotransposed)	20201124	-
9606	100379142	NCLP2	-	bA85L21.1	HGNC:HGNC:35473	X	Xq26.3	nucleolin pseudogene 2	pseudo	NCLP2	nucleolin pseudogene 2	O	-	20201124	-
9606	100379174	MACROD2-AS1	-	BA318C17.1|NCRNA00186	HGNC:HGNC:37193|Ensembl:ENSG00000235914	20	20p12.1	MACROD2 antisense RNA 1	ncRNA	MACROD2-AS1	MACROD2 antisense RNA 1	O	MACROD2 antisense RNA 1 (non-protein coding)	20201124	-
9606	100379198	ECT	-	BECTS	MIM:117100	11	11p13	centralopathic epilepsy	unknown	-	-	-	-	20170408	-
9606	100379199	HRM2	-	-	MIM:139450	1	1q21.3	hair, curly	unknown	-	-	-	hair curvature, variation in|hair morphology 2	20170408	-
9606	100379200	SLEB15	-	-	MIM:300809	X	Xq28	Systemic lupus erthematosus, susceptibility to, 15	unknown	-	-	-	-	20190816	-
9606	100379201	SPAX3	-	ARSAL	MIM:611390	-	-	Ataxia, spastic, 3, autosomal recessive	unknown	-	-	-	-	20170408	-
9606	100379202	DUP5P13	-	C5DUPp13	MIM:613174	5	5p13	Chromosome 5p13 duplication syndrome	unknown	-	-	-	-	20190816	-
9606	100379203	DUP17P13.3	-	C17DUPp13.3	MIM:613215	17	17p13.3	Chromosome 17p13.3 duplication syndrome	unknown	-	-	-	-	20190816	-
9606	100379215	QTV	-	-	MIM:610141	1	1q23.3	QT interval, variation in	unknown	-	-	-	-	20170408	-
9606	100379216	FGQTL2	-	BWQTL1	MIM:613219	7	7p15-p13	Fasting plasma glucose level QTL2	unknown	-	-	-	-	20190816	-
9606	100379217	FGQTL3	-	-	MIM:613233	11	11q21-q22	Fasting plasma glucose level QTL3	unknown	-	-	-	-	20190816	-
9606	100379218	SPDA3	-	-	MIM:613238	2	2q36.1-q36.3	Spondylarthropathy, susceptibility to, 3	unknown	-	-	-	-	20190816	-
9606	100379220	TMED11P	-	p24a1|p24alpha1	HGNC:HGNC:35401|Ensembl:ENSG00000215367	4	4p16.3	transmembrane p24 trafficking protein 11, pseudogene	pseudo	TMED11P	transmembrane p24 trafficking protein 11, pseudogene	O	transmembrane emp24 protein transport domain containing 11, pseudogene	20201124	-
9606	100379224	LOC100379224	-	-	Ensembl:ENSG00000186019	19	19q13.31	uncharacterized LOC100379224	ncRNA	-	-	-	-	20201124	-
9606	100379236	LOC100379236	-	-	-	Y	Yq11.221	patatin-like phospholipase domain containing 4 pseudogene 1	pseudo	-	-	-	-	20201124	-
9606	100379249	BOK-AS1	-	BOK-AS|BOKAS|NAToB|NCRNA00151	HGNC:HGNC:35125	2	2q37.3	BOK antisense RNA 1	ncRNA	BOK-AS1	BOK antisense RNA 1	O	BOK antisense RNA 1 (non-protein coding)	20201124	-
9606	100379250	SNORA70E	-	U70E	HGNC:HGNC:34357|Ensembl:ENSG00000207221	11	11q14.1	small nucleolar RNA, H/ACA box 70E	snoRNA	SNORA70E	small nucleolar RNA, H/ACA box 70E	O	small nucleolar RNA, H/ACA box 70E (retrotransposed)	20201124	-
9606	100379251	NPPA-AS1	-	NPPA-AS|NPPAAS	HGNC:HGNC:37635	1	1p36.22	NPPA antisense RNA 1	ncRNA	NPPA-AS1	NPPA antisense RNA 1	O	NPPA antisense RNA 1 (non-protein coding)	20201124	-
9606	100379287	RNY4P6	-	-	HGNC:HGNC:34055|Ensembl:ENSG00000200537	11	11q23.3	RNY4 pseudogene 6	pseudo	RNY4P6	RNY4 pseudogene 6	O	RNA, Ro-associated Y4 pseudogene 6	20201124	-
9606	100379288	RNY4P11	-	-	HGNC:HGNC:34061	20	20p11.23	RNY4 pseudogene 11	pseudo	RNY4P11	RNY4 pseudogene 11	O	RNA, Ro-associated Y4 pseudogene 11	20201124	-
9606	100379290	LOC100379290	-	-	-	2	2p13.3	transmembrane and coiled-coil domain family 1 pseudogene	pseudo	-	-	-	-	20201124	-
9606	100379291	RNY4P15	-	-	HGNC:HGNC:34065	2	2p11.2	RNY4 pseudogene 15	pseudo	RNY4P15	RNY4 pseudogene 15	O	RNA, Ro-associated Y4 pseudogene 15	20201124	-
9606	100379295	RNY4P8	-	-	HGNC:HGNC:34057	17	17q21.2	RNY4 pseudogene 8	pseudo	RNY4P8	RNY4 pseudogene 8	O	RNA, Ro-associated Y4 pseudogene 8	20201124	-
9606	100379296	RNY4P13	-	-	HGNC:HGNC:34063|Ensembl:ENSG00000267482	17	17q11.2	RNY4 pseudogene 13	pseudo	RNY4P13	RNY4 pseudogene 13	O	RNA, Ro-associated Y4 pseudogene 13	20201124	-
9606	100379297	RNY4P4	-	-	HGNC:HGNC:34050	3	3q22.3	RNY4 pseudogene 4	pseudo	RNY4P4	RNY4 pseudogene 4	O	RNA, Ro-associated Y4 pseudogene 4	20201124	-
9606	100379298	RNY4P18	-	-	HGNC:HGNC:34068|Ensembl:ENSG00000212409	9	9q31.3	RNY4 pseudogene 18	pseudo	RNY4P18	RNY4 pseudogene 18	O	RNA, Ro-associated Y4 pseudogene 18	20201124	-
9606	100379299	RNY4P5	-	-	HGNC:HGNC:34052	8	8q24.13	RNY4 pseudogene 5	pseudo	RNY4P5	RNY4 pseudogene 5	O	RNA, Ro-associated Y4 pseudogene 5	20201124	-
9606	100379300	RNY4P9	-	-	HGNC:HGNC:34058|Ensembl:ENSG00000200064	13	13q14.2	RNY4 pseudogene 9	pseudo	RNY4P9	RNY4 pseudogene 9	O	RNA, Ro-associated Y4 pseudogene 9	20201124	-
9606	100379323	ERVW-2	-	ERVWE2|NTrenv	HGNC:HGNC:37653	X	Xq22.3	endogenous retrovirus group W member 2	other	ERVW-2	endogenous retrovirus group W member 2	O	endogenous retroviral family W, env, member 2	20170408	-
9606	100379345	MIR181A2HG	-	-	HGNC:HGNC:37188|Ensembl:ENSG00000224020	9	9q33.3	MIR181A2 host gene	ncRNA	MIR181A2HG	MIR181A2 host gene	O	MIR181A2 host gene (non-protein coding)	20201124	-
9606	100379378	RNY4P20	-	-	HGNC:HGNC:34070|Ensembl:ENSG00000252487	6	6q25.1	RNY4 pseudogene 20	pseudo	RNY4P20	RNY4 pseudogene 20	O	RNA, Ro-associated Y4 pseudogene 20	20201124	-
9606	100379564	RNY4P17	-	-	HGNC:HGNC:34067|Ensembl:ENSG00000201818	4	4q32.3	RNY4 pseudogene 17	pseudo	RNY4P17	RNY4 pseudogene 17	O	RNA, Ro-associated Y4 pseudogene 17	20201124	-
9606	100379571	BACE1-AS	-	BACE1-AS1|BACE1AS|NCRNA00177	MIM:614263|HGNC:HGNC:37125	11	11q23.3	BACE1 antisense RNA	ncRNA	BACE1-AS	BACE1 antisense RNA	O	BACE1 antisense RNA (non-protein coding)	20201124	-
9606	100379584	RNY4P14	-	-	HGNC:HGNC:34064|Ensembl:ENSG00000200526	13	13q14.11	RNY4 pseudogene 14	pseudo	RNY4P14	RNY4 pseudogene 14	O	RNA, Ro-associated Y4 pseudogene 14	20201124	-
9606	100379592	RNY4P10	-	-	HGNC:HGNC:34060|Ensembl:ENSG00000202441	6	6p21.32	RNY4 pseudogene 10	pseudo	RNY4P10	RNY4 pseudogene 10	O	RNA, Ro-associated Y4 pseudogene 10	20201124	-
9606	100379623	LARP1P1	-	HCG10P|dJ221C16.7	HGNC:HGNC:23183	6	6p22.2	LARP1 pseudogene 1	pseudo	LARP1P1	LARP1 pseudogene 1	O	HLA complex group 10 pseudogene|La ribonucleoprotein domain family member 1 pseudogene 1	20201124	-
9606	100379658	RNY5P5	-	-	HGNC:HGNC:34086	6	6p22.3	RNY5 pseudogene 5	pseudo	RNY5P5	RNY5 pseudogene 5	O	RNA, Ro-associated Y5 pseudogene 5	20201124	-
9606	100379661	GRIK1-AS2	-	C21orf41|NCRNA00258	HGNC:HGNC:1282|Ensembl:ENSG00000156273	21	21q21.3	GRIK1 antisense RNA 2	ncRNA	GRIK1-AS2	GRIK1 antisense RNA 2	O	GRIK1 antisense RNA 2 (non-protein coding)	20201124	-
9606	100379663	RNY5P6	-	-	HGNC:HGNC:34087	8	8p11.21	RNY5 pseudogene 6	pseudo	RNY5P6	RNY5 pseudogene 6	O	RNA, Ro-associated Y5 pseudogene 6	20201124	-
9606	100379664	RNY5P3	-	-	HGNC:HGNC:34084	3	3q26.2	RNY5 pseudogene 3	pseudo	RNY5P3	RNY5 pseudogene 3	O	RNA, Ro-associated Y5 pseudogene 3	20201124	-
9606	100379666	RNY5P1	-	-	HGNC:HGNC:34082	1	1p34.3	RNY5 pseudogene 1	pseudo	RNY5P1	RNY5 pseudogene 1	O	RNA, Ro-associated Y5 pseudogene 1	20201124	-
9606	100379667	NEK2P2	-	-	HGNC:HGNC:37816	22	22q11.1	NEK2 pseudogene 2	pseudo	NEK2P2	NEK2 pseudogene 2	O	NIMA (never in mitosis gene a)-related kinase 2 pseudogene	20201124	-
9606	100380271	RNY5P4	-	-	HGNC:HGNC:34085	4	4q28.2	RNY5 pseudogene 4	pseudo	RNY5P4	RNY5 pseudogene 4	O	RNA, Ro-associated Y5 pseudogene 4	20201124	-
9606	100380272	NDUFB1P2	-	-	HGNC:HGNC:37815|Ensembl:ENSG00000234523	1	1q41	NADH:ubiquinone oxidoreductase subunit B1 pseudogene 2	pseudo	NDUFB1P2	NADH:ubiquinone oxidoreductase subunit B1 pseudogene 2	O	NADH dehydrogenase (ubiquinone) 1 beta subcomplex, 1 pseudogene 2|NADH dehydrogenase (ubiquinone) 1 beta subcomplex, 1, 7kDa pseudogene	20201124	-
9606	100380873	FECD3	-	FCD2	MIM:613267	-	-	Corneal dystrophy, Fuchs endothelial, 3	unknown	-	-	-	-	20170408	-
9606	100380874	FECD5	-	FCD3	MIM:613269	5	5q33.1-q35.2	Corneal dystrophy, Fuchs endothelial, 5	unknown	-	-	-	-	20190816	-
9606	100380875	FECD7	-	FCD4	MIM:613271	9	9p24.1-p22.1	Corneal dystrophy, Fuchs endothelial, 7	unknown	-	-	-	-	20190816	-
9606	100380876	NAFLD1	-	FLD1	MIM:613282	22	22q13	Fatty liver disease 1, susceptiblity to	unknown	-	-	-	-	20190816	-
9606	100380878	RNY5P8	-	-	HGNC:HGNC:34089	13	13q33.1	RNY5 pseudogene 8	pseudo	RNY5P8	RNY5 pseudogene 8	O	RNA, Ro-associated Y5 pseudogene 8	20201124	-
9606	100380945	ZNF848P	-	-	HGNC:HGNC:34387	17	17q24.1	zinc finger protein 848, pseudogene	pseudo	ZNF848P	zinc finger protein 848, pseudogene	O	-	20201124	-
9606	100381178	TMPRSS11CP	-	-	HGNC:HGNC:31934|Ensembl:ENSG00000232398	4	4q13.2	transmembrane serine protease 11C, pseudogene	pseudo	TMPRSS11CP	transmembrane serine protease 11C, pseudogene	O	transmembrane protease, serine 11C, pseudogene	20201124	-
9606	100381202	NEK2P4	-	-	HGNC:HGNC:37818	2	2q21.1	NEK2 pseudogene 4	pseudo	NEK2P4	NEK2 pseudogene 4	O	NIMA (never in mitosis gene a)-related kinase 2 pseudogene	20201124	-
9606	100381204	HCHGQ1	-	-	MIM:609319	6	6q23	Hematocrit/hemoglobin quantitative trait locus 1	unknown	-	-	-	-	20190816	-
9606	100381205	HCHGQ2	-	-	MIM:609320	9	9q	Hematocrit/hemoglobin quantitative trait locus 2	unknown	-	-	-	-	20190816	-
9606	100381206	HCHGQ3	-	-	MIM:613284	22	22q12-q13	Hematocrit/hemoglobin quantitative trait locus 3	unknown	-	-	-	-	20190816	-
9606	100381207	CIHL	-	-	MIM:613290	6	6p22.3	hearing loss, cisplatin-induced, susceptibility to	unknown	-	-	-	-	20190816	-
9606	100381208	RNY5P2	-	-	HGNC:HGNC:34083	2	2q33.1	RNY5 pseudogene 2	pseudo	RNY5P2	RNY5 pseudogene 2	O	RNA, Ro-associated Y5 pseudogene 2	20201124	-
9606	100381210	CAMPD1	-	-	MIM:114200	3	3q11.2-q13.12	Camptodactyly 1	unknown	-	-	-	-	20190816	-
9606	100381211	ARCODS	-	-	MIM:602483	-	-	Ariculocondylar syndrome	unknown	-	-	-	-	20170402	-
9606	100381215	DYNLT3P2	-	-	HGNC:HGNC:37081	2	2q14.3	dynein light chain Tctex-type 3 pseudogene 2	pseudo	DYNLT3P2	dynein light chain Tctex-type 3 pseudogene 2	O	-	20201124	-
9606	100381270	ZBED6	-	MGR	MIM:613512|HGNC:HGNC:33273|Ensembl:ENSG00000257315	1	1q32.1	zinc finger BED-type containing 6	protein-coding	ZBED6	zinc finger BED-type containing 6	O	zinc finger BED domain-containing protein 6	20201213	-
9606	100384884	IGHV1OR15-5	-	IGHV1OR155	HGNC:HGNC:5567|IMGT/GENE-DB:IGHV1/OR15-5	15	15q11.2	immunoglobulin heavy variable 1/OR15-5 (non-functional)	pseudo	IGHV1OR15-5	immunoglobulin heavy variable 1/OR15-5 (non-functional)	O	immunoglobulin heavy variable 1/OR15-5 pseudogene	20190131	-
9606	100384885	RRAS2P2	-	-	HGNC:HGNC:54562	2	2q36.1	RRAS2 pseudogene 2	pseudo	RRAS2P2	RRAS2 pseudogene 2	O	related RAS viral (r-ras) oncogene homolog 2 pseudogene	20201124	-
9606	100415893	DUPXQ28	-	CXq28	MIM:300815	X	Xq28	Chromosome Xq28 duplication syndrome	unknown	-	-	-	-	20190816	-
9606	100415894	GLM5	-	-	MIM:613030	9	9p21.3	Glioma susceptibility 5	unknown	-	-	-	-	20190816	-
9606	100415895	GLM6	-	-	MIM:613031	20	20q13.33	Glioma susceptibility 6	unknown	-	-	-	-	20190816	-
9606	100415896	ASRT8	-	-	MIM:613207	9	9q33	Asthma-related traits, susceptibility to, 8	unknown	-	-	-	-	20190816	-
9606	100415903	HWE1	-	-	MIM:613339	10	10q21.3-q22.3	Epilepsy, hot water, 1	unknown	-	-	-	-	20190816	-
9606	100415904	HWE2	-	-	MIM:613340	4	4q24-q28	Epilepsy, hot water, 2	unknown	-	-	-	-	20190816	-
9606	100415941	DEL17Q23.1Q23.2	-	C17DELq23.1q23.2	MIM:613355	17	17q23.1-q23.2	Chromosome 17q23.1-q23.2 deletion syndrome	unknown	-	-	-	-	20190816	-
9606	100415942	DEL2P21	-	C2DELp21	MIM:606407	2	2p21	Hypotonia-cystinuria syndrome	unknown	-	-	-	-	20170408	-
9606	100415943	MGR9	-	-	MIM:609670	11	11q24	Migraine with aura, susceptibility to, 9	unknown	-	-	-	-	20190816	-
9606	100418696	LOC100418696	-	-	-	2	2q14.1	axin 2 pseudogene	pseudo	-	-	-	-	20201124	-
9606	100418700	LOC100418700	-	-	-	4	4p15.1	plectin pseudogene	pseudo	-	-	-	-	20201124	-
9606	100418701	LOC100418701	-	-	-	4	4q22.3	talin 2 pseudogene	pseudo	-	-	-	-	20201124	-
9606	100418703	LOC100418703	-	-	-	X|Y	X;Y	repetin pseudogene	pseudo	-	-	-	-	20201124	-
9606	100418705	LOC100418705	-	-	-	9	9q32	KIAA1586 pseudogene	pseudo	-	-	-	-	20201124	-
9606	100418706	FXNP2	-	-	HGNC:HGNC:51607|Ensembl:ENSG00000177736	9	9q33.3	frataxin pseudogene 2	pseudo	FXNP2	frataxin pseudogene 2	O	frataxin pseuodgene 2	20201124	-
9606	100418707	SEPTIN7P10	-	-	HGNC:HGNC:55089|Ensembl:ENSG00000248885	5	5q23.1	septin 7 pseudogene 10	pseudo	SEPTIN7P10	septin 7 pseudogene 10	O	-	20201124	-
9606	100418708	CLUHP1	-	KIAA0664P1	HGNC:HGNC:38416	Y	Yq11.222	clustered mitochondria homolog pseudogene 1	pseudo	CLUHP1	clustered mitochondria homolog pseudogene 1	O	KIAA0664-like 1|clustered mitochondria (cluA/CLU1) homolog pseudogene 1	20201124	-
9606	100418709	CLUHP2	-	KIAA0664P2	HGNC:HGNC:38453	Y	Yq11.222	clustered mitochondria homolog pseudogene 2	pseudo	CLUHP2	clustered mitochondria homolog pseudogene 2	O	KIAA0664-like 2|clustered mitochondria (cluA/CLU1) homolog pseudogene 2	20201124	-
9606	100418710	LOC100418710	-	-	Ensembl:ENSG00000213480	4	4q27	KIAA1191 pseudogene	pseudo	-	-	-	-	20201124	-
9606	100418711	CLUHP4	-	KIAA0664P4	HGNC:HGNC:38470	4	4q35.2	clustered mitochondria homolog pseudogene 4	pseudo	CLUHP4	clustered mitochondria homolog pseudogene 4	O	KIAA0664-like 4|clustered mitochondria (cluA/CLU1) homolog pseudogene 4	20201124	-
9606	100418712	LOC100418712	-	-	Ensembl:ENSG00000241671	3	3q25.2	KIAA1328 pseudogene	pseudo	-	-	-	-	20201124	-
9606	100418713	LOC100418713	-	-	-	6	6q14.1	stomatin pseudogene	pseudo	-	-	-	-	20201124	-
9606	100418714	SEPTIN7P15	-	-	HGNC:HGNC:55096|Ensembl:ENSG00000275061	7	7p11.2	septin 7 pseudogene 15	pseudo	SEPTIN7P15	septin 7 pseudogene 15	O	-	20201124	-
9606	100418715	SEPTIN7P4	-	SEPT7P4	HGNC:HGNC:38039|Ensembl:ENSG00000240651	7	7q11.21	septin 7 pseudogene 4	pseudo	SEPTIN7P4	septin 7 pseudogene 4	O	-	20201124	-
9606	100418716	LOC100418716	-	-	-	7	7q31.2	RAB11 binding and LisH domain, coiled-coil and HEAT repeat containing pseudogene	pseudo	-	-	-	-	20201124	-
9606	100418718	SEPTIN7P5	-	SEPT7P5	HGNC:HGNC:38041|Ensembl:ENSG00000164740	7	7q11.21	septin 7 pseudogene 5	pseudo	SEPTIN7P5	septin 7 pseudogene 5	O	-	20201124	-
9606	100418719	CLUHP7	-	-	HGNC:HGNC:51570	7	7q11.21	clustered mitochondria homolog pseudogene 7	pseudo	CLUHP7	clustered mitochondria homolog pseudogene 7	O	clustered mitochondria (cluA/CLU1) homolog pseudogene 7	20201124	-
9606	100418720	SEPTIN7P6	-	SEPT7P6	HGNC:HGNC:38042|Ensembl:ENSG00000241007	7	7q36.1	septin 7 pseudogene 6	pseudo	SEPTIN7P6	septin 7 pseudogene 6	O	-	20201124	-
9606	100418721	FMN2P1	-	-	HGNC:HGNC:54909|Ensembl:ENSG00000231388	X	Xp21.3	FMN2 pseudogene 1	pseudo	FMN2P1	FMN2 pseudogene 1	O	formin 2 pseudogene	20201124	-
9606	100418722	CFAP97P1	-	-	HGNC:HGNC:54528	1	1p34.3	CFAP97 pseudogene 1	pseudo	CFAP97P1	CFAP97 pseudogene 1	O	cilia and flagella associated protein 97 pseudogene	20200624	-
9606	100418723	LOC100418723	-	-	Ensembl:ENSG00000230638	1	1p34.2	vir like m6A methyltransferase associated pseudogene	pseudo	-	-	-	-	20201124	-
9606	100418724	CCNJP2	-	-	HGNC:HGNC:37997	1	1p22.1	cyclin J pseudogene 2	pseudo	CCNJP2	cyclin J pseudogene 2	O	-	20201124	-
9606	100418728	KRT8P40	-	-	HGNC:HGNC:39874	2	2q31.2	keratin 8 pseudogene 40	pseudo	KRT8P40	keratin 8 pseudogene 40	O	-	20201124	-
9606	100418730	LOC100418730	-	-	-	12	12q14.2	T-box 20 pseudogene	pseudo	-	-	-	-	20201124	-
9606	100418731	AKIRIN1P1	-	-	HGNC:HGNC:50794|Ensembl:ENSG00000257786	12	12q21.31	akirin 1 pseudogene 1	pseudo	AKIRIN1P1	akirin 1 pseudogene 1	O	-	20201124	-
9606	100418732	LOC100418732	-	-	-	12	12q21.31	KIAA1586 pseudogene	pseudo	-	-	-	-	20201124	-
9606	100418733	CLUHP8	-	-	HGNC:HGNC:51573	12	12q12	clustered mitochondria homolog pseudogene 8	pseudo	CLUHP8	clustered mitochondria homolog pseudogene 8	O	clustered mitochondria (cluA/CLU1) homolog pseudogene 8	20201124	-
9606	100418734	LOC100418734	-	-	-	12	12q13.12	KIAA1586 pseudogene	pseudo	-	-	-	-	20201124	-
9606	100418735	SEPTIN7P8	-	SEPT7P8	HGNC:HGNC:38044|Ensembl:ENSG00000229000	19	19q13.42	septin 7 pseudogene 8	pseudo	SEPTIN7P8	septin 7 pseudogene 8	O	-	20201124	-
9606	100418736	GOLGA5P1	-	-	HGNC:HGNC:43925	5	5p13.1	golgin A5 pseudogene 1	pseudo	GOLGA5P1	golgin A5 pseudogene 1	O	-	20201124	-
9606	100418737	KRT8P33	-	-	HGNC:HGNC:39867|Ensembl:ENSG00000250539	5	5q23.2	keratin 8 pseudogene 33	pseudo	KRT8P33	keratin 8 pseudogene 33	O	-	20201124	-
9606	100418739	DNM1P48	-	-	HGNC:HGNC:38801	Y	Yq11.23	dynamin 1 pseudogene 48	pseudo	DNM1P48	dynamin 1 pseudogene 48	O	DNM1 pseudogene 48	20201124	-
9606	100418740	PPP1R26P1	-	KIAA0649P1	HGNC:HGNC:42015|Ensembl:ENSG00000238086	13	13q14.2	protein phosphatase 1 regulatory subunit 26 pseudogene 1	pseudo	PPP1R26P1	protein phosphatase 1 regulatory subunit 26 pseudogene 1	O	-	20201124	-
9606	100418742	CLUHP9	-	-	HGNC:HGNC:51572	13	13q12.12	clustered mitochondria homolog pseudogene 9	pseudo	CLUHP9	clustered mitochondria homolog pseudogene 9	O	clustered mitochondria (cluA/CLU1) homolog pseudogene 9	20201124	-
9606	100418743	CCNL2P1	-	-	HGNC:HGNC:50855	4	4p13	cyclin L2 pseudogene 1	pseudo	CCNL2P1	cyclin L2 pseudogene 1	O	-	20201124	-
9606	100418744	KRT8P46	-	-	HGNC:HGNC:39880|Ensembl:ENSG00000248971	4	4q24	keratin 8 pseudogene 46	pseudo	KRT8P46	keratin 8 pseudogene 46	O	-	20201124	-
9606	100418745	CLUHP5	-	KIAA0664P5	HGNC:HGNC:38471	10	10q26.3	clustered mitochondria homolog pseudogene 5	pseudo	CLUHP5	clustered mitochondria homolog pseudogene 5	O	KIAA0664-like 5|clustered mitochondria (cluA/CLU1) homolog pseudogene 5	20201124	-
9606	100418747	KRT8P35	-	-	HGNC:HGNC:39869|Ensembl:ENSG00000242841	3	3p14.2	keratin 8 pseudogene 35	pseudo	KRT8P35	keratin 8 pseudogene 35	O	-	20201124	-
9606	100418748	KRT8P36	-	-	HGNC:HGNC:39870|Ensembl:ENSG00000240668	3	3q22.3	keratin 8 pseudogene 36	pseudo	KRT8P36	keratin 8 pseudogene 36	O	-	20201124	-
9606	100418750	KRT8P42	-	-	HGNC:HGNC:39876	6	6q23.2	keratin 8 pseudogene 42	pseudo	KRT8P42	keratin 8 pseudogene 42	O	-	20201124	-
9606	100418751	GOLGA2P1	-	-	HGNC:HGNC:31052	8	8q21.3	GOLGA2 pseudogene 1	pseudo	GOLGA2P1	GOLGA2 pseudogene 1	O	golgin A2 pseudogene 1	20201124	-
9606	100418753	SEPTIN7P12	-	-	HGNC:HGNC:55091|Ensembl:ENSG00000275562	17	17q23.2	septin 7 pseudogene 12	pseudo	SEPTIN7P12	septin 7 pseudogene 12	O	-	20201124	-
9606	100418754	CLUHP6	-	-	HGNC:HGNC:51571|Ensembl:ENSG00000265279	18	18q12.1	clustered mitochondria homolog pseudogene 6	pseudo	CLUHP6	clustered mitochondria homolog pseudogene 6	O	clustered mitochondria (cluA/CLU1) homolog pseudogene 6	20201124	-
9606	100418756	CLUHP11	-	-	HGNC:HGNC:51806	16	16p11.2	clustered mitochondria homolog pseudogene 11	pseudo	CLUHP11	clustered mitochondria homolog pseudogene 11	O	clustered mitochondria (cluA/CLU1) homolog pseudogene 11	20201124	-
9606	100418759	LOC100418759	-	-	-	X	Xp21.2	myoneurin pseudogene	pseudo	-	-	-	-	20201124	-
9606	100418763	CCNT2P1	-	-	HGNC:HGNC:39178	1	1p13.3	cyclin T2 pseudogene 1	pseudo	CCNT2P1	cyclin T2 pseudogene 1	O	-	20201124	-
9606	100418768	LOC100418768	-	-	Ensembl:ENSG00000258639	14	14q21.3	ataxin 3 pseudogene	pseudo	-	-	-	-	20201124	-
9606	100418769	KRT18P52	-	-	HGNC:HGNC:37888|Ensembl:ENSG00000237007	2	2p22.3	keratin 18 pseudogene 52	pseudo	KRT18P52	keratin 18 pseudogene 52	O	-	20201124	-
9606	100418770	KRT18P26	-	-	HGNC:HGNC:33395|Ensembl:ENSG00000229798	2	2p13.1	keratin 18 pseudogene 26	pseudo	KRT18P26	keratin 18 pseudogene 26	O	-	20201124	-
9606	100418774	PHBP4	-	-	HGNC:HGNC:8916|Ensembl:ENSG00000230251	2	2q24.1	prohibitin pseudogene 4	pseudo	PHBP4	prohibitin pseudogene 4	O	-	20201124	-
9606	100418779	KRT127P	-	KRT3P1	HGNC:HGNC:40019	12	12q13.13	keratin 127 pseudogene	pseudo	KRT127P	keratin 127 pseudogene	O	keratin 3 pseudogene 1	20201124	-
9606	100418781	KRT8P39	-	-	HGNC:HGNC:39873|Ensembl:ENSG00000233560	12	12q15	keratin 8 pseudogene 39	pseudo	KRT8P39	keratin 8 pseudogene 39	O	-	20201124	-
9606	100418792	KRT18P54	-	-	HGNC:HGNC:39425|Ensembl:ENSG00000250834	4	4q28.3	keratin 18 pseudogene 54	pseudo	KRT18P54	keratin 18 pseudogene 54	O	-	20201124	-
9606	100418799	KRT8P38	-	-	HGNC:HGNC:39872|Ensembl:ENSG00000226358	10	10q23.31	keratin 8 pseudogene 38	pseudo	KRT8P38	keratin 8 pseudogene 38	O	-	20201124	-
9606	100418804	PHBP8	-	-	HGNC:HGNC:39287	3	3q13.33	prohibitin pseudogene 8	pseudo	PHBP8	prohibitin pseudogene 8	O	-	20201124	-
9606	100418811	KRT8P34	-	-	HGNC:HGNC:39868	17	17q21.1	keratin 8 pseudogene 34	pseudo	KRT8P34	keratin 8 pseudogene 34	O	-	20201124	-
9606	100418814	MTDHP1	-	-	HGNC:HGNC:52357|Ensembl:ENSG00000270948	7	7q11.21	metadherin pseudogene 1	pseudo	MTDHP1	metadherin pseudogene 1	O	-	20201124	-
9606	100418815	PHBP10	-	-	HGNC:HGNC:39289	X	Xq22.3	prohibitin pseudogene 10	pseudo	PHBP10	prohibitin pseudogene 10	O	-	20201124	-
9606	100418819	IPO8P1	-	-	HGNC:HGNC:41955|Ensembl:ENSG00000224668	1	1q32.2	importin 8 pseudogene 1	pseudo	IPO8P1	importin 8 pseudogene 1	O	-	20201124	-
9606	100418820	PHBP12	-	-	HGNC:HGNC:39291	1	1p32.3	prohibitin pseudogene 12	pseudo	PHBP12	prohibitin pseudogene 12	O	-	20201124	-
9606	100418822	LOC100418822	-	-	-	1	1q42.3	atrophin 1 pseudogene	pseudo	-	-	-	-	20201124	-
9606	100418828	KRT125P	-	-	HGNC:HGNC:48875	12	12q13.13	keratin 125 pseudogene	pseudo	KRT125P	keratin 125 pseudogene	O	keratin 79 pseudogene	20201124	-
9606	100418829	KRT18P60	-	-	HGNC:HGNC:48887|Ensembl:ENSG00000215208	12	12q14.3	keratin 18 pseudogene 60	pseudo	KRT18P60	keratin 18 pseudogene 60	O	-	20201124	-
9606	100418832	MTDHP3	-	-	HGNC:HGNC:52359|Ensembl:ENSG00000268433	19	19p12	metadherin pseudogene 3	pseudo	MTDHP3	metadherin pseudogene 3	O	-	20201124	-
9606	100418834	MTDHP4	-	-	HGNC:HGNC:52360|Ensembl:ENSG00000268535	19	19p12	metadherin pseudogene 4	pseudo	MTDHP4	metadherin pseudogene 4	O	-	20201124	-
9606	100418835	MTDHP2	-	-	HGNC:HGNC:52358|Ensembl:ENSG00000269615	19	19p12	metadherin pseudogene 2	pseudo	MTDHP2	metadherin pseudogene 2	O	-	20201124	-
9606	100418836	MTDHP5	-	-	HGNC:HGNC:52361|Ensembl:ENSG00000269575	19	19p12	metadherin pseudogene 5	pseudo	MTDHP5	metadherin pseudogene 5	O	-	20201124	-
9606	100418837	PHBP2	-	-	HGNC:HGNC:8914	11	11p11.2	prohibitin pseudogene 2	pseudo	PHBP2	prohibitin pseudogene 2	O	-	20201124	-
9606	100418843	PHBP13	-	-	HGNC:HGNC:39292	13	13q13.3	prohibitin pseudogene 13	pseudo	PHBP13	prohibitin pseudogene 13	O	-	20201124	-
9606	100418848	LOC100418848	-	-	-	15	15q21.3	calponin 2 pseudogene	pseudo	-	-	-	-	20201124	-
9606	100418861	KRT43P	-	-	HGNC:HGNC:48870	17	17q21.2	keratin 43 pseudogene	pseudo	KRT43P	keratin 43 pseudogene	O	keratin 37 pseudogene	20201124	-
9606	100418862	SPECC1P1	-	-	HGNC:HGNC:53867	17	17p12	SPECC1 pseudogene 1	pseudo	SPECC1P1	SPECC1 pseudogene 1	O	sperm antigen with calponin homology and coiled-coil domains 1 pseudogene	20201124	-
9606	100418865	KRT18P61	-	-	HGNC:HGNC:48888|Ensembl:ENSG00000267083	17	17q23.2	keratin 18 pseudogene 61	pseudo	KRT18P61	keratin 18 pseudogene 61	O	-	20201124	-
9606	100418868	LOC100418868	-	-	-	16	16q22.1	calponin 2 pseudogene	pseudo	-	-	-	-	20201124	-
9606	100418871	CYTH1P1	-	-	HGNC:HGNC:54900|Ensembl:ENSG00000271286	X	Xp22.11	CYTH1 pseudogene 1	pseudo	CYTH1P1	CYTH1 pseudogene 1	O	cytohesin 1 pseudogene	20201124	-
9606	100418874	LOC100418874	-	-	Ensembl:ENSG00000228729	1	1q42.13	cathepsin B pseudogene	pseudo	-	-	-	-	20201124	-
9606	100418877	KRT18P7	-	-	HGNC:HGNC:20283|Ensembl:ENSG00000258951	14	14q24.2	keratin 18 pseudogene 7	pseudo	KRT18P7	keratin 18 pseudogene 7	O	-	20201124	-
9606	100418881	NBEAP2	-	BCL8D	HGNC:HGNC:40003|Ensembl:ENSG00000197927	2	2q21.2	neurobeachin pseudogene 2	pseudo	NBEAP2	neurobeachin pseudogene 2	O	-	20201124	-
9606	100418882	LOC100418882	-	-	-	12	12q23.2	reticulon 3 pseudogene	pseudo	-	-	-	-	20201124	-
9606	100418883	LOC100418883	-	-	-	19	19p13.2	actin beta pseudogene	pseudo	-	-	-	-	20201124	-
9606	100418884	LOC100418884	-	-	-	11	11q22.3	TSPY-like 1 pseudogene	pseudo	-	-	-	-	20201124	-
9606	100418885	LOC100418885	-	-	Ensembl:ENSG00000230087	11	11p15.4	amphiphysin pseudogene	pseudo	-	-	-	-	20201124	-
9606	100418887	TAGLN2P1	-	-	HGNC:HGNC:21739	8	8q23.1	transgelin 2 pseudogene 1	pseudo	TAGLN2P1	transgelin 2 pseudogene 1	O	transgelin 3 pseudogene	20201124	-
9606	100418888	LOC100418888	-	-	Ensembl:ENSG00000236319	17	17q22	peptidase D pseudogene	pseudo	-	-	-	-	20201124	-
9606	100418889	STX18P1	-	-	HGNC:HGNC:43995|Ensembl:ENSG00000266876	17	17q11.2	syntaxin 18 pseudogene 1	pseudo	STX18P1	syntaxin 18 pseudogene 1	O	-	20201124	-
9606	100418892	GYG2P2	-	-	HGNC:HGNC:39713|Ensembl:ENSG00000271580	1	1q32.1	glycogenin 2 pseudogene 2	pseudo	GYG2P2	glycogenin 2 pseudogene 2	O	-	20201124	-
9606	100418897	NBEAP4	-	-	HGNC:HGNC:40009|Ensembl:ENSG00000258883	15	15q11.2	neurobeachin pseudogene 4	pseudo	NBEAP4	neurobeachin pseudogene 4	O	-	20201124	-
9606	100418898	LOC100418898	-	-	-	6	6p12.3	transportin 3 pseudogene	pseudo	-	-	-	-	20201124	-
9606	100418902	TUBBP10	-	-	HGNC:HGNC:42344	1	1p32.3	tubulin beta class I pseudogene 10	pseudo	TUBBP10	tubulin beta class I pseudogene 10	O	-	20201124	-
9606	100418903	NBEAP5	-	-	HGNC:HGNC:40010|Ensembl:ENSG00000277710	14	14q11.2	neurobeachin pseudogene 5	pseudo	NBEAP5	neurobeachin pseudogene 5	O	-	20201124	-
9606	100418904	NBEAP6	-	-	HGNC:HGNC:40011|Ensembl:ENSG00000285990	14	14q11.2	neurobeachin pseudogene 6	pseudo	NBEAP6	neurobeachin pseudogene 6	O	-	20201124	-
9606	100418905	NBEAP3	-	BCL8C	HGNC:HGNC:40004	22	22q11.1	neurobeachin pseudogene 3	pseudo	NBEAP3	neurobeachin pseudogene 3	O	-	20201124	-
9606	100418906	SFXN4P1	-	-	HGNC:HGNC:54574|Ensembl:ENSG00000270390	2	2q22.2	SFXN4 pseudogene 1	pseudo	SFXN4P1	SFXN4 pseudogene 1	O	sideroflexin 4 pseudogene	20201124	-
9606	100418908	GLRX3P1	-	-	HGNC:HGNC:49787|Ensembl:ENSG00000277711	9	9p21.3	glutaredoxin 3 pseudogene 1	pseudo	GLRX3P1	glutaredoxin 3 pseudogene 1	O	-	20201124	-
9606	100418910	ACTG1P14	-	-	HGNC:HGNC:49751|Ensembl:ENSG00000230581	9	9p24.1	actin gamma 1 pseudogene 14	pseudo	ACTG1P14	actin gamma 1 pseudogene 14	O	-	20201124	-
9606	100418919	TNPO1P1	-	-	HGNC:HGNC:45120|Ensembl:ENSG00000225423	10	10q23.1	transportin 1 pseudogene 1	pseudo	TNPO1P1	transportin 1 pseudogene 1	O	-	20201124	-
9606	100418920	ACTG1P13	-	-	HGNC:HGNC:49058	3	3q12.1	actin gamma 1 pseudogene 13	pseudo	ACTG1P13	actin gamma 1 pseudogene 13	O	-	20201124	-
9606	100418921	ACTG1P12	-	-	HGNC:HGNC:44496|Ensembl:ENSG00000226642	3	3p25.2	actin gamma 1 pseudogene 12	pseudo	ACTG1P12	actin gamma 1 pseudogene 12	O	-	20201124	-
9606	100418923	LOC100418923	-	-	-	6	6q14.3	RNA polymerase I subunit F pseudogene	pseudo	-	-	-	TWIST neighbor pseudogene	20201124	-
9606	100418924	ACTG1P18	-	-	HGNC:HGNC:51498	6	6q16.3	actin gamma 1 pseudogene 18	pseudo	ACTG1P18	actin gamma 1 pseudogene 18	O	-	20201124	-
9606	100418928	RDM1P3	-	-	HGNC:HGNC:53919	17	17q24.2	RDM1 pseudogene 3	pseudo	RDM1P3	RDM1 pseudogene 3	O	RAD52 motif 1 pseudogene|RAD52 motif containing 1 pseudogene	20201124	-
9606	100418937	TUBB8P1	-	-	HGNC:HGNC:42182|Ensembl:ENSG00000229298	9	9p21.3	tubulin beta 8 class VIII pseudogene 1	pseudo	TUBB8P1	tubulin beta 8 class VIII pseudogene 1	O	tubulin, beta 8 class VIII pseudogene	20201124	-
9606	100418938	LOC100418938	-	-	-	9	9q34.3	forkhead box H1 pseudogene	pseudo	-	-	-	-	20201124	-
9606	100418939	LOC100418939	-	-	-	12	12p13.32	tetraspanin 11 pseudogene	pseudo	-	-	-	-	20201124	-
9606	100418940	LOC100418940	-	-	-	12	12q13.2	ATM interactor pseudogene	pseudo	-	-	-	-	20201124	-
9606	100418942	PRDX4P2	-	-	HGNC:HGNC:43599	5	5p13.2	peroxiredoxin 4 pseudogene 2	pseudo	PRDX4P2	peroxiredoxin 4 pseudogene 2	O	-	20201124	-
9606	100418943	PRDX2P3	-	-	HGNC:HGNC:44968	5	5q35.3	peroxiredoxin 2 pseudogene 3	pseudo	PRDX2P3	peroxiredoxin 2 pseudogene 3	O	-	20201124	-
9606	100418949	PRDX4P1	-	-	HGNC:HGNC:43598	4	4p12	peroxiredoxin 4 pseudogene 1	pseudo	PRDX4P1	peroxiredoxin 4 pseudogene 1	O	-	20201124	-
9606	100418951	ACTG1P15	-	-	HGNC:HGNC:51495|Ensembl:ENSG00000259904	15	15q14	actin gamma 1 pseudogene 15	pseudo	ACTG1P15	actin gamma 1 pseudogene 15	O	-	20201124	-
9606	100418955	PRDX3P4	-	-	HGNC:HGNC:44643	3	3p14.1	peroxiredoxin 3 pseudogene 4	pseudo	PRDX3P4	peroxiredoxin 3 pseudogene 4	O	-	20201124	-
9606	100418956	LOC100418956	-	-	Ensembl:ENSG00000271162	6	6p12.3	proline rich 11 pseudogene	pseudo	-	-	-	-	20201124	-
9606	100418957	LOC100418957	-	-	-	6	6q13	forkhead box H1 pseudogene	pseudo	-	-	-	-	20201124	-
9606	100418959	LOC100418959	-	-	Ensembl:ENSG00000264236	18	18q22.1	aminoacylase 1 pseudogene	pseudo	-	-	-	-	20201124	-
9606	100418960	ACTG1P16	-	-	HGNC:HGNC:51496|Ensembl:ENSG00000260298	16	16q12.1	actin gamma 1 pseudogene 16	pseudo	ACTG1P16	actin gamma 1 pseudogene 16	O	-	20201124	-
9606	100418961	LOC100418961	-	-	Ensembl:ENSG00000242261	7	7q32.1	aurora kinase A pseudogene	pseudo	-	-	-	-	20201124	-
9606	100418964	TUBB6P1	-	-	HGNC:HGNC:42342|Ensembl:ENSG00000275350	1	1p34.3	tubulin beta 6 class V pseudogene 1	pseudo	TUBB6P1	tubulin beta 6 class V pseudogene 1	O	-	20201124	-
9606	100418965	LOC100418965	-	-	Ensembl:ENSG00000223905	1	1p31.1	peroxiredoxin 5 pseudogene	pseudo	-	-	-	-	20201124	-
9606	100418968	SNX2P1	-	-	HGNC:HGNC:41514|Ensembl:ENSG00000270585	1	1q41	sorting nexin 2 pseudogene 1	pseudo	SNX2P1	sorting nexin 2 pseudogene 1	O	-	20201124	-
9606	100418972	SNX18P14	-	-	HGNC:HGNC:39622	2	2q11.1	sorting nexin 18 pseudogene 14	pseudo	SNX18P14	sorting nexin 18 pseudogene 14	O	-	20201124	-
9606	100418973	CSP1	-	-	HGNC:HGNC:54777	2	2p15	CS pseudogene 1	pseudo	CSP1	CS pseudogene 1	O	citrate synthase pseudogene	20201124	-
9606	100418974	TUBB4BP2	-	-	HGNC:HGNC:42183|Ensembl:ENSG00000224802	9	9p13.3	TUBB4B pseudogene 2	pseudo	TUBB4BP2	TUBB4B pseudogene 2	O	tubulin beta 4B class IVb pseudogene 2|tubulin, beta 2B class IIb pseudogene	20201124	-
9606	100418975	SNX18P3	-	-	HGNC:HGNC:39611	9	9p13.1	sorting nexin 18 pseudogene 3	pseudo	SNX18P3	sorting nexin 18 pseudogene 3	O	-	20201124	-
9606	100418976	SNX18P4	-	-	HGNC:HGNC:39612	9	9q21.11	sorting nexin 18 pseudogene 4	pseudo	SNX18P4	sorting nexin 18 pseudogene 4	O	-	20201124	-
9606	100418977	SNX18P5	-	SNX18P6	HGNC:HGNC:39613	9	9p11.1	sorting nexin 18 pseudogene 5	pseudo	SNX18P5	sorting nexin 18 pseudogene 5	O	sorting nexin 18 pseudogene 6	20201124	-
9606	100418980	SNX18P7	-	-	HGNC:HGNC:39615	9	9p13.3	sorting nexin 18 pseudogene 7	pseudo	SNX18P7	sorting nexin 18 pseudogene 7	O	-	20201124	-
9606	100418981	SNX18P8	-	-	HGNC:HGNC:39616	9	9p11.2	sorting nexin 18 pseudogene 8	pseudo	SNX18P8	sorting nexin 18 pseudogene 8	O	-	20201124	-
9606	100418983	NF1P12	-	-	HGNC:HGNC:51739|Ensembl:ENSG00000258360	12	12q12	neurofibromin 1 pseudogene 12	pseudo	NF1P12	neurofibromin 1 pseudogene 12	O	-	20201124	-
9606	100418986	LOC100418986	-	-	-	19	19p12	proline rich 21 pseudogene	pseudo	-	-	-	-	20201124	-
9606	100418987	LOC100418987	-	-	-	19	19p12	proline rich 21 pseudogene	pseudo	-	-	-	-	20201124	-
9606	100418988	LOC100418988	-	-	-	19	19p12	proline rich 21 pseudogene	pseudo	-	-	-	-	20201124	-
9606	100418989	LOC100418989	-	-	-	19	19p12	proline rich 21 pseudogene	pseudo	-	-	-	-	20201124	-
9606	100418990	LOC100418990	-	-	-	19	19p12	proline rich 21 pseudogene	pseudo	-	-	-	-	20201124	-
9606	100418991	LOC100418991	-	-	-	19	19p12	proline rich 21 pseudogene	pseudo	-	-	-	-	20201124	-
9606	100418992	LOC100418992	-	-	-	19	19p12	proline rich 21 pseudogene	pseudo	-	-	-	-	20201124	-
9606	100418993	LOC100418993	-	-	-	19	19p12	proline rich 21 pseudogene	pseudo	-	-	-	-	20201124	-
9606	100418997	LOC100418997	-	-	-	11	11q22.1	proline rich 21 pseudogene	pseudo	-	-	-	-	20201124	-
9606	100418999	SNX18P1Y	-	-	HGNC:HGNC:38442	Y	Yq11.21	sorting nexin 18 pseudogene 1, Y-linked	pseudo	SNX18P1Y	sorting nexin 18 pseudogene 1, Y-linked	O	-	20201124	-
9606	100419003	LOC100419003	-	-	-	4	4p11	sorting nexin 18 pseudogene	pseudo	-	-	-	-	20201124	-
9606	100419004	SNX18P24	-	-	HGNC:HGNC:39632	4	4p11	sorting nexin 18 pseudogene 24	pseudo	SNX18P24	sorting nexin 18 pseudogene 24	O	-	20201124	-
9606	100419005	SNX18P25	-	-	HGNC:HGNC:39633	4	4p11	sorting nexin 18 pseudogene 25	pseudo	SNX18P25	sorting nexin 18 pseudogene 25	O	-	20201124	-
9606	100419006	NF1P1	-	NF1HHS	HGNC:HGNC:7772|Ensembl:ENSG00000270831	15	15q11.2	neurofibromin 1 pseudogene 1	pseudo	NF1P1	neurofibromin 1 pseudogene 1	O	Albright osteodystrophy	20201124	-
9606	100419007	TUBAP3	-	TUBA8P1	HGNC:HGNC:44568	3	3p21.33	tubulin alpha pseudogene 3	pseudo	TUBAP3	tubulin alpha pseudogene 3	O	tubulin, alpha 8 pseudogene 1	20201124	-
9606	100419008	PRR20G	-	-	HGNC:HGNC:53837|Ensembl:ENSG00000239620	3	3q21.3	proline rich 20G	protein-coding	PRR20G	proline rich 20G	O	proline-rich protein 20G|proline rich 20B pseudogene|proline rich 20B-like	20201124	-
9606	100419014	LOC100419014	-	-	-	17	17q22	tubulin beta 6 class V pseudogene	pseudo	-	-	-	-	20201124	-
9606	100419016	LOC100419016	-	-	Ensembl:ENSG00000260610	16	16p11.2	proline rich 21 pseudogene	pseudo	-	-	-	-	20201124	-
9606	100419017	CCNYL7	-	-	HGNC:HGNC:54659|Ensembl:ENSG00000261528	16	16p12.2	cyclin Y like 7 (pseudogene)	pseudo	CCNYL7	cyclin Y like 7 (pseudogene)	O	cyclin Y like 1 pseudogene	20201124	-
9606	100419019	SNX18P15	-	-	HGNC:HGNC:39623	1	1q21.1	sorting nexin 18 pseudogene 15	pseudo	SNX18P15	sorting nexin 18 pseudogene 15	O	-	20201124	-
9606	100419020	SNX18P16	-	-	HGNC:HGNC:39624	1	1q21.1	sorting nexin 18 pseudogene 16	pseudo	SNX18P16	sorting nexin 18 pseudogene 16	O	-	20201124	-
9606	100419021	SNX18P18	-	-	HGNC:HGNC:39626	1	1q21.1	sorting nexin 18 pseudogene 18	pseudo	SNX18P18	sorting nexin 18 pseudogene 18	O	-	20201124	-
9606	100419022	SNX18P19	-	-	HGNC:HGNC:39627	1	1q21.1	sorting nexin 18 pseudogene 19	pseudo	SNX18P19	sorting nexin 18 pseudogene 19	O	-	20201124	-
9606	100419023	PDCL3P6	-	-	HGNC:HGNC:44507|Ensembl:ENSG00000224255	1	1p32.3	PDCL3 pseudogene 6	pseudo	PDCL3P6	PDCL3 pseudogene 6	O	phosducin-like 3 pseudogene 6	20201124	-
9606	100419024	SNX18P17	-	-	HGNC:HGNC:39625	1	1q21.1	sorting nexin 18 pseudogene 17	pseudo	SNX18P17	sorting nexin 18 pseudogene 17	O	-	20201125	-
9606	100419025	SNX18P21	-	-	HGNC:HGNC:39629	1	1q21.1	sorting nexin 18 pseudogene 21	pseudo	SNX18P21	sorting nexin 18 pseudogene 21	O	-	20201124	-
9606	100419026	SNX18P20	-	-	HGNC:HGNC:39628	1	1q21.1	sorting nexin 18 pseudogene 20	pseudo	SNX18P20	sorting nexin 18 pseudogene 20	O	-	20201124	-
9606	100419027	SNX18P22	-	-	HGNC:HGNC:39630	1	1q21.1	sorting nexin 18 pseudogene 22	pseudo	SNX18P22	sorting nexin 18 pseudogene 22	O	-	20201124	-
9606	100419028	SNX25P1	-	-	HGNC:HGNC:41509|Ensembl:ENSG00000236809	1	1q32.3	sorting nexin 25 pseudogene 1	pseudo	SNX25P1	sorting nexin 25 pseudogene 1	O	-	20201124	-
9606	100419029	NF1P4	-	NF1L4|NF1L6	HGNC:HGNC:7769	14	14q11.2	neurofibromin 1 pseudogene 4	pseudo	NF1P4	neurofibromin 1 pseudogene 4	O	Putative neurofibromin 1-like protein 4/6|neurofibromin 1-like 4	20201124	-
9606	100419031	PRDX3P1	-	-	HGNC:HGNC:39264	22	22q13.1	peroxiredoxin 3 pseudogene 1	pseudo	PRDX3P1	peroxiredoxin 3 pseudogene 1	O	-	20201124	-
9606	100419033	APONP	-	-	HGNC:HGNC:53942	12	12q13.3	apolipoprotein N, pseudogene	pseudo	APONP	apolipoprotein N, pseudogene	O	apolipoprotein F pseudogene	20201124	-
9606	100419036	TUBAP14	-	-	HGNC:HGNC:54881|Ensembl:ENSG00000247763	5	5p12	tubulin alpha pseudogene 14	pseudo	TUBAP14	tubulin alpha pseudogene 14	O	tubulin alpha 3e pseudogene	20201124	-
9606	100419037	LOC100419037	-	-	-	5	5p12	spermine synthase pseudogene	pseudo	-	-	-	-	20201124	-
9606	100419038	SNX18P26	-	-	HGNC:HGNC:39634	13	13q11	sorting nexin 18 pseudogene 26	pseudo	SNX18P26	sorting nexin 18 pseudogene 26	O	-	20201124	-
9606	100419040	SNX18P10	-	-	HGNC:HGNC:39618	21	21p11.2	sorting nexin 18 pseudogene 10	pseudo	SNX18P10	sorting nexin 18 pseudogene 10	O	-	20201124	-
9606	100419041	SNX18P12	-	-	HGNC:HGNC:39620	21	21p11.2	sorting nexin 18 pseudogene 12	pseudo	SNX18P12	sorting nexin 18 pseudogene 12	O	-	20201124	-
9606	100419042	SNX18P13	-	-	HGNC:HGNC:39621	21	21q11.2	sorting nexin 18 pseudogene 13	pseudo	SNX18P13	sorting nexin 18 pseudogene 13	O	-	20201124	-
9606	100419043	SNX18P11	-	-	HGNC:HGNC:39619	21	21p11.2	sorting nexin 18 pseudogene 11	pseudo	SNX18P11	sorting nexin 18 pseudogene 11	O	-	20201124	-
9606	100419045	LOC100419045	-	-	Ensembl:ENSG00000249729	4	4p12	tubulin alpha 4a pseudogene	pseudo	-	-	-	-	20201124	-
9606	100419046	LOC100419046	-	-	Ensembl:ENSG00000270292	4	4q13.2	tubulin alpha 4a pseudogene	pseudo	-	-	-	-	20201124	-
9606	100419047	SNX19P4	-	-	HGNC:HGNC:41510|Ensembl:ENSG00000276531	10	10q22.1	sorting nexin 19 pseudogene 4	pseudo	SNX19P4	sorting nexin 19 pseudogene 4	O	-	20201124	-
9606	100419052	LOC100419052	-	-	-	18	18p11.21	sorting nexin 18 pseudogene	pseudo	-	-	-	-	20201124	-
9606	100419053	SMSP1	-	-	HGNC:HGNC:54952	X	Xp11.23	SMS pseudogene 1	pseudo	SMSP1	SMS pseudogene 1	O	-	20201124	-
9606	100419054	SAGE3P	-	-	HGNC:HGNC:51338	X	Xq26.3	sarcoma antigen 3, pseudogene	pseudo	SAGE3P	sarcoma antigen 3, pseudogene	O	sarcoma antigen 1 pseudogene	20201124	-
9606	100419056	CLCN3P1	-	-	HGNC:HGNC:49775	9	9p22.3	chloride voltage-gated channel 3 pseudogene 1	pseudo	CLCN3P1	chloride voltage-gated channel 3 pseudogene 1	O	chloride channel, voltage-sensitive 3 pseudogene 1	20201213	-
9606	100419058	LOC100419058	-	-	Ensembl:ENSG00000271624	11	11q25	GPN-loop GTPase 1 pseudogene	pseudo	-	-	-	-	20201124	-
9606	100419059	LOC100419059	-	-	-	5	5q35.1	tubulin epsilon 1 pseudogene	pseudo	-	-	-	-	20201124	-
9606	100419062	FOSL1P1	-	-	HGNC:HGNC:44055	4	4q28.2	FOSL1 pseudogene 1	pseudo	FOSL1P1	FOSL1 pseudogene 1	O	FOS like 1, AP-1 trancription factor subunit pseudogene 1|FOS like 1, AP-1 transcription factor subunit pseudogene 1|FOS like antigen 1 pseudogene 1	20201124	-
9606	100419066	NUP35P1	-	-	HGNC:HGNC:52370	10	10p12.2	nucleoporin 35 pseudogene 1	pseudo	NUP35P1	nucleoporin 35 pseudogene 1	O	-	20201124	-
9606	100419068	PNLIPP1	-	-	HGNC:HGNC:45264	10	10q25.3	pancreatic lipase pseudogene 1	pseudo	PNLIPP1	pancreatic lipase pseudogene 1	O	-	20201124	-
9606	100419069	ENO1P3	-	-	HGNC:HGNC:37944|Ensembl:ENSG00000243986	3	3q21.2	enolase 1 pseudogene 3	pseudo	ENO1P3	enolase 1 pseudogene 3	O	enolase 1, (alpha) pseudogene 3	20201124	-
9606	100419070	NUP210P3	-	-	HGNC:HGNC:42712	3	3q21.3	nucleoporin 210 pseudogene 3	pseudo	NUP210P3	nucleoporin 210 pseudogene 3	O	nucleoporin 210kDa pseudogene 3	20201124	-
9606	100419073	LOC100419073	-	-	Ensembl:ENSG00000217512	6	6q14.1	nucleoporin 155kDa pseudogene	pseudo	-	-	-	-	20201124	-
9606	100419074	AK3P2	-	HsT26053	HGNC:HGNC:31099	8	8q24.3	adenylate kinase 3 pseudogene 2	pseudo	AK3P2	adenylate kinase 3 pseudogene 2	O	-	20201124	-
9606	100419075	AK3P3	-	-	HGNC:HGNC:39062|Ensembl:ENSG00000230042	7	7p15.3	adenylate kinase 3 pseudogene 3	pseudo	AK3P3	adenylate kinase 3 pseudogene 3	O	-	20201124	-
9606	100419077	FCRL6P1	-	-	HGNC:HGNC:49448	1	1q23.2	Fc receptor like 6 pseudogene 1	pseudo	FCRL6P1	Fc receptor like 6 pseudogene 1	O	-	20201124	-
9606	100419079	LOC100419079	-	-	-	14	14q23.2	tubulin alpha 1c pseudogene	pseudo	-	-	-	-	20201124	-
9606	100419081	DUXAP12	-	-	HGNC:HGNC:51813	14	14q24.2	double homeobox A pseudogene 12	pseudo	DUXAP12	double homeobox A pseudogene 12	O	-	20201124	-
9606	100419085	SRMP3	-	-	HGNC:HGNC:54681	2	2q14.3	SRM pseudogene 3	pseudo	SRMP3	SRM pseudogene 3	O	spermidine synthase pseudogene	20201124	-
9606	100419092	LOC100419092	-	-	Ensembl:ENSG00000254684	11	11q14.1	REST corepressor 1 pseudogene	pseudo	-	-	-	-	20201124	-
9606	100419095	TXNL1P1	-	-	HGNC:HGNC:39459|Ensembl:ENSG00000231879	13	13q31.1	thioredoxin like 1 pseudogene 1	pseudo	TXNL1P1	thioredoxin like 1 pseudogene 1	O	-	20201124	-
9606	100419096	LOC100419096	-	-	-	4	4q24	WD repeat domain 12 pseudogene	pseudo	-	-	-	-	20201124	-
9606	100419098	ENO1P2	-	-	HGNC:HGNC:37943	15	15q26.1	enolase 1 pseudogene 2	pseudo	ENO1P2	enolase 1 pseudogene 2	O	enolase 1, (alpha) pseudogene 2	20201124	-
9606	100419102	LOC100419102	-	-	-	17	17q24.1	calponin 3, acidic pseudogene	pseudo	-	-	-	-	20201124	-
9606	100419108	LOC100419108	-	-	-	2	2q24.2	centromere protein L pseudogene	pseudo	-	-	-	-	20201124	-
9606	100419110	RPL4P7	-	-	HGNC:HGNC:54598	2	2q33.1	ribosomal protein L4 pseudogene 7	pseudo	RPL4P7	ribosomal protein L4 pseudogene 7	O	-	20201124	-
9606	100419140	LOC100419140	-	-	-	5	5q12.3	ribosomal protein L5 pseudogene	pseudo	-	-	-	-	20201124	-
9606	100419149	HCFC2P1	-	-	HGNC:HGNC:39815|Ensembl:ENSG00000232087	13	13q33.3	host cell factor C2 pseudogene 1	pseudo	HCFC2P1	host cell factor C2 pseudogene 1	O	-	20201124	-
9606	100419154	LOC100419154	-	-	Ensembl:ENSG00000224560	4	4p12	ribosomal protein L4 pseudogene	pseudo	-	-	-	-	20201124	-
9606	100419158	SETP12	-	-	HGNC:HGNC:42931	4	4q27	SET pseudogene 12	pseudo	SETP12	SET pseudogene 12	O	SET nuclear oncogene pseudogene	20201124	-
9606	100419161	LOC100419161	-	-	-	4	4q31.3	nei like DNA glycosylase 2 pseudogene	pseudo	-	-	-	nei endonuclease VIII-like 2 (E. coli) pseudogene	20201124	-
9606	100419170	LOC100419170	-	-	Ensembl:ENSG00000250771	4	4q31.3	toll like receptor 2 pseudogene	pseudo	-	-	-	-	20201124	-
9606	100419174	LOC100419174	-	-	-	15	15q26.3	WD repeat domain 12 pseudogene	pseudo	-	-	-	-	20201124	-
9606	100419178	SETP6	-	-	HGNC:HGNC:42925|Ensembl:ENSG00000241319	3	3p12.2	SET pseudogene 6	pseudo	SETP6	SET pseudogene 6	O	SET nuclear oncogene pseudogene	20201124	-
9606	100419185	PDLIM1P4	-	-	HGNC:HGNC:48947|Ensembl:ENSG00000249274	3	3q12.1	PDZ and LIM domain 1 pseudogene 4	pseudo	PDLIM1P4	PDZ and LIM domain 1 pseudogene 4	O	-	20201124	-
9606	100419187	SETP11	-	-	HGNC:HGNC:42930|Ensembl:ENSG00000239570	3	3q25.1	SET pseudogene 11	pseudo	SETP11	SET pseudogene 11	O	SET nuclear oncogene pseudogene	20201124	-
9606	100419209	PRSS52P	-	-	HGNC:HGNC:37322	8	8p23.1	serine protease 52, pseudogene	pseudo	PRSS52P	serine protease 52, pseudogene	O	protease, serine 52, pseudogene|protease, serine, 55 pseudogene	20201124	-
9606	100419232	LOC100419232	-	-	-	X	Xp11.3	UBX domain protein 4 pseudogene	pseudo	-	-	-	-	20201124	-
9606	100419238	LOC100419238	-	-	-	X	Xp11.22	centromere protein V pseudogene	pseudo	-	-	-	-	20201124	-
9606	100419246	BTG3P1	-	-	HGNC:HGNC:51543|Ensembl:ENSG00000235334	X	Xq25	BTG anti-proliferation factor 3 pseudogene 1	pseudo	BTG3P1	BTG anti-proliferation factor 3 pseudogene 1	O	BTG family, member 3 pseudogene 1	20201124	-
9606	100419257	LOC100419257	-	-	-	1	1p35.1	ribosomal protein S2 pseudogene	pseudo	-	-	-	-	20201124	-
9606	100419284	LOC100419284	-	-	-	9	9q33.3	RAN binding protein 1 pseudogene	pseudo	-	-	-	-	20201124	-
9606	100419293	LOC100419293	-	-	Ensembl:ENSG00000257738	12	12q12	carbonyl reductase 1 pseudogene	pseudo	-	-	-	-	20201124	-
9606	100419301	LOC100419301	-	-	-	19	19p12	ribosomal protein S8 pseudogene	pseudo	-	-	-	-	20201124	-
9606	100419307	LOC100419307	-	-	-	19	19p12	ribosomal protein L5 pseudogene	pseudo	-	-	-	-	20201124	-
9606	100419318	LOC100419318	-	-	Ensembl:ENSG00000250037	5	5p15.31	FAST kinase domains 3 pseudogene	pseudo	-	-	-	-	20201124	-
9606	100419319	LOC100419319	-	-	Ensembl:ENSG00000248308	5	5p14.3	UBX domain protein 2A pseudogene	pseudo	-	-	-	-	20201124	-
9606	100419321	LOC100419321	-	-	-	5	5q23.2	ribosomal protein S3A pseudogene	pseudo	-	-	-	-	20201124	-
9606	100419324	BCL9P1	-	-	HGNC:HGNC:51328	5	5q13.1	BCL9 pseudogene 1	pseudo	BCL9P1	BCL9 pseudogene 1	O	B cell CLL/lymphoma 9 pseudogene 1	20201124	-
9606	100419337	CENPIP1	-	-	HGNC:HGNC:39575	13	13q12.11	centromere protein I pseudogene 1	pseudo	CENPIP1	centromere protein I pseudogene 1	O	-	20201124	-
9606	100419353	H3P15	-	-	HGNC:HGNC:54450|Ensembl:ENSG00000251005	4	4q28.1	H3 histone pseudogene 15	pseudo	H3P15	H3 histone pseudogene 15	O	histone cluster 3 H3 pseudogene	20201124	-
9606	100419356	LOC100419356	-	-	Ensembl:ENSG00000250345	4	4q31.21	ethanolamine kinase 1 pseudogene	pseudo	-	-	-	-	20201124	-
9606	100419366	LOC100419366	-	-	Ensembl:ENSG00000259743	15	15q21.1	phosphodiesterase 8B pseudogene	pseudo	-	-	-	-	20201124	-
9606	100419391	RPL21P135	-	-	HGNC:HGNC:44539|Ensembl:ENSG00000235482	3	3p22.2	ribosomal protein L21 pseudogene 135	pseudo	RPL21P135	ribosomal protein L21 pseudogene 135	O	-	20201209	-
9606	100419392	RPL12P44	-	-	HGNC:HGNC:44603	3	3p21.31	ribosomal protein L12 pseudogene 44	pseudo	RPL12P44	ribosomal protein L12 pseudogene 44	O	-	20201124	-
9606	100419416	SRPK2P	-	SRPK2ps	HGNC:HGNC:30303|Ensembl:ENSG00000253431	8	8q12.3	SRSF protein kinase 2 pseudogene	pseudo	SRPK2P	SRSF protein kinase 2 pseudogene	O	SFRS protein kinase 2 pseudogene	20201124	-
9606	100419423	ASNSP4	-	-	HGNC:HGNC:39400|Ensembl:ENSG00000251470	8	8q11.1	asparagine synthetase pseudogene 4	pseudo	ASNSP4	asparagine synthetase pseudogene 4	O	-	20201209	-
9606	100419426	PDLIM1P2	-	-	HGNC:HGNC:48945|Ensembl:ENSG00000265881	17	17p11.2	PDZ and LIM domain 1 pseudogene 2	pseudo	PDLIM1P2	PDZ and LIM domain 1 pseudogene 2	O	-	20201124	-
9606	100419427	PDLIM1P3	-	-	HGNC:HGNC:48946|Ensembl:ENSG00000264172	17	17q11.1	PDZ and LIM domain 1 pseudogene 3	pseudo	PDLIM1P3	PDZ and LIM domain 1 pseudogene 3	O	-	20201124	-
9606	100419436	LOC100419436	-	-	Ensembl:ENSG00000232344	17	17p11.2	ribosomal protein S2 pseudogene	pseudo	-	-	-	-	20201124	-
9606	100419447	LOC100419447	-	-	Ensembl:ENSG00000235639	7	7q21.13	lysine acetyltransferase 14 pseudogene	pseudo	-	-	-	CSRP2 binding protein pseudogene	20201124	-
9606	100419451	LOC100419451	-	-	-	7	7q22.1	zinc finger protein 3 pseudogene	pseudo	-	-	-	-	20201124	-
9606	100419458	LOC100419458	-	-	Ensembl:ENSG00000228429	7	7q11.22	ribosomal protein L21 pseudogene	pseudo	-	-	-	-	20201209	-
9606	100419471	RPS23P10	-	-	HGNC:HGNC:48342|Ensembl:ENSG00000224203	1	1q23.3	ribosomal protein S23 pseudogene 10	pseudo	RPS23P10	ribosomal protein S23 pseudogene 10	O	-	20201124	-
9606	100419472	RPS23P9	-	-	HGNC:HGNC:48341|Ensembl:ENSG00000231586	1	1q23.3	ribosomal protein S23 pseudogene 9	pseudo	RPS23P9	ribosomal protein S23 pseudogene 9	O	-	20201124	-
9606	100419477	RPL12P45	-	-	HGNC:HGNC:51937|Ensembl:ENSG00000233940	1	1p34.3	ribosomal protein L12 pseudogene 45	pseudo	RPL12P45	ribosomal protein L12 pseudogene 45	O	-	20201124	-
9606	100419489	HDAC1P2	-	-	HGNC:HGNC:45191|Ensembl:ENSG00000233012	1	1q41	histone deacetylase 1 pseudogene 2	pseudo	HDAC1P2	histone deacetylase 1 pseudogene 2	O	-	20201124	-
9606	100419503	LOC100419503	-	-	Ensembl:ENSG00000258439	14	14q24.3	ribosomal protein S2 pseudogene	pseudo	-	-	-	-	20201124	-
9606	100419506	LOC100419506	-	-	Ensembl:ENSG00000233157	22	22q13.2	ribosomal protein L4 pseudogene	pseudo	-	-	-	-	20201124	-
9606	100419511	LOC100419511	-	-	-	2	2q36.1	zinc finger protein 79 pseudogene	pseudo	-	-	-	-	20201124	-
9606	100419512	LOC100419512	-	-	Ensembl:ENSG00000235653	2	2p22.1	zinc finger protein 19 pseudogene	pseudo	-	-	-	-	20201124	-
9606	100419513	LOC100419513	-	-	Ensembl:ENSG00000230407	2	2q33.1	MIA SH3 domain ER export factor 2 pseudogene	pseudo	-	-	-	CTAGE family member 5 pseudogene|CTAGE family member 5, ER export factor pseudogene|melanoma inhibitory activity 2 pseudogene	20201124	-
9606	100419515	LOC100419515	-	-	Ensembl:ENSG00000275318	9	9q22.31	zinc finger protein 41 pseudogene	pseudo	-	-	-	-	20201124	-
9606	100419516	LOC100419516	-	-	-	9	9q22.31	MIA SH3 domain ER export factor 2 pseudogene	pseudo	-	-	-	CTAGE family member 5 pseudogene|CTAGE family member 5, ER export factor pseudogene|melanoma inhibitory activity 2 pseudogene	20201124	-
9606	100419520	LOC100419520	-	-	-	12	12p13.31	RAN binding protein 6 pseudogene	pseudo	-	-	-	-	20201124	-
9606	100419521	RPL21P136	-	-	HGNC:HGNC:49854	12	12p13.1	ribosomal protein L21 pseudogene 136	pseudo	RPL21P136	ribosomal protein L21 pseudogene 136	O	-	20201124	-
9606	100419525	LOC100419525	-	-	-	12	12p11.21	ribosomal protein S3A pseudogene	pseudo	-	-	-	-	20201124	-
9606	100419542	LOC100419542	-	-	-	11	11q13.5	ribosomal protein L37 pseudogene	pseudo	-	-	-	-	20201124	-
9606	100419545	LOC100419545	-	-	-	5	5p13.1	zinc finger protein 35 pseudogene	pseudo	-	-	-	-	20201124	-
9606	100419548	RPS27AP18	-	-	HGNC:HGNC:52299|Ensembl:ENSG00000249851	5	5q31.2	RPS27A pseudogene 18	pseudo	RPS27AP18	RPS27A pseudogene 18	O	ribosomal protein S27a pseudogene 18	20201124	-
9606	100419549	LOC100419549	-	-	-	5	5q12.3	PRAME family member 17 pseudogene	pseudo	-	-	-	-	20201124	-
9606	100419552	LOC100419552	-	-	-	5	5q31.3	zinc finger protein 57 pseudogene	pseudo	-	-	-	-	20201124	-
9606	100419553	LOC100419553	-	-	Ensembl:ENSG00000277866	5	5q33.1	zinc finger protein 35 pseudogene	pseudo	-	-	-	-	20201124	-
9606	100419554	ZNF92P1Y	-	-	HGNC:HGNC:39553|Ensembl:ENSG00000215603	Y	Yp11.2	zinc finger protein 92 pseudogene 1, Y-linked	pseudo	ZNF92P1Y	zinc finger protein 92 pseudogene 1, Y-linked	O	-	20201124	-
9606	100419558	KARS1P1	-	KARSP1	HGNC:HGNC:39207|Ensembl:ENSG00000229696	13	13q14.11	lysyl-tRNA synthetase 1 pseudogene 1	pseudo	KARS1P1	lysyl-tRNA synthetase 1 pseudogene 1	O	lysyl-tRNA synthetase pseudogene 1	20201124	-
9606	100419560	KARS1P2	-	KARSP2	HGNC:HGNC:39208|Ensembl:ENSG00000230371	13	13q34	lysyl-tRNA synthetase 1 pseudogene 2	pseudo	KARS1P2	lysyl-tRNA synthetase 1 pseudogene 2	O	lysyl-tRNA synthetase pseudogene 2	20201124	-
9606	100419562	LOC100419562	-	-	Ensembl:ENSG00000236159	20	20q11.23	ribosomal protein L13 pseudogene	pseudo	-	-	-	-	20201124	-
9606	100419565	LOC100419565	-	-	-	20	20q13.12	ribosomal protein S3A pseudogene	pseudo	-	-	-	-	20201124	-
9606	100419570	LOC100419570	-	-	Ensembl:ENSG00000215444	20	20q13.2	ribosomal protein L29 pseudogene	pseudo	-	-	-	-	20201124	-
9606	100419572	LOC100419572	-	-	Ensembl:ENSG00000248196	4	4q22.1	uracil DNA glycosylase pseudogene	pseudo	-	-	-	-	20201124	-
9606	100419574	LOC100419574	-	-	Ensembl:ENSG00000254398	15	15q13.1	HECT and RLD domain containing E3 ubiquitin protein ligase 2 pseudogene	pseudo	-	-	-	-	20201124	-
9606	100419579	LOC100419579	-	-	-	15	15q11.2	HECT and RLD domain containing E3 ubiquitin protein ligase 2 pseudogene	pseudo	-	-	-	-	20201124	-
9606	100419583	LOC100419583	-	-	-	15	15q21.1	ring finger protein 4 pseudogene	pseudo	-	-	-	-	20201124	-
9606	100419595	HDAC1P1	-	-	HGNC:HGNC:45190	10	10q23.33	histone deacetylase 1 pseudogene 1	pseudo	HDAC1P1	histone deacetylase 1 pseudogene 1	O	-	20201124	-
9606	100419599	RNF10P1	-	-	HGNC:HGNC:44472	3	3p26.1	ring finger protein 10 pseudogene 1	pseudo	RNF10P1	ring finger protein 10 pseudogene 1	O	-	20201124	-
9606	100419606	ZNF90P2	-	ZNF463P|dJ111M5.3	HGNC:HGNC:21687	6	6p22.1	zinc finger protein 90 pseudogene 2	pseudo	ZNF90P2	zinc finger protein 90 pseudogene 2	O	zinc finger protein 463, pseudogene|zinc finger protein 93 pseudogene	20201124	-
9606	100419608	ZNF602P	-	dJ265C24.5	HGNC:HGNC:23313	6	6p22.1	zinc finger protein 602, pseudogene	pseudo	ZNF602P	zinc finger protein 602, pseudogene	O	zinc finger protein 34 pseudogene	20201124	-
9606	100419609	ZNF70P1	-	ZNF314P|bCX269C15.3|dJ1033B10.7	HGNC:HGNC:13846	6	6p21.32	zinc finger protein 70 pseudogene 1	pseudo	ZNF70P1	zinc finger protein 70 pseudogene 1	O	zinc finger protein 314, pseudogene	20201124	-
9606	100419610	TYMSP1	-	-	HGNC:HGNC:52351|Ensembl:ENSG00000219139	6	6q16.1	thymidylate synthetase pseudogene 1	pseudo	TYMSP1	thymidylate synthetase pseudogene 1	O	-	20201124	-
9606	100419613	LOC100419613	-	-	-	8	8q21.11	MIA SH3 domain ER export factor 2 pseudogene	pseudo	-	-	-	CTAGE family member 5 pseudogene|CTAGE family member 5, ER export factor pseudogene|melanoma inhibitory activity 2 pseudogene	20201124	-
9606	100419614	MIOXP1	-	-	HGNC:HGNC:50748|Ensembl:ENSG00000253292	8	8q21.3	myo-inositol oxygenase pseudogene 1	pseudo	MIOXP1	myo-inositol oxygenase pseudogene 1	O	-	20201124	-
9606	100419615	LOC100419615	-	-	Ensembl:ENSG00000276605	8	8q11.23	complement C7 pseudogene	pseudo	-	-	-	complement component 7 pseudogene	20201124	-
9606	100419616	LOC100419616	-	-	Ensembl:ENSG00000270328	8	8q12.1	impact RWD domain protein pseudogene	pseudo	-	-	-	-	20201124	-
9606	100419617	LOC100419617	-	-	-	8	8q24.22	MIA SH3 domain ER export factor 2 pseudogene	pseudo	-	-	-	CTAGE family member 5 pseudogene|CTAGE family member 5, ER export factor pseudogene|melanoma inhibitory activity 2 pseudogene	20201124	-
9606	100419620	LOC100419620	-	-	-	17	17p11.2	RAN binding protein 1 pseudogene	pseudo	-	-	-	-	20201124	-
9606	100419621	LOC100419621	-	-	-	17	17q12	ribosomal protein L24 pseudogene	pseudo	-	-	-	-	20201124	-
9606	100419622	LOC100419622	-	-	-	17	17q21.32	ribosomal protein L37 pseudogene	pseudo	-	-	-	-	20201124	-
9606	100419624	LOC100419624	-	-	Ensembl:ENSG00000267770	17	17q25.3	RAN binding protein 1 pseudogene	pseudo	-	-	-	-	20201124	-
9606	100419639	LOC100419639	-	-	Ensembl:ENSG00000259873	16	16q23.3	ribosomal protein L21 pseudogene	pseudo	-	-	-	-	20201209	-
9606	100419641	LOC100419641	-	-	Ensembl:ENSG00000274970	7	7p21.3	CTAGE family member 5, ER export factor	pseudo	-	-	-	CTAGE family member 5 pseudogene	20201124	-
9606	100419642	LOC100419642	-	-	Ensembl:ENSG00000223740	7	7p11.2	zinc finger protein 85 pseudogene	pseudo	-	-	-	-	20201124	-
9606	100419643	RNF14P3	-	-	HGNC:HGNC:54671|Ensembl:ENSG00000238109	7	7q22.1	RNF14 pseudogene 3	pseudo	RNF14P3	RNF14 pseudogene 3	O	ring finger protein 14 pseudogene	20201124	-
9606	100419644	LOC100419644	-	-	Ensembl:ENSG00000270425	7	7q31.1	sorbitol dehydrogenase pseudogene	pseudo	-	-	-	-	20201124	-
9606	100419645	RNF14P4	-	-	HGNC:HGNC:54672|Ensembl:ENSG00000223500	7	7q33	RNF14 pseudogene 4	pseudo	RNF14P4	RNF14 pseudogene 4	O	ring finger protein 14 pseudogene	20201124	-
9606	100419649	PRAMEF35P	-	-	HGNC:HGNC:51896|Ensembl:ENSG00000236179	1	1p36.21	PRAME family member 35, pseudogene	pseudo	PRAMEF35P	PRAME family member 35, pseudogene	O	PRAME family member 10 pseudogene	20201124	-
9606	100419650	RPL23AP85	-	-	HGNC:HGNC:51576|Ensembl:ENSG00000224980	1	1p32.2	ribosomal protein L23a pseudogene 85	pseudo	RPL23AP85	ribosomal protein L23a pseudogene 85	O	-	20201124	-
9606	100419654	LOC100419654	-	-	Ensembl:ENSG00000270911	1	1p21.3	MIA SH3 domain ER export factor 2 pseudogene	pseudo	-	-	-	CTAGE family member 5 pseudogene|CTAGE family member 5, ER export factor pseudogene|melanoma inhibitory activity 2 pseudogene	20201124	-
9606	100419668	LOC100419668	-	-	Ensembl:ENSG00000259502	14	14q24.1	protein kinase C eta pseudogene	pseudo	-	-	-	-	20201124	-
9606	100419673	LOC100419673	-	-	-	22	22q11.23	PHD finger protein 10 pseudogene	pseudo	-	-	-	-	20201124	-
9606	100419678	LOC100419678	-	-	-	2	2p13.2	zinc finger MYM-type containing 1 pseudogene	pseudo	-	-	-	-	20201124	-
9606	100419679	LOC100419679	-	-	Ensembl:ENSG00000228513	2	2q33.2	zinc finger protein 670 pseudogene	pseudo	-	-	-	-	20201124	-
9606	100419680	LOC100419680	-	-	-	2	2p22.2	zinc finger protein 430 pseudogene	pseudo	-	-	-	-	20201124	-
9606	100419682	ZNF863P	-	-	HGNC:HGNC:35156	2	2p16.3	zinc finger protein 863, pseudogene	pseudo	ZNF863P	zinc finger protein 863, pseudogene	O	zinc finger protein 791 pseudogene	20201124	-
9606	100419684	LOC100419684	-	-	Ensembl:ENSG00000234837	2	2q11.1	zinc finger protein 114 pseudogene	pseudo	-	-	-	-	20201124	-
9606	100419685	LOC100419685	-	-	Ensembl:ENSG00000235951	2	2q33.2	zinc finger protein 555 pseudogene	pseudo	-	-	-	-	20201124	-
9606	100419686	LOC100419686	-	-	-	2	2q37.3	zinc finger protein 256 pseudogene	pseudo	-	-	-	-	20201124	-
9606	100419687	RNF152P1	-	-	HGNC:HGNC:49743	9	9p24.1	ring finger protein 152 pseudogene 1	pseudo	RNF152P1	ring finger protein 152 pseudogene 1	O	-	20201124	-
9606	100419690	LOC100419690	-	-	-	9	9p11.2	zinc finger protein 114 pseudogene	pseudo	-	-	-	-	20201124	-
9606	100419691	LOC100419691	-	-	Ensembl:ENSG00000224762	9	9q13	zinc finger protein 114 pseudogene	pseudo	-	-	-	-	20201124	-
9606	100419692	LOC100419692	-	-	Ensembl:ENSG00000277608	9	9p21.3	zinc finger protein 791 pseudogene	pseudo	-	-	-	-	20201124	-
9606	100419693	LOC100419693	-	-	Ensembl:ENSG00000229079	9	9p11.1	zinc finger protein 114 pseudogene	pseudo	-	-	-	-	20201124	-
9606	100419700	LOC100419700	-	-	Ensembl:ENSG00000256399	12	12q14.2	MIA SH3 domain ER export factor 2 pseudogene	pseudo	-	-	-	CTAGE family member 5 pseudogene|CTAGE family member 5, ER export factor pseudogene|melanoma inhibitory activity 2 pseudogene	20201124	-
9606	100419701	LOC100419701	-	-	Ensembl:ENSG00000271184	12	12q24.32	CTAGE family member 9 pseudogene	pseudo	-	-	-	-	20201124	-
9606	100419702	LOC100419702	-	-	-	12	12q21.2	necdin, MAGE family member pseudogene	pseudo	-	-	-	necdin, melanoma antigen (MAGE) family member pseudogene	20201124	-
9606	100419704	LOC100419704	-	-	Ensembl:ENSG00000266938	19	19p13.3	zinc finger protein 57 pseudogene	pseudo	-	-	-	-	20201124	-
9606	100419705	ZNF92P2	-	-	HGNC:HGNC:39554	19	19p12	zinc finger protein 92 pseudogene 2	pseudo	ZNF92P2	zinc finger protein 92 pseudogene 2	O	-	20201124	-
9606	100419706	LOC100419706	-	-	-	19	19q13.41	zinc finger protein 84 pseudogene	pseudo	-	-	-	-	20201124	-
9606	100419707	LOC100419707	-	-	-	19	19q13.41	zinc finger protein 41 pseudogene	pseudo	-	-	-	-	20201124	-
9606	100419709	ZNF887P	-	ZNF887	HGNC:HGNC:38700	19	19p13.2	zinc finger protein 887, pseudogene	pseudo	ZNF887P	zinc finger protein 887, pseudogene	O	zinc finger protein 20 pseudogene	20201124	-
9606	100419712	LOC100419712	-	-	-	11	11p12	zinc finger protein 12 pseudogene	pseudo	-	-	-	-	20201124	-
9606	100419713	LOC100419713	-	-	Ensembl:ENSG00000270323	11	11q13.4	MIA SH3 domain ER export factor 2 pseudogene	pseudo	-	-	-	CTAGE family member 5 pseudogene|CTAGE family member 5, ER export factor pseudogene|melanoma inhibitory activity 2 pseudogene	20201124	-
9606	100419714	AHCYP6	-	-	HGNC:HGNC:44998	11	11q14.1	adenosylhomocysteinase pseudogene 6	pseudo	AHCYP6	adenosylhomocysteinase pseudogene 6	O	-	20201124	-
9606	100419715	LOC100419715	-	-	-	5	5p13.1	zinc finger protein 626 pseudogene	pseudo	-	-	-	-	20201124	-
9606	100419716	LOC100419716	-	-	Ensembl:ENSG00000273569	5	5q34	zinc finger protein 709 pseudogene	pseudo	-	-	-	-	20201124	-
9606	100419717	SALL4P1	-	-	HGNC:HGNC:39818|Ensembl:ENSG00000250308	5	5q11.2	spalt like transcription factor 4 pseudogene 1	pseudo	SALL4P1	spalt like transcription factor 4 pseudogene 1	O	sal-like 4 pseudogene 1	20201124	-
9606	100419720	LOC100419720	-	-	-	5	5q33.1	RUN domain containing 1 pseudogene	pseudo	-	-	-	-	20201124	-
9606	100419721	LOC100419721	-	-	-	5	5q35.3	zinc finger protein 670 pseudogene	pseudo	-	-	-	-	20201124	-
9606	100419722	RNF19BPY	-	-	HGNC:HGNC:38398	Y	Yp11.2	ring finger protein 19B pseudogene Y-linked	pseudo	RNF19BPY	ring finger protein 19B pseudogene Y-linked	O	-	20201124	-
9606	100419724	ZNF736P8Y	-	-	HGNC:HGNC:38406	Y	Yp11.2	zinc finger protein 736 pseudogene 8, Y-linked	pseudo	ZNF736P8Y	zinc finger protein 736 pseudogene 8, Y-linked	O	-	20201124	-
9606	100419725	ZNF736P7Y	-	-	HGNC:HGNC:38404	Y	Yp11.2	zinc finger protein 736 pseudogene 7, Y-linked	pseudo	ZNF736P7Y	zinc finger protein 736 pseudogene 7, Y-linked	O	-	20201124	-
9606	100419726	ZNF736P9Y	-	-	HGNC:HGNC:38408	Y	Yp11.2	zinc finger protein 736 pseudogene 9, Y-linked	pseudo	ZNF736P9Y	zinc finger protein 736 pseudogene 9, Y-linked	O	-	20201124	-
9606	100419727	ZNF736P10Y	-	-	HGNC:HGNC:38410|Ensembl:ENSG00000216824	Y	Yp11.2	zinc finger protein 736 pseudogene 10, Y-linked	pseudo	ZNF736P10Y	zinc finger protein 736 pseudogene 10, Y-linked	O	-	20201124	-
9606	100419728	ZNF886P	-	-	HGNC:HGNC:38420	Y	Yq11.223	zinc finger protein 886, pseudogene	pseudo	ZNF886P	zinc finger protein 886, pseudogene	O	-	20201124	-
9606	100419729	ZNF884P	-	-	HGNC:HGNC:38421	Y	Yq11.223	zinc finger protein 884, pseudogene	pseudo	ZNF884P	zinc finger protein 884, pseudogene	O	-	20201124	-
9606	100419730	ZNF736P11Y	-	-	HGNC:HGNC:38426	Y	Yq11.223	zinc finger protein 736 pseudogene 11, Y-linked	pseudo	ZNF736P11Y	zinc finger protein 736 pseudogene 11, Y-linked	O	-	20201124	-
9606	100419731	ZNF736P12Y	-	-	HGNC:HGNC:38431	Y	Yq11.23	zinc finger protein 736 pseudogene 12, Y-linked	pseudo	ZNF736P12Y	zinc finger protein 736 pseudogene 12, Y-linked	O	-	20201124	-
9606	100419732	ZNF736P6Y	-	-	HGNC:HGNC:38440|Ensembl:ENSG00000224634	Y	Yp11.2	zinc finger protein 736 pseudogene 6, Y-linked	pseudo	ZNF736P6Y	zinc finger protein 736 pseudogene 6, Y-linked	O	-	20201209	-
9606	100419733	ZNF839P1	-	-	HGNC:HGNC:38455|Ensembl:ENSG00000217896	Y	Yq11.222	zinc finger protein 839 pseudogene 1	pseudo	ZNF839P1	zinc finger protein 839 pseudogene 1	O	-	20201124	-
9606	100419734	ZNF885P	-	-	HGNC:HGNC:38456	Y	Yq11.223	zinc finger protein 885, pseudogene	pseudo	ZNF885P	zinc finger protein 885, pseudogene	O	-	20201124	-
9606	100419735	ZNF736P4Y	-	-	HGNC:HGNC:38464	Y	Yq11.23	zinc finger protein 736 pseudogene 4, Y-linked	pseudo	ZNF736P4Y	zinc finger protein 736 pseudogene 4, Y-linked	O	-	20201124	-
9606	100419737	LOC100419737	-	-	-	21	21q21.2	MIA SH3 domain ER export factor 2 pseudogene	pseudo	-	-	-	CTAGE family member 5 pseudogene|CTAGE family member 5, ER export factor pseudogene|melanoma inhibitory activity 2 pseudogene	20201124	-
9606	100419739	LOC100419739	-	-	Ensembl:ENSG00000232327	4	4q21.21	zinc finger protein 341 pseudogene	pseudo	-	-	-	-	20201124	-
9606	100419741	LOC100419741	-	-	-	4	4q34.1	zinc finger protein 772 pseudogene	pseudo	-	-	-	-	20201124	-
9606	100419742	R3HDM2P1	-	-	HGNC:HGNC:44056|Ensembl:ENSG00000248735	4	4q28.3	R3H domain containing 2 pseudogene 1	pseudo	R3HDM2P1	R3H domain containing 2 pseudogene 1	O	-	20201124	-
9606	100419743	DBET	-	DBE-T|DUX4L30	MIM:614865|HGNC:HGNC:43904|Ensembl:ENSG00000281591	4	4q35.2	D4Z4 binding element transcript	ncRNA	DBET	D4Z4 binding element transcript	O	D4Z4 binding element transcript (non-protein coding)|chromatin-associated long non-coding RNA|double homeobox 4 like 4 pseudogene	20201124	-
9606	100419748	LOC100419748	-	-	-	3	3p21.31	zinc finger protein 852 pseudogene	pseudo	-	-	-	-	20201124	-
9606	100419750	LOC100419750	-	-	-	3	3q25.31	DTW domain containing 1 pseudogene	pseudo	-	-	-	-	20201124	-
9606	100419751	ZNF587P1	-	-	HGNC:HGNC:42438	3	3p23	zinc finger protein 587 pseudogene 1	pseudo	ZNF587P1	zinc finger protein 587 pseudogene 1	O	-	20201124	-
9606	100419752	LOC100419752	-	-	-	3	3p21.31	zinc finger protein 251 pseudogene	pseudo	-	-	-	-	20201124	-
9606	100419755	LOC100419755	-	-	Ensembl:ENSG00000243813	3	3q13.33	zinc finger protein 426 pseudogene	pseudo	-	-	-	-	20201124	-
9606	100419756	ZNF968P	-	-	HGNC:HGNC:44091	6	6p22.1	zinc finger protein 968, pseudogene	pseudo	ZNF968P	zinc finger protein 968, pseudogene	O	zinc finger protein 182 pseudogene	20201124	-
9606	100419758	PKMP3	-	-	HGNC:HGNC:44245|Ensembl:ENSG00000220563	6	6q14.3	pyruvate kinase M1/2 pseudogene 3	pseudo	PKMP3	pyruvate kinase M1/2 pseudogene 3	O	pyruvate kinase, muscle pseudogene 3	20201124	-
9606	100419761	LOC100419761	-	-	Ensembl:ENSG00000255413	8	8p22	zinc finger protein 654 pseudogene	pseudo	-	-	-	-	20201124	-
9606	100419762	LOC100419762	-	-	Ensembl:ENSG00000273978	8	8q21.3	zinc finger protein 773 pseudogene	pseudo	-	-	-	-	20201124	-
9606	100419763	LOC100419763	-	-	-	8	8q24.3	zinc finger with KRAB and SCAN domains 8 pseudogene	pseudo	-	-	-	zinc finger protein 192 pseudogene	20201124	-
9606	100419764	GARS1P1	-	GARSP1	HGNC:HGNC:50480|Ensembl:ENSG00000262135	17	17q22	glycyl-tRNA synthetase 1 pseudogene 1	pseudo	GARS1P1	glycyl-tRNA synthetase 1 pseudogene 1	O	glycyl-tRNA synthetase pseudogene 1	20201124	-
9606	100419768	LOC100419768	-	-	-	17	17q22	ribosomal protein S15a pseudogene	pseudo	-	-	-	-	20201124	-
9606	100419772	LOC100419772	-	-	-	7	7q11.21	CGRP receptor component pseudogene	pseudo	-	-	-	-	20201124	-
9606	100419773	LOC100419773	-	-	-	7	7p22.1	zinc finger protein 33B pseudogene	pseudo	-	-	-	-	20201124	-
9606	100419774	LOC100419774	-	-	Ensembl:ENSG00000273580	7	7p14.2	zinc finger protein 383 pseudogene	pseudo	-	-	-	-	20201124	-
9606	100419775	LOC100419775	-	-	Ensembl:ENSG00000275295	7	7p13	zinc finger protein 519 pseudogene	pseudo	-	-	-	-	20201124	-
9606	100419776	ZNF619P1	-	-	HGNC:HGNC:50784	7	7p12.3	zinc finger protein 619 pseudogene 1	pseudo	ZNF619P1	zinc finger protein 619 pseudogene 1	O	-	20201124	-
9606	100419777	RNF138P2	-	-	HGNC:HGNC:50775|Ensembl:ENSG00000271194	7	7p12.1	ring finger protein 138 pseudogene 2	pseudo	RNF138P2	ring finger protein 138 pseudogene 2	O	ring finger protein 138, E3 ubiquitin protein ligase pseudogene 2	20201124	-
9606	100419779	LOC100419779	-	-	-	7	7p11.2	zinc finger protein 195 pseudogene	pseudo	-	-	-	-	20201124	-
9606	100419780	ZNF722P	-	ZNF722	HGNC:HGNC:22571	7	7q11.21	zinc finger protein 722, pseudogene	pseudo	ZNF722P	zinc finger protein 722, pseudogene	O	zinc finger protein 479 pseudogene	20201124	-
9606	100419781	LOC100419781	-	-	-	7	7q11.21	zinc finger protein 267 pseudogene	pseudo	-	-	-	-	20201124	-
9606	100419782	LOC100419782	-	-	-	7	7q31.1	zinc finger protein 717 pseudogene	pseudo	-	-	-	-	20201124	-
9606	100419783	LOC100419783	-	-	Ensembl:ENSG00000276467	X	Xp22.13	zinc finger protein 831 pseudogene	pseudo	-	-	-	-	20201124	-
9606	100419784	LOC100419784	-	-	Ensembl:ENSG00000229968	X	Xp11.23	zinc finger protein 484 pseudogene	pseudo	-	-	-	-	20201124	-
9606	100419786	LOC100419786	-	-	Ensembl:ENSG00000226010	X	Xq11.2	zinc finger protein 670 pseudogene	pseudo	-	-	-	-	20201124	-
9606	100419788	RNF19BPX	-	RNF19BX	HGNC:HGNC:38484	X	Xq21.31	ring finger protein 19B pseudogene X-linked	pseudo	RNF19BPX	ring finger protein 19B pseudogene X-linked	O	-	20201124	-
9606	100419790	LOC100419790	-	-	-	X	Xq23	zinc finger protein 670 pseudogene	pseudo	-	-	-	-	20201124	-
9606	100419791	LOC100419791	-	-	Ensembl:ENSG00000232582	X	Xq26.3	zinc finger protein 449 pseudogene	pseudo	-	-	-	-	20201124	-
9606	100419792	ZNF622P1	-	-	HGNC:HGNC:55158|Ensembl:ENSG00000233688	X	Xq28	ZNF622 pseudogene 1	pseudo	ZNF622P1	ZNF622 pseudogene 1	O	zinc finger protein 622 pseudogene	20210114	-
9606	100419793	BEND7P1	-	-	HGNC:HGNC:51362	X	Xq22.1	BEN domain containing 7 pseudogene 1	pseudo	BEND7P1	BEN domain containing 7 pseudogene 1	O	-	20201124	-
9606	100419794	LOC100419794	-	-	-	X	Xq26.3	zinc finger protein 449 pseudogene	pseudo	-	-	-	-	20201124	-
9606	100419795	LOC100419795	-	-	-	X	Xq27.2	zinc finger MYM-type containing 1 pseudogene	pseudo	-	-	-	-	20201124	-
9606	100419796	LOC100419796	-	-	-	1	1p34.1	zinc finger protein 146 pseudogene	pseudo	-	-	-	-	20201124	-
9606	100419798	LOC100419798	-	-	-	1	1q22	gon-4 like pseudogene	pseudo	-	-	-	-	20201124	-
9606	100419799	LOC100419799	-	-	-	1	1q22	gon-4 like pseudogene	pseudo	-	-	-	-	20201124	-
9606	100419801	LOC100419801	-	-	-	1	1q43	zinc finger protein 532 pseudogene	pseudo	-	-	-	-	20201124	-
9606	100419802	LOC100419802	-	-	-	1	1p34.3	zinc finger protein 485 pseudogene	pseudo	-	-	-	-	20201124	-
9606	100419803	LOC100419803	-	-	-	1	1p22.1	zinc finger protein 510 pseudogene	pseudo	-	-	-	-	20201124	-
9606	100419806	LOC100419806	-	-	Ensembl:ENSG00000236775	1	1q44	zinc finger protein 519 pseudogene	pseudo	-	-	-	-	20201124	-
9606	100419811	LOC100419811	-	-	Ensembl:ENSG00000270226	22	22q11.1	interleukin 9 receptor pseudogene	pseudo	-	-	-	-	20201124	-
9606	100419812	LOC100419812	-	-	Ensembl:ENSG00000225394	2	2q32.3	COBW domain containing 7 pseudogene	pseudo	-	-	-	-	20201124	-
9606	100419814	ANKRD49P1	-	-	HGNC:HGNC:54619	2	2q36.2	ANKRD49 pseudogene 1	pseudo	ANKRD49P1	ANKRD49 pseudogene 1	O	ankyrin repeat domain 49 pseudogene	20201124	-
9606	100419815	SOWAHCP5	-	-	HGNC:HGNC:54509|Ensembl:ENSG00000278631	2	2q11.1	SOWAHC pseudogene 5	pseudo	SOWAHCP5	SOWAHC pseudogene 5	O	sosondowah ankyrin repeat domain family member C pseudogene	20201124	-
9606	100419816	OTX2P2	-	-	HGNC:HGNC:54560|Ensembl:ENSG00000227134	2	2q22.3	OTX2 pseudogene 2	pseudo	OTX2P2	OTX2 pseudogene 2	O	orthodenticle homeobox 2 pseudogene 2	20201124	-
9606	100419821	CSNK1G2P1	-	-	HGNC:HGNC:49739	9	9p24.1	casein kinase 1 gamma 2 pseudogene 1	pseudo	CSNK1G2P1	casein kinase 1 gamma 2 pseudogene 1	O	-	20201124	-
9606	100419824	LOC100419824	-	-	Ensembl:ENSG00000234424	9	9q21.33	kinesin family member 27 pseudogene	pseudo	-	-	-	-	20201124	-
9606	100419825	LOC100419825	-	-	-	12	12p13.31	zinc finger protein 655 pseudogene	pseudo	-	-	-	-	20201124	-
9606	100419827	ZKSCAN7P1	-	-	HGNC:HGNC:49867|Ensembl:ENSG00000256138	12	12p12.3	zinc finger with KRAB and SCAN domains 7 pseudogene 1	pseudo	ZKSCAN7P1	zinc finger with KRAB and SCAN domains 7 pseudogene 1	O	zinc finger protein 167 pseudogene	20201124	-
9606	100419829	RARS1P1	-	RARSP1	HGNC:HGNC:49893	12	12p11.23	arginyl-tRNA synthetase 1 pseudogene 1	pseudo	RARS1P1	arginyl-tRNA synthetase 1 pseudogene 1	O	arginyl-tRNA synthetase pseudogene 1	20201124	-
9606	100419830	LOC100419830	-	-	Ensembl:ENSG00000275488	12	12q13.13	zinc finger protein 337 pseudogene	pseudo	-	-	-	-	20201124	-
9606	100419831	LOC100419831	-	-	Ensembl:ENSG00000267370	19	19p13.2	zinc finger protein 420 pseudogene	pseudo	-	-	-	-	20201124	-
9606	100419833	LOC100419833	-	-	-	19	19q11	zinc finger protein 709 pseudogene	pseudo	-	-	-	-	20201124	-
9606	100419834	LOC100419834	-	-	-	19	19q13.11	zinc finger protein 134 pseudogene	pseudo	-	-	-	-	20201124	-
9606	100419835	LOC100419835	-	-	-	19	19q13.41	zinc finger protein 160 pseudogene	pseudo	-	-	-	-	20201124	-
9606	100419836	LOC100419836	-	-	-	19	19q13.41	zinc finger protein 347 pseudogene	pseudo	-	-	-	-	20201124	-
9606	100419839	LOC100419839	-	-	Ensembl:ENSG00000274219	19	19q13.43	zinc finger protein 300 pseudogene	pseudo	-	-	-	-	20201124	-
9606	100419840	LOC100419840	-	-	-	19	19q13.43	zinc finger protein 446 pseudogene	pseudo	-	-	-	-	20201124	-
9606	100419841	LOC100419841	-	-	-	19	19p12	zinc finger protein 107 pseudogene	pseudo	-	-	-	-	20201124	-
9606	100419842	LOC100419842	-	-	-	19	19q13.11	zinc finger protein 396 pseudogene	pseudo	-	-	-	-	20201124	-
9606	100419845	LOC100419845	-	-	-	19	19q13.42	zinc finger protein 415 pseudogene	pseudo	-	-	-	-	20201124	-
9606	100419847	LOC100419847	-	-	Ensembl:ENSG00000268866	19	19q13.43	zinc finger protein 436 pseudogene	pseudo	-	-	-	-	20201124	-
9606	100419848	LOC100419848	-	-	-	19	19q13.43	zinc finger protein 250 pseudogene	pseudo	-	-	-	-	20201124	-
9606	100419851	LOC100419851	-	-	Ensembl:ENSG00000271410	5	5q11.2	protein serine kinase H1 pseudogene	pseudo	-	-	-	-	20201124	-
9606	100419852	LOC100419852	-	-	-	5	5q13.2	sterol carrier protein 2 pseudogene	pseudo	-	-	-	-	20201124	-
9606	100419853	LOC100419853	-	-	-	5	5q35.3	transmembrane protein 69 pseudogene	pseudo	-	-	-	-	20201124	-
9606	100419854	ZNF646P1	-	-	HGNC:HGNC:39749	13	13q14.3	zinc finger protein 646 pseudogene 1	pseudo	ZNF646P1	zinc finger protein 646 pseudogene 1	O	-	20201124	-
9606	100419855	SALL4P4	-	-	HGNC:HGNC:39821|Ensembl:ENSG00000274614	13	13q34	spalt like transcription factor 4 pseudogene 4	pseudo	SALL4P4	spalt like transcription factor 4 pseudogene 4	O	sal-like 4 pseudogene 4	20201124	-
9606	100419859	LOC100419859	-	-	Ensembl:ENSG00000229398	20	20q12	zinc finger MYM-type containing 1 pseudogene	pseudo	-	-	-	-	20201124	-
9606	100419861	LOC100419861	-	-	Ensembl:ENSG00000251286	4	4q12	metallophosphoesterase 1 pseudogene	pseudo	-	-	-	-	20201124	-
9606	100419862	LOC100419862	-	-	-	4	4q13.2	dynein, axonemal, assembly factor 5 pseudodgene	pseudo	-	-	-	HEAT repeat containing 2 pseudogene	20201124	-
9606	100419863	LOC100419863	-	-	-	4	4q24	zinc finger protein 705A pseudogene	pseudo	-	-	-	-	20201124	-
9606	100419866	ZNF444P1	-	ZNF864P	HGNC:HGNC:35157	15	15q22.1	zinc finger protein 444 pseudogene 1	pseudo	ZNF444P1	zinc finger protein 444 pseudogene 1	O	zinc finger protein 864, pseudogene	20201124	-
9606	100419867	ZNF101P1	-	-	HGNC:HGNC:44940	10	10p12.1	zinc finger protein 101 pseudogene 1	pseudo	ZNF101P1	zinc finger protein 101 pseudogene 1	O	-	20201124	-
9606	100419868	ZNF33BP1	-	-	HGNC:HGNC:44975	10	10p11.21	zinc finger protein 33B pseudogene 1	pseudo	ZNF33BP1	zinc finger protein 33B pseudogene 1	O	-	20201124	-
9606	100419870	LOC100419870	-	-	-	10	10q26.3	zinc finger protein 717 pseudogene	pseudo	-	-	-	-	20201124	-
9606	100419872	LOC100419872	-	-	-	10	10q21.1	zinc finger MYM-type containing 4 pseudogene	pseudo	-	-	-	-	20201124	-
9606	100419873	ZNF519P1	-	-	HGNC:HGNC:50785	10	10q22.3	zinc finger protein 519 pseudogene 1	pseudo	ZNF519P1	zinc finger protein 519 pseudogene 1	O	-	20201124	-
9606	100419875	FNBP1P2	-	-	HGNC:HGNC:44527	3	3p23	formin binding protein 1 pseudogene 2	pseudo	FNBP1P2	formin binding protein 1 pseudogene 2	O	-	20201124	-
9606	100419877	LOC100419877	-	-	Ensembl:ENSG00000239288	3	3q13.13	bromodomain containing 7 pseudogene	pseudo	-	-	-	-	20201124	-
9606	100419878	LOC100419878	-	-	Ensembl:ENSG00000248557	3	3q21.3	methyltransferase like 5 pseudogene	pseudo	-	-	-	-	20201209	-
9606	100419880	KIF3AP1	-	-	HGNC:HGNC:52811|Ensembl:ENSG00000235836	3	3q29	kinesin family member 3A pseudogene 1	pseudo	KIF3AP1	kinesin family member 3A pseudogene 1	O	-	20201124	-
9606	100419882	LOC100419882	-	-	-	6	6q12	transmembrane protein 98 pseudogene	pseudo	-	-	-	-	20201124	-
9606	100419883	YAP1P3	-	-	HGNC:HGNC:43890|Ensembl:ENSG00000275953	6	6q22.32	Yes associated protein 1 pseudogene 3	pseudo	YAP1P3	Yes associated protein 1 pseudogene 3	O	-	20201124	-
9606	100419888	LOC100419888	-	-	-	17	17q23.2	zinc finger protein pseudogene	pseudo	-	-	-	-	20201124	-
9606	100419890	LOC100419890	-	-	-	17	17p11.2	zinc finger MYM-type containing 4 pseudogene	pseudo	-	-	-	-	20201124	-
9606	100419891	LOC100419891	-	-	Ensembl:ENSG00000277743	18	18p11.21	zinc finger protein 114 pseudogene	pseudo	-	-	-	-	20201124	-
9606	100419892	LOC100419892	-	-	-	18	18p11.31	zinc finger protein 592 pseudogene	pseudo	-	-	-	-	20201124	-
9606	100419893	ZNF415P1	-	-	HGNC:HGNC:49869|Ensembl:ENSG00000266127	18	18p11.22	zinc finger protein 415 pseudogene 1	pseudo	ZNF415P1	zinc finger protein 415 pseudogene 1	O	-	20201124	-
9606	100419894	LOC100419894	-	-	Ensembl:ENSG00000264911	18	18q11.2	zinc finger protein 347 pseudogene	pseudo	-	-	-	-	20201124	-
9606	100419895	ZNF971P	-	-	HGNC:HGNC:51848	16	16p11.1	zinc finger protein 971, pseudogene	pseudo	ZNF971P	zinc finger protein 971, pseudogene	O	-	20201124	-
9606	100419896	LOC100419896	-	-	-	16	16p11.2	zinc finger protein 267 pseudogene	pseudo	-	-	-	-	20201124	-
9606	100419901	LOC100419901	-	-	-	7	7p21.1	casein kinase 1 alpha 1 pseudogene	pseudo	-	-	-	-	20201124	-
9606	100419903	RWDD4P1	-	FAM28BP	HGNC:HGNC:23753	7	7q22.3	RWD domain containing 4 pseudogene 1	pseudo	RWDD4P1	RWD domain containing 4 pseudogene 1	O	RWD domain containing 4A pseudogene|family with sequence similarity 28, member B pseudogene	20201124	-
9606	100419906	ANKRD11P2	-	-	HGNC:HGNC:54738	X	Xq27.3	ANKRD11 pseudogene 2	pseudo	ANKRD11P2	ANKRD11 pseudogene 2	O	ankyrin repeat domain 11 pseudogene	20201124	-
9606	100419907	LOC100419907	-	-	-	X	Xq27.3	kinesin family member 23 pseudogene	pseudo	-	-	-	-	20201124	-
9606	100419908	LOC100419908	-	-	-	X	Xp11.23	zinc finger protein 585A pseudogene	pseudo	-	-	-	-	20201124	-
9606	100419909	YAP1P2	-	-	HGNC:HGNC:38017	X	Xq23	Yes associated protein 1 pseudogene 2	pseudo	YAP1P2	Yes associated protein 1 pseudogene 2	O	-	20201124	-
9606	100419911	LOC100419911	-	-	-	1	1p36.13	prenylcysteine oxidase 1 pseudogene	pseudo	-	-	-	-	20201124	-
9606	100419912	LOC100419912	-	-	Ensembl:ENSG00000258705	14	14q11.2	spalt like transcription factor 4 pseudogene	pseudo	-	-	-	-	20201124	-
9606	100419913	LOC100419913	-	-	Ensembl:ENSG00000273675	14	14q22.1	zinc finger protein 678 pseudogene	pseudo	-	-	-	-	20201124	-
9606	100419915	LOC100419915	-	-	-	22	22q11.22	OTU deubiquitinase 1 pseudogene	pseudo	-	-	-	OTU domain containing 1 pseudogene	20201124	-
9606	100419916	CDK8P1	-	CDK8PS	HGNC:HGNC:18995|Ensembl:ENSG00000230044	2	2p25.1	cyclin dependent kinase 8 pseudogene 1	pseudo	CDK8P1	cyclin dependent kinase 8 pseudogene 1	O	-	20201124	-
9606	100419917	LOC100419917	-	-	Ensembl:ENSG00000288437	2	2p11.2	lysine-rich coiled-coil 1 pseudogene	pseudo	-	-	-	-	20201124	-
9606	100419920	LOC100419920	-	-	-	2	2q11.1	ankyrin repeat domain 33B pseudogene	pseudo	-	-	-	-	20201124	-
9606	100419921	LOC100419921	-	-	-	2	2q21.2	uncharacterized LOC100419921	pseudo	-	-	-	-	20201124	-
9606	100419923	LOC100419923	-	-	Ensembl:ENSG00000229369	9	9q33.3	density regulated re-initiation and release factor pseudogene	pseudo	-	-	-	density-regulated protein pseudogene	20201124	-
9606	100419924	LOC100419924	-	-	-	9	9p11.2	uncharacterized LOC100419924	pseudo	-	-	-	-	20201124	-
9606	100419925	LOC100419925	-	-	-	9	9q13	uncharacterized LOC100419925	pseudo	-	-	-	-	20201124	-
9606	100419926	LOC100419926	-	-	-	9	9q21.11	uncharacterized LOC100419926	pseudo	-	-	-	-	20201124	-
9606	100419928	LOC100419928	-	-	Ensembl:ENSG00000255836	12	12p13.31	M-phase phosphoprotein 8 pseudogene	pseudo	-	-	-	-	20201124	-
9606	100419929	GCNAP1	-	-	HGNC:HGNC:52401|Ensembl:ENSG00000256912	12	12p13.31	GCNA pseudogene 1	pseudo	GCNAP1	GCNA pseudogene 1	O	acidic repeat containing pseudogene|germ cell nuclear acidic peptidase pseudogene	20201209	-
9606	100419930	CENPUP2	-	-	HGNC:HGNC:49890|Ensembl:ENSG00000258546	12	12p12.1	centromere protein U pseudogene 2	pseudo	CENPUP2	centromere protein U pseudogene 2	O	MLF1 interacting protein pseudogene	20201124	-
9606	100419932	LOC100419932	-	-	Ensembl:ENSG00000255757	12	12q24.32	FGFR1 oncogene partner 2 pseudogene	pseudo	-	-	-	-	20201124	-
9606	100419935	LOC100419935	-	-	-	12	12q24.33	TPD52 like 2 pseudogene	pseudo	-	-	-	tumor protein D52 like 2 pseudogene	20201124	-
9606	100419945	TRIM51DP	-	-	HGNC:HGNC:43969	11	11p11.12	tripartite motif-containing 51D, pseudogene	pseudo	TRIM51DP	tripartite motif-containing 51D, pseudogene	O	SPRY domain containing 5 pseudogene	20201124	-
9606	100419947	HMGB1P21	-	-	HGNC:HGNC:39106	5	5q14.1	high mobility group box 1 pseudogene 21	pseudo	HMGB1P21	high mobility group box 1 pseudogene 21	O	-	20201124	-
9606	100419948	HMGB3P17	-	-	HGNC:HGNC:39309	5	5q23.2	high mobility group box 3 pseudogene 17	pseudo	HMGB3P17	high mobility group box 3 pseudogene 17	O	-	20201124	-
9606	100419949	HMGB3P3	-	-	HGNC:HGNC:39102|Ensembl:ENSG00000250730	5	5p15.32	high mobility group box 3 pseudogene 3	pseudo	HMGB3P3	high mobility group box 3 pseudogene 3	O	-	20201124	-
9606	100419950	HMGB1P35	-	-	HGNC:HGNC:39175|Ensembl:ENSG00000251566	5	5q13.3	high mobility group box 1 pseudogene 35	pseudo	HMGB1P35	high mobility group box 1 pseudogene 35	O	high-mobility group box 2 pseudogene	20201124	-
9606	100419951	LOC100419951	-	-	-	5	5q35.3	uncharacterized LOC100419951	pseudo	-	-	-	-	20201124	-
9606	100419952	LOC100419952	-	-	-	Y	Yq11.21	uncharacterized LOC100419952	pseudo	-	-	-	-	20201124	-
9606	100419955	SDAD1P4	-	-	HGNC:HGNC:39261|Ensembl:ENSG00000236803	13	13q12.12	SDA1 domain containing 1 pseudogene 4	pseudo	SDAD1P4	SDA1 domain containing 1 pseudogene 4	O	-	20201124	-
9606	100419956	LOC100419956	-	-	-	20	20p11.21	kinesin family member 15 pseudogene	pseudo	-	-	-	-	20201124	-
9606	100419957	SOWAHCP2	-	-	HGNC:HGNC:54506	21	21p11.2	SOWAHC pseudogene 2	pseudo	SOWAHCP2	SOWAHC pseudogene 2	O	sosondowah ankyrin repeat domain family member C pseudogene	20201124	-
9606	100419959	LOC100419959	-	-	-	4	4p16.3	HBS1 like translational GTPase pseudogene	pseudo	-	-	-	-	20201124	-
9606	100419960	LOC100419960	-	-	Ensembl:ENSG00000249200	4	4q31.3	kelch domain containing 4 pseudogene	pseudo	-	-	-	-	20201124	-
9606	100419962	ANKRD54P1	-	-	HGNC:HGNC:39214	10	10q11.21	ankyrin repeat domain 54 pseudogene 1	pseudo	ANKRD54P1	ankyrin repeat domain 54 pseudogene 1	O	-	20201124	-
9606	100419963	YY1P1	-	-	HGNC:HGNC:45094	10	10q22.1	YY1 transcription factor pseudogene 1	pseudo	YY1P1	YY1 transcription factor pseudogene 1	O	-	20201124	-
9606	100419964	RSU1P3	-	-	HGNC:HGNC:44392|Ensembl:ENSG00000213659	10	10q21.1	Ras suppressor protein 1 pseudogene 3	pseudo	RSU1P3	Ras suppressor protein 1 pseudogene 3	O	-	20201124	-
9606	100419966	LOC100419966	-	-	-	3	3q21.2	uncharacterized LOC100419966	pseudo	-	-	-	-	20201124	-
9606	100419967	LOC100419967	-	-	Ensembl:ENSG00000243596	3	3q24	phospholipid scramblase 4 pseudogene	pseudo	-	-	-	-	20201124	-
9606	100419968	HMGB1P36	-	-	HGNC:HGNC:39176|Ensembl:ENSG00000243873	3	3p13	high mobility group box 1 pseudogene 36	pseudo	HMGB1P36	high mobility group box 1 pseudogene 36	O	high-mobility group box 2 pseudogene	20201124	-
9606	100419969	LOC100419969	-	-	-	3	3q21.2	myosin light chain kinase pseudogene	pseudo	-	-	-	-	20201124	-
9606	100419971	PRELID1P2	-	-	HGNC:HGNC:43887	6	6p22.2	PRELID1 pseudogene 2	pseudo	PRELID1P2	PRELID1 pseudogene 2	O	PRELI domain containing 1 pseudogene 2	20201124	-
9606	100419972	HMGB1P39	-	-	HGNC:HGNC:39186|Ensembl:ENSG00000203489	6	6q14.1	high mobility group box 1 pseudogene 39	pseudo	HMGB1P39	high mobility group box 1 pseudogene 39	O	high-mobility group box 2 pseudogene	20201124	-
9606	100419974	HMGB1P17	-	-	HGNC:HGNC:39099|Ensembl:ENSG00000217482	6	6q23.3	high mobility group box 1 pseudogene 17	pseudo	HMGB1P17	high mobility group box 1 pseudogene 17	O	-	20201124	-
9606	100419975	LOC100419975	-	-	-	6	6q13	transmembrane protein 192 pseudogene	pseudo	-	-	-	-	20201124	-
9606	100419977	LOC100419977	-	-	Ensembl:ENSG00000253942	8	8q22.3	myeloid leukemia factor 2 pseudogene	pseudo	-	-	-	-	20201124	-
9606	100419978	HMGB1P46	-	-	HGNC:HGNC:39279|Ensembl:ENSG00000254146	8	8q23.1	high mobility group box 1 pseudogene 46	pseudo	HMGB1P46	high mobility group box 1 pseudogene 46	O	high-mobility group box 2 pseudogene	20201124	-
9606	100419979	HMGB1P19	-	-	HGNC:HGNC:39101|Ensembl:ENSG00000253463	8	8q24.13	high mobility group box 1 pseudogene 19	pseudo	HMGB1P19	high mobility group box 1 pseudogene 19	O	-	20201124	-
9606	100419980	LOC100419980	-	-	-	17	17q12	golgi membrane protein 1 pseudogene	pseudo	-	-	-	-	20201124	-
9606	100419984	LOC100419984	-	-	-	7	7p11.2	uncharacterized LOC100419984	pseudo	-	-	-	-	20201124	-
9606	100419985	LOC100419985	-	-	-	7	7p11.2	uncharacterized LOC100419985	pseudo	-	-	-	-	20201124	-
9606	100419986	LOC100419986	-	-	-	7	7p11.2	uncharacterized LOC100419986	pseudo	-	-	-	-	20201124	-
9606	100419987	LOC100419987	-	-	-	7	7p11.2	uncharacterized LOC100419987	pseudo	-	-	-	-	20201124	-
9606	100419989	THUMPD3P1	-	-	HGNC:HGNC:50793	7	7p14.1	THUMP domain containing 3 pseudogene 1	pseudo	THUMPD3P1	THUMP domain containing 3 pseudogene 1	O	-	20201124	-
9606	100419991	LOC100419991	-	-	-	7	7q11.21	phosphoserine phosphatase pseudogene	pseudo	-	-	-	-	20201124	-
9606	100419995	HMGB1P32	-	-	HGNC:HGNC:39123|Ensembl:ENSG00000226837	X	Xq21.33	high mobility group box 1 pseudogene 32	pseudo	HMGB1P32	high mobility group box 1 pseudogene 32	O	-	20201124	-
9606	100419996	HMGB1P11	-	HMGB1L11	HGNC:HGNC:13316|Ensembl:ENSG00000230547	1	1q24.3	high mobility group box 1 pseudogene 11	pseudo	HMGB1P11	high mobility group box 1 pseudogene 11	O	high-mobility group box 1-like 11	20201124	-
9606	100420002	LOC100420002	-	-	-	2	2q31.1	PDGFA associated protein 1 pseudogene	pseudo	-	-	-	-	20201124	-
9606	100420003	E2F3P2	-	-	HGNC:HGNC:3117	2	2q32.3	E2F transcription factor 3 pseudogene 2	pseudo	E2F3P2	E2F transcription factor 3 pseudogene 2	O	-	20201124	-
9606	100420004	HSPA8P10	-	-	HGNC:HGNC:44925	2	2q37.2	heat shock protein family A (Hsp70) member 8 pseudogene 10	pseudo	HSPA8P10	heat shock protein family A (Hsp70) member 8 pseudogene 10	O	heat shock 70kDa protein 8 pseudogene 10	20201124	-
9606	100420005	FAR2P4	-	-	HGNC:HGNC:49286|Ensembl:ENSG00000231431	2	2q21.1	fatty acyl-CoA reductase 2 pseudogene 4	pseudo	FAR2P4	fatty acyl-CoA reductase 2 pseudogene 4	O	-	20201124	-
9606	100420006	LOC100420006	-	-	Ensembl:ENSG00000284706	2	2q21.1	fatty acyl-CoA reductase 2 pseudogene	pseudo	-	-	-	-	20201124	-
9606	100420008	LOC100420008	-	-	Ensembl:ENSG00000223368	9	9q21.13	transmembrane protein 126B pseudogene	pseudo	-	-	-	-	20201124	-
9606	100420011	LOC100420011	-	-	Ensembl:ENSG00000257752	12	12q21.32	transmembrane protein 38A pseudogene	pseudo	-	-	-	-	20201124	-
9606	100420012	ARF1P2	-	-	HGNC:HGNC:39883	12	12q24.31	ADP ribosylation factor 1 pseudogene 2	pseudo	ARF1P2	ADP ribosylation factor 1 pseudogene 2	O	-	20201124	-
9606	100420013	HMGB1P49	-	-	HGNC:HGNC:39282|Ensembl:ENSG00000230519	12	12p11.22	high mobility group box 1 pseudogene 49	pseudo	HMGB1P49	high mobility group box 1 pseudogene 49	O	high-mobility group box 2 pseudogene	20201124	-
9606	100420015	HMGB3P29	-	-	HGNC:HGNC:39321|Ensembl:ENSG00000254503	19	19p13.11	high mobility group box 3 pseudogene 29	pseudo	HMGB3P29	high mobility group box 3 pseudogene 29	O	-	20201124	-
9606	100420018	LOC100420018	-	-	Ensembl:ENSG00000254672	11	11p13	WEE2 oocyte meiosis inhibiting kinase	pseudo	-	-	-	WEE1 homolog 2 (S. pombe) pseudogene	20201124	-
9606	100420019	LOC100420019	-	-	Ensembl:ENSG00000254926	11	11q12.1	glycine-N-acyltransferase pseudogene	pseudo	-	-	-	-	20201124	-
9606	100420020	LOC100420020	-	-	Ensembl:ENSG00000254867	11	11q13.1	phosphatidylinositol-4,5-bisphosphate 4-phosphatase 1 pseudogene	pseudo	-	-	-	transmembrane protein 55B pseudogene	20201124	-
9606	100420021	LOC100420021	-	-	-	11	11q14.3	ankyrin repeat domain 33B pseudogene	pseudo	-	-	-	-	20201124	-
9606	100420022	LOC100420022	-	-	-	11	11q14.3	ankyrin repeat domain 33B pseudogene	pseudo	-	-	-	-	20201124	-
9606	100420024	LOC100420024	-	-	-	11	11q14.3	ankyrin repeat domain 33B pseudogene	pseudo	-	-	-	-	20201124	-
9606	100420025	LOC100420025	-	-	-	11	11q14.3	ankyrin repeat domain 33B pseudogene	pseudo	-	-	-	-	20201124	-
9606	100420027	LOC100420027	-	-	Ensembl:ENSG00000248185	5	5q12.1	dedicator of cytokinesis 9 pseudogene	pseudo	-	-	-	-	20201124	-
9606	100420028	HSPA8P4	-	-	HGNC:HGNC:44919|Ensembl:ENSG00000248610	5	5q23.3	heat shock protein family A (Hsp70) member 8 pseudogene 4	pseudo	HSPA8P4	heat shock protein family A (Hsp70) member 8 pseudogene 4	O	heat shock 70kDa protein 8 pseudogene 4	20201124	-
9606	100420030	MORF4L1P4	-	-	HGNC:HGNC:39257|Ensembl:ENSG00000225133	13	13q14.11	mortality factor 4 like 1 pseudogene 4	pseudo	MORF4L1P4	mortality factor 4 like 1 pseudogene 4	O	-	20201124	-
9606	100420033	HMGB3P7	-	-	HGNC:HGNC:39299	13	13q33.1	high mobility group box 3 pseudogene 7	pseudo	HMGB3P7	high mobility group box 3 pseudogene 7	O	-	20201124	-
9606	100420035	LOC100420035	-	-	-	21	21q21.1	phosphoglycerate kinase 1 pseudogene	pseudo	-	-	-	-	20201124	-
9606	100420036	RFPL4AP4	-	-	HGNC:HGNC:45140|Ensembl:ENSG00000270387	4	4q31.23	ret finger protein like 4A pseudogene 4	pseudo	RFPL4AP4	ret finger protein like 4A pseudogene 4	O	-	20201124	-
9606	100420038	HSPA8P12	-	-	HGNC:HGNC:44927	4	4q35.2	heat shock protein family A (Hsp70) member 8 pseudogene 12	pseudo	HSPA8P12	heat shock protein family A (Hsp70) member 8 pseudogene 12	O	heat shock 70kDa protein 8 pseudogene 12	20201124	-
9606	100420041	HMGB1P43	-	-	HGNC:HGNC:39191|Ensembl:ENSG00000271044	15	15q25.3	high mobility group box 1 pseudogene 43	pseudo	HMGB1P43	high mobility group box 1 pseudogene 43	O	high-mobility group box 2 pseudogene	20201124	-
9606	100420042	CARS1P1	-	CARSP1	HGNC:HGNC:50477	15	15q23	cysteinyl-tRNA synthetase 1 pseudogene 1	pseudo	CARS1P1	cysteinyl-tRNA synthetase 1 pseudogene 1	O	cysteinyl-tRNA synthetase pseudogene 1	20201124	-
9606	100420043	CACYBPP1	-	-	HGNC:HGNC:45122	10	10q23.1	calcyclin binding protein pseudogene 1	pseudo	CACYBPP1	calcyclin binding protein pseudogene 1	O	-	20201124	-
9606	100420044	HMGB1P7	-	-	HGNC:HGNC:39096|Ensembl:ENSG00000231148	10	10p11.22	high mobility group box 1 pseudogene 7	pseudo	HMGB1P7	high mobility group box 1 pseudogene 7	O	-	20201124	-
9606	100420046	PRELID1P3	-	-	HGNC:HGNC:43888	10	10q21.3	PRELID1 pseudogene 3	pseudo	PRELID1P3	PRELID1 pseudogene 3	O	PRELI domain containing 1 pseudogene 3	20201124	-
9606	100420047	RAD51AP1P1	-	-	HGNC:HGNC:49646	3	3q22.3	RAD51AP1 pseudogene 1	pseudo	RAD51AP1P1	RAD51AP1 pseudogene 1	O	RAD51 associated protein 1 pseudogene 1	20201124	-
9606	100420048	LOC100420048	-	-	Ensembl:ENSG00000270981	3	3q25.31	poly(rC) binding protein 1 pseudogene	pseudo	-	-	-	-	20201124	-
9606	100420049	HSPA8P19	-	-	HGNC:HGNC:44935	3	3q22.1	heat shock protein family A (Hsp70) member pseudogene 19	pseudo	HSPA8P19	heat shock protein family A (Hsp70) member pseudogene 19	O	heat shock 70kDa protein 8 pseudogene 19	20201124	-
9606	100420050	LOC100420050	-	-	Ensembl:ENSG00000227267	3	3q22.3	DNA replication fork stabilization factor DONSON pseudogene	pseudo	-	-	-	downstream neighbor of SON pseudogene	20201124	-
9606	100420051	HSPA8P15	-	-	HGNC:HGNC:44930|Ensembl:ENSG00000219395	6	6q25.1	heat shock protein family A (Hsp70) member 8 pseudogene 15	pseudo	HSPA8P15	heat shock protein family A (Hsp70) member 8 pseudogene 15	O	heat shock 70kDa protein 8 pseudogene 15	20201124	-
9606	100420052	LOC100420052	-	-	Ensembl:ENSG00000219384	6	6p21.1	poly(rC) binding protein 2 pseudogene	pseudo	-	-	-	-	20201124	-
9606	100420053	LOC100420053	-	-	Ensembl:ENSG00000249848	8	8p23.1	transmembrane protein 126A pseudogene	pseudo	-	-	-	-	20201124	-
9606	100420054	LOC100420054	-	-	-	8	8q11.21	NSFL1 cofactor pseudogene	pseudo	-	-	-	-	20201124	-
9606	100420055	RFPL4AP7	-	-	HGNC:HGNC:45143	8	8q11.21	ret finger protein like 4A pseudogene 7	pseudo	RFPL4AP7	ret finger protein like 4A pseudogene 7	O	-	20201124	-
9606	100420057	LOC100420057	-	-	Ensembl:ENSG00000225017	8	8q22.2	aconitase 2, mitochondrial pseudogene	pseudo	-	-	-	-	20201124	-
9606	100420058	RFPL4AP5	-	-	HGNC:HGNC:45144|Ensembl:ENSG00000248720	8	8q24.13	ret finger protein like 4A pseudogene 5	pseudo	RFPL4AP5	ret finger protein like 4A pseudogene 5	O	-	20201124	-
9606	100420059	RFPL4AP2	-	-	HGNC:HGNC:45145	8	8q13.2	ret finger protein like 4A pseudogene 2	pseudo	RFPL4AP2	ret finger protein like 4A pseudogene 2	O	-	20201124	-
9606	100420060	LOC100420060	-	-	-	17	17p13.2	stem-loop binding protein pseudogene	pseudo	-	-	-	-	20201124	-
9606	100420061	LOC100420061	-	-	-	17	17q12	adenylosuccinate synthase 2 pseudogene	pseudo	-	-	-	adenylosuccinate synthase pseudogene	20201124	-
9606	100420062	LOC100420062	-	-	-	17	17q12	transmembrane protein 160 pseudogene	pseudo	-	-	-	-	20201124	-
9606	100420063	HMGB1P24	-	-	HGNC:HGNC:39115	17	17q12	high mobility group box 1 pseudogene 24	pseudo	HMGB1P24	high mobility group box 1 pseudogene 24	O	-	20201124	-
9606	100420064	LOC100420064	-	-	-	17	17q23.3	density regulated re-initiation and release factor pseudogene	pseudo	-	-	-	density-regulated protein pseudogene	20201124	-
9606	100420066	LOC100420066	-	-	Ensembl:ENSG00000261527	16	16q22.1	transmembrane protein 111 pseudogene	pseudo	-	-	-	ER membrane protein complex subunit 3 pseudogene	20201124	-
9606	100420067	TMEM231P1	-	-	HGNC:HGNC:53870	16	16q23.1	TMEM231 pseudogene 1	pseudo	TMEM231P1	TMEM231 pseudogene 1	O	transmembrane protein 231 pseudogene	20201124	-
9606	100420072	EI24P4	-	-	HGNC:HGNC:44589	7	7q35	EI24 pseudogene 4	pseudo	EI24P4	EI24 pseudogene 4	O	EI24, autophagy associated transmembrane protein pseudogene 4|etoposide induced 2.4 mRNA pseudogene|etoposide induced 2.4 pseudogene 4	20201124	-
9606	100420073	DPY19L4P2	-	-	HGNC:HGNC:53908|Ensembl:ENSG00000231839	7	7q35	DPY19L4 pseudogene 2	pseudo	DPY19L4P2	DPY19L4 pseudogene 2	O	dpy-19 like 4 pseudogene	20201124	-
9606	100420074	LOC100420074	-	-	-	7	7q35	transmembrane protein 183A pseudogene	pseudo	-	-	-	-	20201124	-
9606	100420075	PLCE1P1	-	-	HGNC:HGNC:51906	X	Xp21.2	phospholipase C epsilon 1 pseudogene 1	pseudo	PLCE1P1	phospholipase C epsilon 1 pseudogene 1	O	-	20201124	-
9606	100420080	HSPA8P7	-	-	HGNC:HGNC:44922|Ensembl:ENSG00000224773	X	Xq23	heat shock protein family A (Hsp70) member 8 pseudogene 7	pseudo	HSPA8P7	heat shock protein family A (Hsp70) member 8 pseudogene 7	O	heat shock 70kDa protein 8 pseudogene 7	20210116	-
9606	100420083	LOC100420083	-	-	Ensembl:ENSG00000234780	X	Xp11.23	ornithine aminotransferase pseudogene	pseudo	-	-	-	-	20201209	-
9606	100420084	LOC100420084	-	-	Ensembl:ENSG00000229662	X	Xp11.23	ornithine aminotransferase pseudogene	pseudo	-	-	-	-	20201209	-
9606	100420089	LOC100420089	-	-	Ensembl:ENSG00000234792	X	Xp11.22	ornithine aminotransferase pseudogene	pseudo	-	-	-	-	20201209	-
9606	100420092	LOC100420092	-	-	-	1	1p13.3	poly(rC) binding protein 1 pseudogene	pseudo	-	-	-	-	20201124	-
9606	100420095	LOC100420095	-	-	-	14	14q11.2	uncharacterized LOC100420095	pseudo	-	-	-	-	20201124	-
9606	100420096	LOC100420096	-	-	Ensembl:ENSG00000258878	14	14q23.3	IGF like family receptor 1 pseudogene	pseudo	-	-	-	-	20201124	-
9606	100420097	LOC100420097	-	-	-	14	14q11.2	uncharacterized LOC100420097	pseudo	-	-	-	-	20201124	-
9606	100420098	LOC100420098	-	-	-	14	14q21.3	kinesin family member 20B pseudogene	pseudo	-	-	-	-	20201124	-
9606	100420100	HMGB1P34	-	-	HGNC:HGNC:23342	14	14q24.1	high mobility group box 1 pseudogene 34	pseudo	HMGB1P34	high mobility group box 1 pseudogene 34	O	high-mobility group box 2 pseudogene	20201124	-
9606	100420103	LOC100420103	-	-	-	22	22q11.21	uncharacterized LOC100420103	pseudo	-	-	-	-	20201124	-
9606	100420108	RBM7P1	-	-	HGNC:HGNC:54704	2	2p12	RBM7 pseudogene 1	pseudo	RBM7P1	RBM7 pseudogene 1	O	RNA binding motif protein 7 pseudogene	20201124	-
9606	100420109	WBP1P1	-	-	HGNC:HGNC:54567	2	2p11.2	WBP1 pseudogene 1	pseudo	WBP1P1	WBP1 pseudogene 1	O	WW domain binding protein 1 pseudogene	20201124	-
9606	100420110	SCYL2P1	-	-	HGNC:HGNC:54685|Ensembl:ENSG00000213090	2	2q33.1	SCYL2 pseudogene 1	pseudo	SCYL2P1	SCYL2 pseudogene 1	O	SCY1 like pseudokinase 2 pseudogene|SCY1-like 2 pseudogene	20201124	-
9606	100420113	KLF4P1	-	-	HGNC:HGNC:49738|Ensembl:ENSG00000233186	9	9p24.1	Kruppel like factor 4 pseudogene 1	pseudo	KLF4P1	Kruppel like factor 4 pseudogene 1	O	Kruppel-like factor 4 (gut) pseudogene 1	20201124	-
9606	100420114	LOC100420114	-	-	Ensembl:ENSG00000273597	9	9p13.3	SPATA31 subfamily D member 1 pseudogene	pseudo	-	-	-	family with sequence similarity 75, member D1 pseudogene	20201124	-
9606	100420116	LOC100420116	-	-	Ensembl:ENSG00000256496	12	12q24.32	transmembrane protein 132B pseudogene	pseudo	-	-	-	-	20201209	-
9606	100420117	LOC100420117	-	-	-	12	12q12	methionyl aminopeptidase 1 pseudogene	pseudo	-	-	-	-	20201124	-
9606	100420118	LOC100420118	-	-	-	12	12q24.32	transmembrane protein 132C pseudogene	pseudo	-	-	-	-	20201124	-
9606	100420119	LOC100420119	-	-	Ensembl:ENSG00000257035	12	12q24.32	transmembrane protein 132B pseudogene	pseudo	-	-	-	-	20201124	-
9606	100420121	MRGPRX9P	-	-	HGNC:HGNC:54333|Ensembl:ENSG00000255424	11	11p15.1	MAS related GPR family member X9, pseudogene	pseudo	MRGPRX9P	MAS related GPR family member X9, pseudogene	O	MAS related GPR family member X3 pseudogene	20201124	-
9606	100420122	LOC100420122	-	-	Ensembl:ENSG00000255333	11	11q12.1	dihydropyrimidinase like 5 pseudogene	pseudo	-	-	-	-	20201124	-
9606	100420123	MRGPRX8P	-	-	HGNC:HGNC:54332|Ensembl:ENSG00000276789	11	11p15.1	MAS related GPR family member X8, pseudogene	pseudo	MRGPRX8P	MAS related GPR family member X8, pseudogene	O	MAS related GPR family member X2 pseudogene	20201124	-
9606	100420127	LOC100420127	-	-	Ensembl:ENSG00000253472	5	5q33.1	mediator complex subunit 13 pseudogene	pseudo	-	-	-	-	20201124	-
9606	100420130	LOC100420130	-	-	-	5	5q15	RB1 inducible coiled-coil 1 pseudogene	pseudo	-	-	-	-	20201124	-
9606	100420133	HSPA8P2	-	-	HGNC:HGNC:39806	13	13q31.3	heat shock protein family A (Hsp70) member 8 pseudogene 2	pseudo	HSPA8P2	heat shock protein family A (Hsp70) member 8 pseudogene 2	O	heat shock 70kDa protein 8 pseudogene 2	20201124	-
9606	100420143	HSPA8P3	-	-	HGNC:HGNC:44918|Ensembl:ENSG00000234788	10	10p12.1	heat shock protein family A (Hsp70) member 8 pseudogene 3	pseudo	HSPA8P3	heat shock protein family A (Hsp70) member 8 pseudogene 3	O	heat shock 70kDa protein 8 pseudogene 3	20201124	-
9606	100420144	LOC100420144	-	-	-	3	3q21.2	mediator of cell motility 1 pseudogene	pseudo	-	-	-	-	20201124	-
9606	100420149	BECN1P2	-	-	HGNC:HGNC:51330	6	6q13	beclin 1 pseudogene 2	pseudo	BECN1P2	beclin 1 pseudogene 2	O	beclin 1, autophagy related pseudogene|beclin 1, autophagy related, pseudogene 2	20201124	-
9606	100420155	RPL7L1P2	-	-	HGNC:HGNC:39484|Ensembl:ENSG00000231490	7	7p12.1	ribosomal protein L7 like 1 pseudogene 2	pseudo	RPL7L1P2	ribosomal protein L7 like 1 pseudogene 2	O	-	20201124	-
9606	100420158	FTLP16	-	-	HGNC:HGNC:37966|Ensembl:ENSG00000229735	X	Xp11.4	ferritin light chain pseudogene 16	pseudo	FTLP16	ferritin light chain pseudogene 16	O	ferritin, light polypeptide pseudogene 16	20201124	-
9606	100420159	RRM2P3	-	-	HGNC:HGNC:10455	X	Xp11.3	ribonucleotide reductase M2 polypeptide pseudogene 3	pseudo	RRM2P3	ribonucleotide reductase M2 polypeptide pseudogene 3	O	-	20201124	-
9606	100420162	LOC100420162	-	-	-	X	Xq22.1	nuclear RNA export factor 5 pseudogene	pseudo	-	-	-	-	20201124	-
9606	100420166	LOC100420166	-	-	Ensembl:ENSG00000231349	1	1p22.3	ribosomal protein L7 like 1 pseudogene	pseudo	-	-	-	-	20201124	-
9606	100420170	LOC100420170	-	-	Ensembl:ENSG00000226483	1	1p13.3	ribosomal protein L7 like 1 pseudogene	pseudo	-	-	-	-	20201124	-
9606	100420171	LOC100420171	-	-	-	14	14q11.2	fatty acyl-CoA reductase 2 pseudogene	pseudo	-	-	-	-	20201124	-
9606	100420172	LOC100420172	-	-	-	14	14q11.2	fatty acyl-CoA reductase 2 pseudogene	pseudo	-	-	-	-	20201124	-
9606	100420174	LOC100420174	-	-	-	14	14q24.1	centrosomal protein 170kDa pseudogene	pseudo	-	-	-	-	20201124	-
9606	100420175	LOC100420175	-	-	-	22	22q11.1	fatty acyl-CoA reductase 2 pseudogene	pseudo	-	-	-	-	20201124	-
9606	100420177	LOC100420177	-	-	-	22	22q11.21	kelch like family member 12 pseudogene	pseudo	-	-	-	-	20201124	-
9606	100420178	E2F6P3	-	-	HGNC:HGNC:51451	22	22q11.21	E2F transcription factor 6 pseudogene 3	pseudo	E2F6P3	E2F transcription factor 6 pseudogene 3	O	E2F6 pseudogene 3	20201124	-
9606	100420180	DBF4P2	-	-	HGNC:HGNC:45060|Ensembl:ENSG00000271635	2	2q13	DBF4 zinc finger pseudogene 2	pseudo	DBF4P2	DBF4 zinc finger pseudogene 2	O	DBF4 homolog pseudogene 2	20201124	-
9606	100420186	LOC100420186	-	-	Ensembl:ENSG00000258134	12	12p11.21	WW domain binding protein 2 pseudogene	pseudo	-	-	-	-	20201124	-
9606	100420187	LOC100420187	-	-	Ensembl:ENSG00000240296	19	19q13.42	YME1 like 1 ATPase pseudogene	pseudo	-	-	-	YME1-like 1 protein pseudogene	20201209	-
9606	100420189	SEPHS1P3	-	-	HGNC:HGNC:42163	5	5q35.2	selenophosphate synthetase 1 pseudogene 3	pseudo	SEPHS1P3	selenophosphate synthetase 1 pseudogene 3	O	-	20201124	-
9606	100420190	SEPHS2P1	-	SEPHS1P5	HGNC:HGNC:42165	5	5p15.2	selenophosphate synthetase 2 pseudogene 1	pseudo	SEPHS2P1	selenophosphate synthetase 2 pseudogene 1	O	-	20201124	-
9606	100420198	LUC7L3P1	-	-	HGNC:HGNC:39790	13	13q21.33	LUC7 like 3 pre-mRNA splicing factor pseudogene 1	pseudo	LUC7L3P1	LUC7 like 3 pre-mRNA splicing factor pseudogene 1	O	LUC7-like 3 pseudogene 1	20201124	-
9606	100420200	RPL7L1P12	-	-	HGNC:HGNC:39811|Ensembl:ENSG00000231981	13	13q32.3	ribosomal protein L7 like 1 pseudogene 12	pseudo	RPL7L1P12	ribosomal protein L7 like 1 pseudogene 12	O	-	20201124	-
9606	100420201	RPL7L1P6	-	-	HGNC:HGNC:39488	13	13q32.3	ribosomal protein L7 like 1 pseudogene 6	pseudo	RPL7L1P6	ribosomal protein L7 like 1 pseudogene 6	O	-	20201124	-
9606	100420203	CICP16	-	-	HGNC:HGNC:38550	4	4q26	capicua transcriptional repressor pseudogene 16	pseudo	CICP16	capicua transcriptional repressor pseudogene 16	O	capicua homolog pseudogene 16	20201124	-
9606	100420205	LOC100420205	-	-	Ensembl:ENSG00000271364	15	15q25.1	ribonucleotide reductase regulatory subunit M2 pseudogene	pseudo	-	-	-	-	20201124	-
9606	100420206	RPL36AP55	-	-	HGNC:HGNC:44939	10	10p12.1	ribosomal protein L36a pseudogene 55	pseudo	RPL36AP55	ribosomal protein L36a pseudogene 55	O	ribosomal protein L36a-like pseudogene	20201124	-
9606	100420207	MED28P1	-	-	HGNC:HGNC:45078	10	10q22.1	mediator complex subunit 28 pseudogene 1	pseudo	MED28P1	mediator complex subunit 28 pseudogene 1	O	-	20201124	-
9606	100420211	LOC100420211	-	-	Ensembl:ENSG00000271111	6	6q12	SH3 domain binding protein 4 pseudogene	pseudo	-	-	-	-	20201124	-
9606	100420213	RBM11P1	-	-	HGNC:HGNC:43743|Ensembl:ENSG00000271488	6	6q23.2	RNA binding motif protein 11 pseudogene 1	pseudo	RBM11P1	RNA binding motif protein 11 pseudogene 1	O	-	20201124	-
9606	100420214	LOC100420214	-	-	Ensembl:ENSG00000219409	6	6q24.2	rhomboid domain containing 1 pseudogene	pseudo	-	-	-	-	20201124	-
9606	100420215	LOC100420215	-	-	-	8	8q24.22	RNA binding motif protein 45 pseudogene	pseudo	-	-	-	-	20201124	-
9606	100420216	ALOXE3P1	-	-	HGNC:HGNC:44238	17	17p13.1	arachidonate lipoxygenase 3 pseudogene 1	pseudo	ALOXE3P1	arachidonate lipoxygenase 3 pseudogene 1	O	-	20201124	-
9606	100420223	RNMTL1P2	-	-	HGNC:HGNC:44906|Ensembl:ENSG00000236195	7	7p21.1	RNA methyltransferase like 1 pseudogene 2	pseudo	RNMTL1P2	RNA methyltransferase like 1 pseudogene 2	O	-	20201124	-
9606	100420224	CICP12	-	-	HGNC:HGNC:37905|Ensembl:ENSG00000225270	7	7p11.2	capicua transcriptional repressor pseudogene 12	pseudo	CICP12	capicua transcriptional repressor pseudogene 12	O	capicua homolog pseudogene 12	20201124	-
9606	100420226	LOC100420226	-	-	Ensembl:ENSG00000227948	7	7q31.1	argininosuccinate synthase 1 pseudogene	pseudo	-	-	-	-	20201124	-
9606	100420228	LOC100420228	-	-	Ensembl:ENSG00000250625	X	Xq27.2	MAGE family member C3 pseudogene	pseudo	-	-	-	melanoma antigen family C, 3 pseudogene|melanoma antigen family C3 pseudogene	20201124	-
9606	100420230	LOC100420230	-	-	-	X	Xq27.2	MAGE family member C3 pseudogene	pseudo	-	-	-	melanoma antigen family C, 3 pseudogene|melanoma antigen family C3 pseudogene	20201124	-
9606	100420245	LOC100420245	-	-	-	X	Xp21.3	MAGE family member B3 pseudogene	pseudo	-	-	-	melanoma antigen family B, 3 pseudogene|melanoma antigen family B3 pseudogene	20201124	-
9606	100420247	LOC100420247	-	-	Ensembl:ENSG00000223753	X	Xq22.1	mitochondrial fission factor pseudogene	pseudo	-	-	-	-	20201124	-
9606	100420250	LOC100420250	-	-	Ensembl:ENSG00000269475	X	Xq28	MAGE family member A4 pseudogene	pseudo	-	-	-	melanoma antigen family A, 4 pseudogene|melanoma antigen family A4 pseudogene	20201124	-
9606	100420251	MFFP1	-	-	HGNC:HGNC:54537	1	1p36.21	MFF pseudogene 1	pseudo	MFFP1	MFF pseudogene 1	O	-	20201124	-
9606	100420252	LOC100420252	-	-	-	1	1p34.2	transmembrane channel like 6 pseudogene	pseudo	-	-	-	-	20201124	-
9606	100420253	CTBP2P8	-	-	HGNC:HGNC:45200	1	1p31.3	CTBP2 pseudogene 8	pseudo	CTBP2P8	CTBP2 pseudogene 8	O	C-terminal binding protein 2 pseudogene 8	20201124	-
9606	100420254	LOC100420254	-	-	Ensembl:ENSG00000270994	1	1q25.3	T-box transcription factor T pseudogene	pseudo	-	-	-	-	20201124	-
9606	100420255	LOC100420255	-	-	-	1	1q32.1	collagen type XXII alpha 1 chain pseudogene	pseudo	-	-	-	-	20201124	-
9606	100420257	CICP27	-	-	HGNC:HGNC:48835|Ensembl:ENSG00000233750	1	1p36.33	capicua transcriptional repressor pseudogene 27	pseudo	CICP27	capicua transcriptional repressor pseudogene 27	O	capicua homolog pseudogene	20201124	-
9606	100420258	PLA2G12AP1	-	-	HGNC:HGNC:39248	1	1p32.3	phospholipase A2 group XIIA pseudogene 1	pseudo	PLA2G12AP1	phospholipase A2 group XIIA pseudogene 1	O	-	20201124	-
9606	100420259	GDI2P2	-	-	HGNC:HGNC:37976|Ensembl:ENSG00000233994	1	1p31.1	GDP dissociation inhibitor 2 pseudogene 2	pseudo	GDI2P2	GDP dissociation inhibitor 2 pseudogene 2	O	-	20201124	-
9606	100420260	NOTCH2P1	-	-	HGNC:HGNC:44253|Ensembl:ENSG00000226446	1	1p12	notch 2 pseudogene 1	pseudo	NOTCH2P1	notch 2 pseudogene 1	O	Notch homolog 2 pseudogene	20201124	-
9606	100420262	LOC100420262	-	-	-	1	1q25.2	mitochondrial fission factor pseudogene	pseudo	-	-	-	-	20201124	-
9606	100420263	CICP21	-	-	HGNC:HGNC:48836|Ensembl:ENSG00000278455	1	1q43	capicua transcriptional repressor pseudogene 21	pseudo	CICP21	capicua transcriptional repressor pseudogene 21	O	capicua homolog pseudogene	20201124	-
9606	100420269	FBP2P1	-	-	HGNC:HGNC:49924|Ensembl:ENSG00000237743	9	9q22.1	fructose-bisphosphatase 2 pseudogene 1	pseudo	FBP2P1	fructose-bisphosphatase 2 pseudogene 1	O	fructose-1,6-bisphosphatase 2 pseudogene 1	20201124	-
9606	100420273	RAD54L2P1	-	-	HGNC:HGNC:54570|Ensembl:ENSG00000269316	19	19p12	RAD54L2 pseudogene 1	pseudo	RAD54L2P1	RAD54L2 pseudogene 1	O	RAD54-like 2 pseudogene	20201124	-
9606	100420275	PRELID3BP4	-	-	HGNC:HGNC:49066|Ensembl:ENSG00000251163	5	5p12	PRELI domain containing 3B pseudogene 4	pseudo	PRELID3BP4	PRELI domain containing 3B pseudogene 4	O	slowmo homolog 2 pseudogene	20201124	-
9606	100420277	PRELID3BP9	-	-	HGNC:HGNC:49071	5	5q32	PRELI domain containing 3B pseudogene 9	pseudo	PRELID3BP9	PRELI domain containing 3B pseudogene 9	O	slowmo homolog 2 pseudogene	20201124	-
9606	100420281	PLA2G12AP2	-	-	HGNC:HGNC:39249	13	13q13.3	phospholipase A2 group XIIA pseudogene 2	pseudo	PLA2G12AP2	phospholipase A2 group XIIA pseudogene 2	O	-	20201124	-
9606	100420287	SEC63P2	-	-	HGNC:HGNC:41954|Ensembl:ENSG00000250416	4	4p15.1	SEC63 homolog, protein translocation regulator pseudogene 2	pseudo	SEC63P2	SEC63 homolog, protein translocation regulator pseudogene 2	O	SEC63 homolog pseudogene 2|SEC63 protein translocation regulator pseudogene 2	20201124	-
9606	100420289	LOC100420289	-	-	-	4	4q32.1	TBC1 domain family member 3C pseudogene	pseudo	-	-	-	-	20201124	-
9606	100420292	SEPHS1P2	-	-	HGNC:HGNC:42162|Ensembl:ENSG00000258787	15	15q26.1	selenophosphate synthetase 1 pseudogene 2	pseudo	SEPHS1P2	selenophosphate synthetase 1 pseudogene 2	O	-	20201124	-
9606	100420293	CICP9	-	-	HGNC:HGNC:37758	10	10p11.1	capicua transcriptional repressor pseudogene 9	pseudo	CICP9	capicua transcriptional repressor pseudogene 9	O	capicua homolog pseudogene 9	20201124	-
9606	100420295	RNMTL1P1	-	-	HGNC:HGNC:44905|Ensembl:ENSG00000231553	10	10p12.31	RNA methyltransferase like 1 pseudogene 1	pseudo	RNMTL1P1	RNA methyltransferase like 1 pseudogene 1	O	-	20201124	-
9606	100420298	LOC100420298	-	-	Ensembl:ENSG00000251579	3	3q22.1	makorin ring finger protein 1 pseudogene	pseudo	-	-	-	-	20201124	-
9606	100420300	FTH1P23	-	FTHL23	HGNC:HGNC:37641	3	3p13	ferritin heavy chain 1 pseudogene 23	pseudo	FTH1P23	ferritin heavy chain 1 pseudogene 23	O	ferritin, heavy polypeptide 1 pseudogene 23|ferritin, heavy polypeptide-like 23	20201124	-
9606	100420303	FTH1P26	-	FTHL26	HGNC:HGNC:37644	6	6q23.2	ferritin heavy chain 1 pseudogene 26	pseudo	FTH1P26	ferritin heavy chain 1 pseudogene 26	O	ferritin, heavy polypeptide 1 pseudogene 26|ferritin, heavy polypeptide-like 26	20201124	-
9606	100420304	LOC100420304	-	-	-	6	6q25.1	alpha-methylacyl-CoA racemase pseudogene	pseudo	-	-	-	-	20201124	-
9606	100420305	LOC100420305	-	-	-	6	6q27	unc-93 homolog A (C. elegans) pseudogene	pseudo	-	-	-	-	20201124	-
9606	100420307	NTAN1P2	-	-	HGNC:HGNC:45262|Ensembl:ENSG00000250569	8	8q21.3	N-terminal asparagine amidase pseudogene 2	pseudo	NTAN1P2	N-terminal asparagine amidase pseudogene 2	O	-	20201124	-
9606	100420308	ITM2BP1	-	HsT33912|ITM2BP	HGNC:HGNC:20919|Ensembl:ENSG00000266853	17	17q11.2	integral membrane protein 2B pseudogene 1	pseudo	ITM2BP1	integral membrane protein 2B pseudogene 1	O	-	20201124	-
9606	100420311	LOC100420311	-	-	-	17	17q11.2	TBC1 domain family member 3 pseudogene	pseudo	-	-	-	-	20201124	-
9606	100420317	CHMP5P1	-	-	HGNC:HGNC:54950	X	Xp11.3	CHMP5 pseudogene 1	pseudo	CHMP5P1	CHMP5 pseudogene 1	O	-	20201124	-
9606	100420318	LOC100420318	-	-	-	X	Xp11.22	melanoma antigen family A, 12 pseudogene	pseudo	-	-	-	-	20201124	-
9606	100420320	LOC100420320	-	-	Ensembl:ENSG00000235274	X	Xq25	kinesin family member 2A pseudogene	pseudo	-	-	-	kinesin heavy chain member 2A pseudogene	20201124	-
9606	100420321	LOC100420321	-	-	Ensembl:ENSG00000229322	X	Xq28	MAGE family member A11 pseudogene	pseudo	-	-	-	melanoma antigen family A, 11 pseudogene	20201124	-
9606	100420322	LOC100420322	-	-	-	X	Xq28	MAGE family member A10 pseudogene	pseudo	-	-	-	melanoma antigen family A, 10 pseudogene	20201124	-
9606	100420323	LOC100420323	-	-	Ensembl:ENSG00000229731	X	Xp21.3	MAGE family member B18 pseudogene	pseudo	-	-	-	melanoma antigen family B, 18 pseudogene	20201124	-
9606	100420324	LOC100420324	-	-	Ensembl:ENSG00000270794	X	Xp21.2	MAGE family member A10 pseudogene	pseudo	-	-	-	melanoma antigen family A, 10 pseudogene	20201124	-
9606	100420325	LOC100420325	-	-	Ensembl:ENSG00000233663	X	Xp21.1	MAGE family member B16 pseudogene	pseudo	-	-	-	melanoma antigen family B, 16 pseudogene	20201124	-
9606	100420326	LOC100420326	-	-	-	X	Xp21.1	ferritin heavy chain like 17 pseudogene	pseudo	-	-	-	ferritin, heavy polypeptide 1 pseudogene|ferritin, heavy polypeptide-like 17 pseudogene	20201124	-
9606	100420331	LOC100420331	-	-	-	X	Xp11.22	MAGE family member A10 pseudogene	pseudo	-	-	-	melanoma antigen family A, 10 pseudogene	20201124	-
9606	100420334	LOC100420334	-	-	-	X	Xq28	MAGE family member A11 pseudogene	pseudo	-	-	-	melanoma antigen family A, 11 pseudogene|melanoma antigen family A11 pseudogene	20201124	-
9606	100420336	LOC100420336	-	-	Ensembl:ENSG00000270241	1	1p35.1	ferritin, heavy polypeptide 1 pseudogene	pseudo	-	-	-	-	20201124	-
9606	100420338	LOC100420338	-	-	-	1	1q32.1	charged multivesicular body protein 5 pseudogene	pseudo	-	-	-	-	20201124	-
9606	100420339	LOC100420339	-	-	-	1	1p36.32	opioid growth factor receptor pseudogene	pseudo	-	-	-	-	20201124	-
9606	100420341	SEC63P1	-	-	HGNC:HGNC:41953|Ensembl:ENSG00000228057	1	1p21.3	SEC63 homolog, protein translocation regulator pseudogene 1	pseudo	SEC63P1	SEC63 homolog, protein translocation regulator pseudogene 1	O	SEC63 homolog pseudogene 1|SEC63 protein translocation regulator pseudogene 1	20201124	-
9606	100420342	CHIAP1	-	-	HGNC:HGNC:44462|Ensembl:ENSG00000236040	1	1p13.2	chitinase, acidic pseudogene 1	pseudo	CHIAP1	chitinase, acidic pseudogene 1	O	chitinase 1 (chitotriosidase) pseudogene	20201124	-
9606	100420343	LOC100420343	-	-	-	14	14q11.2	translin associated factor X pseudogene	pseudo	-	-	-	-	20201124	-
9606	100420347	LOC100420347	-	-	Ensembl:ENSG00000258836	14	14q23.1	polycomb group ring finger 3 pseudogene	pseudo	-	-	-	-	20201124	-
9606	100420351	USP8P2	-	-	HGNC:HGNC:54601	2	2q23.1	USP8 pseudogene 2	pseudo	USP8P2	USP8 pseudogene 2	O	ubiquitin specific peptidase 8 pseudogene	20201124	-
9606	100420353	LOC100420353	-	-	-	2	2q36.1	tripartite motif containing 60 pseudogene	pseudo	-	-	-	-	20201124	-
9606	100420354	ECM1P1	-	-	HGNC:HGNC:49736|Ensembl:ENSG00000270639	9	9p24.1	extracellular matrix protein 1 pseudogene 1	pseudo	ECM1P1	extracellular matrix protein 1 pseudogene 1	O	-	20201124	-
9606	100420356	NTAN1P3	-	-	HGNC:HGNC:45263|Ensembl:ENSG00000256355	12	12q15	N-terminal asparagine amidase pseudogene 3	pseudo	NTAN1P3	N-terminal asparagine amidase pseudogene 3	O	-	20201124	-
9606	100420358	BUD13P1	-	-	HGNC:HGNC:51560	11	11q21	BUD13 homolog pseudogene 1	pseudo	BUD13P1	BUD13 homolog pseudogene 1	O	-	20201124	-
9606	100420359	RPA2P3	-	-	HGNC:HGNC:45118	11	11q22.1	replication protein A2 pseudogene 3	pseudo	RPA2P3	replication protein A2 pseudogene 3	O	replication protein A2, 32kDa pseudogene	20201124	-
9606	100420362	TRIM60P1Y	-	TRIM60P1|TRIM60PY1	HGNC:HGNC:38403|Ensembl:ENSG00000278854	Y	Yp11.2	tripartite motif containing 60 pseudogene 1, Y-linked	pseudo	TRIM60P1Y	tripartite motif containing 60 pseudogene 1, Y-linked	O	tripartite motif-containing 60 pseudogene, Y-linked 1	20201124	-
9606	100420363	TRIM60P2Y	-	TRIM60P2|TRIM60PY2	HGNC:HGNC:38405|Ensembl:ENSG00000273863	Y	Yp11.2	tripartite motif containing 60 pseudogene 2, Y-linked	pseudo	TRIM60P2Y	tripartite motif containing 60 pseudogene 2, Y-linked	O	tripartite motif-containing 60 pseudogene, Y-linked 2	20201124	-
9606	100420364	TRIM60P3Y	-	TRIM60P3|TRIM60PY3	HGNC:HGNC:38409|Ensembl:ENSG00000227830	Y	Yp11.2	tripartite motif containing 60 pseudogene 3, Y-linked	pseudo	TRIM60P3Y	tripartite motif containing 60 pseudogene 3, Y-linked	O	tripartite motif-containing 60 pseudogene, Y-linked 3	20201124	-
9606	100420367	TRIM60P4Y	-	TRIM60P4|TRIM60PY4	HGNC:HGNC:38425|Ensembl:ENSG00000276829	Y	Yq11.223	tripartite motif containing 60 pseudogene 4, Y-linked	pseudo	TRIM60P4Y	tripartite motif containing 60 pseudogene 4, Y-linked	O	tripartite motif-containing 60 pseudogene, Y-linked 4	20201124	-
9606	100420368	TRIM60P5Y	-	TRIM60P5|TRIM60PY5	HGNC:HGNC:38430|Ensembl:ENSG00000224210	Y	Yq11.23	tripartite motif containing 60 pseudogene 5, Y-linked	pseudo	TRIM60P5Y	tripartite motif containing 60 pseudogene 5, Y-linked	O	tripartite motif-containing 60 pseudogene, Y-linked 5	20201124	-
9606	100420369	TRIM60P6Y	-	TRIM60P6|TRIM60PY6	HGNC:HGNC:38432|Ensembl:ENSG00000278602	Y	Yq11.23	tripartite motif containing 60 pseudogene 6, Y-linked	pseudo	TRIM60P6Y	tripartite motif containing 60 pseudogene 6, Y-linked	O	tripartite motif-containing 60 pseudogene, Y-linked 6	20201124	-
9606	100420370	TRIM60P7Y	-	TRIM60P7|TRIM60PY7	HGNC:HGNC:38433|Ensembl:ENSG00000278197	Y	Yq11.23	tripartite motif containing 60 pseudogene 7, Y-linked	pseudo	TRIM60P7Y	tripartite motif containing 60 pseudogene 7, Y-linked	O	tripartite motif-containing 60 pseudogene, Y-linked 7	20201124	-
9606	100420373	TRIM60P8Y	-	TRIM60P8|TRIM60PY8	HGNC:HGNC:38458|Ensembl:ENSG00000232764	Y	Yq11.223	tripartite motif containing 60 pseudogene 8, Y-linked	pseudo	TRIM60P8Y	tripartite motif containing 60 pseudogene 8, Y-linked	O	tripartite motif-containing 60 pseudogene, Y-linked 8	20201124	-
9606	100420374	TRIM60P9Y	-	TRIM60P9|TRIM60PY9	HGNC:HGNC:38459|Ensembl:ENSG00000227251	Y	Yq11.223	tripartite motif containing 60 pseudogene 9, Y-linked	pseudo	TRIM60P9Y	tripartite motif containing 60 pseudogene 9, Y-linked	O	tripartite motif-containing 60 pseudogene, Y-linked 9	20201124	-
9606	100420376	TRIM60P10Y	-	TRIM60P10|TRIM60PY10	HGNC:HGNC:38462|Ensembl:ENSG00000232976	Y	Yq11.23	tripartite motif containing 60 pseudogene 10, Y-linked	pseudo	TRIM60P10Y	tripartite motif containing 60 pseudogene 10, Y-linked	O	tripartite motif-containing 60 pseudogene, Y-linked 10	20201124	-
9606	100420377	TRIM60P11Y	-	TRIM60P11|TRIM60PY11	HGNC:HGNC:38463|Ensembl:ENSG00000227837	Y	Yq11.23	tripartite motif containing 60 pseudogene 11, Y-linked	pseudo	TRIM60P11Y	tripartite motif containing 60 pseudogene 11, Y-linked	O	tripartite motif-containing 60 pseudogene, Y-linked 11	20201124	-
9606	100420378	TRIM60P12Y	-	TRIM60P12|TRIM60PY12	HGNC:HGNC:38465|Ensembl:ENSG00000274899	Y	Yq11.23	tripartite motif containing 60 pseudogene 12, Y-linked	pseudo	TRIM60P12Y	tripartite motif containing 60 pseudogene 12, Y-linked	O	tripartite motif-containing 60 pseudogene, Y-linked 12	20201124	-
9606	100420385	LOC100420385	-	-	Ensembl:ENSG00000250430	4	4q32.3	tripartite motif-containing 75 pseudogene	pseudo	-	-	-	-	20201124	-
9606	100420386	LOC100420386	-	-	Ensembl:ENSG00000276623	4	4q32.3	tripartite motif-containing 75 pseudogene	pseudo	-	-	-	-	20201124	-
9606	100420389	NTAN1P1	-	-	HGNC:HGNC:45261|Ensembl:ENSG00000270965	10	10q25.3	N-terminal asparagine amidase pseudogene 1	pseudo	NTAN1P1	N-terminal asparagine amidase pseudogene 1	O	-	20201124	-
9606	100420392	BTBD7P2	-	-	HGNC:HGNC:44876|Ensembl:ENSG00000237618	10	10q25.2	BTB domain containing 7 pseudogene 2	pseudo	BTBD7P2	BTB domain containing 7 pseudogene 2	O	BTB (POZ) domain containing 7 pseudogene 2	20201124	-
9606	100420393	TPMTP2	-	-	HGNC:HGNC:44565	3	3p22.1	thiopurine S-methyltransferase pseudogene 2	pseudo	TPMTP2	thiopurine S-methyltransferase pseudogene 2	O	-	20201124	-
9606	100420394	NT5C3AP2	-	-	HGNC:HGNC:54578	3	3q13.2	NT5C3A pseudogene 2	pseudo	NT5C3AP2	NT5C3A pseudogene 2	O	5'-nucleotidase, cytosolic III pseudogene|5'-nucleotidase, cytosolic IIIA pseudogene	20201124	-
9606	100420401	BTBD10P2	-	-	HGNC:HGNC:51541	6	6q25.1	BTB domain containing 10 pseudogene 2	pseudo	BTBD10P2	BTB domain containing 10 pseudogene 2	O	BTB (POZ) domain containing 10 pseudogene 2	20201124	-
9606	100420403	LOC100420403	-	-	Ensembl:ENSG00000253160	8	8p11.22	lysine acetyltransferase 2B pseudogene	pseudo	-	-	-	-	20201124	-
9606	100420404	LOC100420404	-	-	-	8	8p23.1	DENN domain containing 4A pseudogene	pseudo	-	-	-	-	20201124	-
9606	100420405	TRIM60P15	-	-	HGNC:HGNC:38487	8	8q11.1	tripartite motif containing 60 pseudogene 15	pseudo	TRIM60P15	tripartite motif containing 60 pseudogene 15	O	-	20201124	-
9606	100420406	IRF5P1	-	-	HGNC:HGNC:41981|Ensembl:ENSG00000251347	8	8q22.1	interferon regulatory factor 5 pseudogene 1	pseudo	IRF5P1	interferon regulatory factor 5 pseudogene 1	O	-	20201124	-
9606	100420408	LOC100420408	-	-	-	17	17q11.2	TBC1 domain family member 29, pseudogene pseudogene	pseudo	-	-	-	-	20201124	-
9606	100420410	H3P41	-	H3F3BP2|p51	HGNC:HGNC:42979|Ensembl:ENSG00000265541	17	17q11.2	H3 histone pseudogene 41	pseudo	H3P41	H3 histone pseudogene 41	O	H3 histone, family 3B (H3.3B) pseudogene 2|H3 histone, family 3B pseudogene 2	20201124	-
9606	100420412	TRIM60P16	-	-	HGNC:HGNC:38488|Ensembl:ENSG00000229909	7	7p11.2	tripartite motif containing 60 pseudogene 16	pseudo	TRIM60P16	tripartite motif containing 60 pseudogene 16	O	-	20201124	-
9606	100420413	GPR141BP	-	-	HGNC:HGNC:53813|Ensembl:ENSG00000283444	7	7p14.1	G protein-coupled receptor 141B, pseudogene	pseudo	GPR141BP	G protein-coupled receptor 141B, pseudogene	O	G protein-coupled receptor 141 pseudogene	20201124	-
9606	100420414	TRIM60P17	-	-	HGNC:HGNC:38489	7	7q11.21	tripartite motif containing 60 pseudogene 17	pseudo	TRIM60P17	tripartite motif containing 60 pseudogene 17	O	-	20201124	-
9606	100420415	TRIM60P18	-	-	HGNC:HGNC:38490	7	7q11.21	tripartite motif containing 60 pseudogene 18	pseudo	TRIM60P18	tripartite motif containing 60 pseudogene 18	O	-	20201124	-
9606	100420418	LOC100420418	-	-	-	1	1q32.1	tripartite motif containing 60 pseudogene	pseudo	-	-	-	-	20201124	-
9606	100420420	LOC100420420	-	-	-	1	1q43	tripartite motif containing 39 pseudogene	pseudo	-	-	-	-	20201124	-
9606	100420423	LOC100420423	-	-	Ensembl:ENSG00000232626	1	1q32.1	FKBP prolyl isomerase 8 pseudogene	pseudo	-	-	-	FK506 binding protein 8, 38kDa pseudogene	20201124	-
9606	100420424	LOC100420424	-	-	Ensembl:ENSG00000258065	14	14q12	Vac14, PIKFYVE complex component pseudogene	pseudo	-	-	-	VAC14 component of PIKFYVE complex pseudogene	20201124	-
9606	100420428	USP21P2	-	-	HGNC:HGNC:54650|Ensembl:ENSG00000271356	2	2p12	USP21 pseudogene 2	pseudo	USP21P2	USP21 pseudogene 2	O	ubiquitin specific peptidase 21 pseudogene	20201124	-
9606	100420429	LOC100420429	-	-	-	2	2q11.2	ubiquitin specific peptidase 15 pseudogene	pseudo	-	-	-	-	20201124	-
9606	100420430	LOC100420430	-	-	Ensembl:ENSG00000271583	2	2q22.3	nipsnap homolog 2 pseudogene	pseudo	-	-	-	glioblastoma amplified sequence pseudogene	20201124	-
9606	100420432	LOC100420432	-	-	-	2	2p11.2	ubiquitin specific peptidase 26 pseudogene	pseudo	-	-	-	-	20201124	-
9606	100420434	STIP1P1	-	-	HGNC:HGNC:49552	2	2q22.2	stress induced phosphoprotein 1 pseudogene 1	pseudo	STIP1P1	stress induced phosphoprotein 1 pseudogene 1	O	stress-induced-phosphoprotein 1 pseudogene	20201124	-
9606	100420435	USP21P1	-	-	HGNC:HGNC:54618	2	2q36.1	USP21 pseudogene 1	pseudo	USP21P1	USP21 pseudogene 1	O	ubiquitin specific peptidase 21 pseudogene	20201124	-
9606	100420436	STIP1P2	-	-	HGNC:HGNC:49553	2	2q36.3	stress induced phosphoprotein 1 pseudogene 2	pseudo	STIP1P2	stress induced phosphoprotein 1 pseudogene 2	O	stress-induced-phosphoprotein 1 pseudogene	20201124	-
9606	100420437	LOC100420437	-	-	-	9	9p12	ubiquitin specific peptidase 12 pseudogene	pseudo	-	-	-	-	20201124	-
9606	100420438	LOC100420438	-	-	-	9	9q12	ubiquitin specific peptidase 12 pseudogene	pseudo	-	-	-	-	20201124	-
9606	100420439	USP12P3	-	-	HGNC:HGNC:54576	9	9q21.11	USP12 pseudogene 3	pseudo	USP12P3	USP12 pseudogene 3	O	-	20201124	-
9606	100420440	LOC100420440	-	-	-	9	9p11.2	ubiquitin specific peptidase 12 pseudogene	pseudo	-	-	-	-	20201124	-
9606	100420442	LOC100420442	-	-	-	12	12q21.31	tripartite motif-containing 75 pseudogene	pseudo	-	-	-	-	20201124	-
9606	100420446	LOC100420446	-	-	-	11	11q11	tripartite motif containing 48 pseudogene	pseudo	-	-	-	tripartite motif-containing protein LOC642612-like pseudogene	20201124	-
9606	100420449	LOC100420449	-	-	-	11	11p11.12	tripartite motif containing 48 pseudogene	pseudo	-	-	-	tripartite motif-containing protein LOC642612-like pseudogene	20201124	-
9606	100420450	SERBP1P6	-	-	HGNC:HGNC:44635	5	5p13.1	SERPINE1 mRNA binding protein 1 pseudogene 6	pseudo	SERBP1P6	SERPINE1 mRNA binding protein 1 pseudogene 6	O	-	20201124	-
9606	100420457	NT5CP3	-	-	HGNC:HGNC:39789	13	13q21.33	5',3'-nucleotidase, cytosolic pseudogene 3	pseudo	NT5CP3	5',3'-nucleotidase, cytosolic pseudogene 3	O	5', 3'-nucleotidase, cytosolic pseudogene	20201124	-
9606	100420458	TATDN2P3	-	-	HGNC:HGNC:39256	13	13q12.12	TatD DNase domain containing 2 pseudogene 3	pseudo	TATDN2P3	TatD DNase domain containing 2 pseudogene 3	O	-	20201124	-
9606	100420462	LDHAL6EP	-	-	HGNC:HGNC:44241	4	4q13.3	lactate dehydrogenase A like 6E, pseudogene	pseudo	LDHAL6EP	lactate dehydrogenase A like 6E, pseudogene	O	lactate dehydrogenase A-like 6B pseudogene	20201124	-
9606	100420464	LOC100420464	-	-	-	4	4q31.21	salvador family WW domain containing protein 1 pseudogene	pseudo	-	-	-	salvador homolog 1 pseudogene	20201124	-
9606	100420466	LOC100420466	-	-	Ensembl:ENSG00000214254	15	15q12	dual specificity phosphatase 3 pseudogene	pseudo	-	-	-	-	20201124	-
9606	100420467	LOC100420467	-	-	-	10	10p12.31	glyoxalase domain containing 4 pseudogene	pseudo	-	-	-	-	20201124	-
9606	100420471	ARL4AP4	-	-	HGNC:HGNC:52373	3	3p24.2	ADP ribosylation factor like GTPase 4A pseudogene 4	pseudo	ARL4AP4	ADP ribosylation factor like GTPase 4A pseudogene 4	O	ADP-ribosylation factor like GTPase 4A pseudogene|ADP-ribosylation factor-like 4A pseudogene	20201124	-
9606	100420473	DUSP12P1	-	-	HGNC:HGNC:49059|Ensembl:ENSG00000277000	3	3q12.1	dual specificity phosphatase 12 pseudogene 1	pseudo	DUSP12P1	dual specificity phosphatase 12 pseudogene 1	O	-	20201124	-
9606	100420476	SSR1P1	-	-	HGNC:HGNC:39273|Ensembl:ENSG00000220598	6	6q25.1	signal sequence receptor subunit 1 pseudogene 1	pseudo	SSR1P1	signal sequence receptor subunit 1 pseudogene 1	O	signal sequence receptor, alpha pseudogene 1	20201124	-
9606	100420477	LDHAL6FP	-	-	HGNC:HGNC:44240	6	6q25.3	lactate dehydrogenase A like 6F, pseudogene	pseudo	LDHAL6FP	lactate dehydrogenase A like 6F, pseudogene	O	lactate dehydrogenase A-like 6B pseudogene	20201124	-
9606	100420480	LOC100420480	-	-	-	8	8p11.21	polo like kinase 4 pseudogene	pseudo	-	-	-	-	20201124	-
9606	100420482	GPR160P2	-	-	HGNC:HGNC:54683	17	17q11.2	GPR160 pseudogene 2	pseudo	GPR160P2	GPR160 pseudogene 2	O	G protein-coupled receptor 160 pseudogene	20201124	-
9606	100420484	THEMIS3P	-	-	HGNC:HGNC:49196	18	18p11.22	thymocyte selection associated family member 3, pseudogene	pseudo	THEMIS3P	thymocyte selection associated family member 3, pseudogene	O	thymocyte selection associated pseudogene	20201124	-
9606	100420489	LOC100420489	-	-	-	16	16q22.2	tripartite motif containing 13 pseudogene	pseudo	-	-	-	-	20201124	-
9606	100420494	LOC100420494	-	-	-	1	1p36.11	ADP ribosylation factor like GTPase 16 pseudogene	pseudo	-	-	-	ADP-ribosylation factor-like 16 pseudogene	20201124	-
9606	100420499	LOC100420499	-	-	-	2	2p15	BAR/IMD domain containing adaptor protein 2 like 1 pseudogene	pseudo	-	-	-	BAI1 associated protein 2 like 1 pseudogene	20201124	-
9606	100420500	LOC100420500	-	-	-	2	2q37.3	galactose-3-O-sulfotransferase 1 pseudogene	pseudo	-	-	-	-	20201124	-
9606	100420501	YRDCP1	-	-	HGNC:HGNC:39919|Ensembl:ENSG00000278486	9	9q22.32	yrdC N(6)-threonylcarbamoyltransferase domain containing pseudogene 1	pseudo	YRDCP1	yrdC N(6)-threonylcarbamoyltransferase domain containing pseudogene 1	O	yrdC domain containing pseudogene 1	20201124	-
9606	100420502	CDCA4P1	-	-	HGNC:HGNC:49770|Ensembl:ENSG00000229029	9	9p22.3	cell division cycle associated 4 pseudogene 1	pseudo	CDCA4P1	cell division cycle associated 4 pseudogene 1	O	-	20201124	-
9606	100420503	EGLN3P1	-	-	HGNC:HGNC:49857	12	12p12.3	egl-9 family hypoxia-inducible factor 3 pseudogene 1	pseudo	EGLN3P1	egl-9 family hypoxia-inducible factor 3 pseudogene 1	O	-	20201124	-
9606	100420505	ADAM1B	-	-	HGNC:HGNC:44366|Ensembl:ENSG00000226469	12	12q24.13	ADAM metallopeptidase domain 1B (pseudogene)	pseudo	ADAM1B	ADAM metallopeptidase domain 1B (pseudogene)	O	-	20201124	-
9606	100420508	LDHAL6DP	-	-	HGNC:HGNC:44239	11	11q14.1	lactate dehydrogenase A like 6D, pseudogene	pseudo	LDHAL6DP	lactate dehydrogenase A like 6D, pseudogene	O	lactate dehydrogenase A-like 6B pseudogene	20201124	-
9606	100420509	XIAPP2	-	-	HGNC:HGNC:52376	11	11q14.2	X-linked inhibitor of apoptosis pseudogene 2	pseudo	XIAPP2	X-linked inhibitor of apoptosis pseudogene 2	O	X-linked inhibitor of apoptosis, E3 ubiquitin protein ligase pseudogene	20201124	-
9606	100420510	LOC100420510	-	-	-	11	11q22.1	myotubularin related protein 12 pseudogene	pseudo	-	-	-	-	20201124	-
9606	100420512	RPEP1	-	-	HGNC:HGNC:44520|Ensembl:ENSG00000250732	5	5q12.3	ribulose-5-phosphate-3-epimerase pseudogene 1	pseudo	RPEP1	ribulose-5-phosphate-3-epimerase pseudogene 1	O	-	20201124	-
9606	100420513	LOC100420513	-	-	-	5	5q31.3	TNF receptor associated factor 4 pseudogene	pseudo	-	-	-	-	20201124	-
9606	100420514	LOC100420514	-	-	Ensembl:ENSG00000251352	5	5q35.3	coiled-coil domain containing 86 pseudogene	pseudo	-	-	-	-	20201124	-
9606	100420515	LOC100420515	-	-	-	5	5q13.2	CTD nuclear envelope phosphatase 1 pseudogene	pseudo	-	-	-	-	20201124	-
9606	100420519	RANP8	-	-	HGNC:HGNC:39863	13	13q12.11	RAN pseudogene 8	pseudo	RANP8	RAN pseudogene 8	O	RAN, member RAS oncogene family pseudogene 8	20201124	-
9606	100420520	MOCS3P2	-	-	HGNC:HGNC:39444	13	13q14.11	molybdenum cofactor synthesis 3 pseudogene 2	pseudo	MOCS3P2	molybdenum cofactor synthesis 3 pseudogene 2	O	-	20201124	-
9606	100420526	PAWRP1	-	-	HGNC:HGNC:45201|Ensembl:ENSG00000225533	10	10q23.33	pro-apoptotic WT1 regulator pseudogene 1	pseudo	PAWRP1	pro-apoptotic WT1 regulator pseudogene 1	O	PRKC, apoptosis, WT1, regulator pseudogene 1	20201124	-
9606	100420527	RBBP4P2	-	-	HGNC:HGNC:42369|Ensembl:ENSG00000242457	3	3q11.2	RBBP4 pseudogene 2	pseudo	RBBP4P2	RBBP4 pseudogene 2	O	RB binding protein 4 pseudogene 2|retinoblastoma binding protein 4 pseudogene 2	20201124	-
9606	100420528	LOC100420528	-	-	-	3	3q13.31	CTD nuclear envelope phosphatase 1 pseudogene	pseudo	-	-	-	-	20201124	-
9606	100420531	LOC100420531	-	-	Ensembl:ENSG00000270934	6	6q21	abhydrolase domain containing 10, depalmitoylase pseudogene	pseudo	-	-	-	abhydrolase domain containing 10 pseudogene	20201124	-
9606	100420532	LOC100420532	-	-	Ensembl:ENSG00000251354	8	8q11.21	ribosomal protein S4 Y-linked 2 pseudogene	pseudo	-	-	-	-	20201124	-
9606	100420534	LOC100420534	-	-	Ensembl:ENSG00000250637	8	8p11.1	Rho GTPase activating protein 20 pseudogene	pseudo	-	-	-	-	20201124	-
9606	100420535	PAWRP2	-	-	HGNC:HGNC:45202|Ensembl:ENSG00000270424	16	16p11.2	pro-apoptotic WT1 regulator pseudogene 2	pseudo	PAWRP2	pro-apoptotic WT1 regulator pseudogene 2	O	PRKC, apoptosis, WT1, regulator pseudogene 2	20201124	-
9606	100420536	LOC100420536	-	-	-	16	16p12.2	islet cell autoantigen 1, 69kDa pseudogene	pseudo	-	-	-	-	20201124	-
9606	100420539	LOC100420539	-	-	-	7	7p11.2	FKBP prolyl isomerase 10 pseudogene	pseudo	-	-	-	FK506 binding protein 10, 65 kDa pseudogene	20201124	-
9606	100420540	LOC100420540	-	-	Ensembl:ENSG00000229762	7	7p11.2	cell division cycle associated 8 pseudogene	pseudo	-	-	-	-	20201124	-
9606	100420541	LOC100420541	-	-	Ensembl:ENSG00000271696	7	7p11.2	abhydrolase domain containing 15 pseudogene	pseudo	-	-	-	-	20201124	-
9606	100420545	LOC100420545	-	-	Ensembl:ENSG00000270749	7	7p11.2	abhydrolase domain containing 15 pseudogene	pseudo	-	-	-	-	20201124	-
9606	100420546	GTF2IP5	-	-	HGNC:HGNC:51717|Ensembl:ENSG00000224316	7	7q11.21	general transcription factor IIi pseudogene 5	pseudo	GTF2IP5	general transcription factor IIi pseudogene 5	O	-	20201124	-
9606	100420547	LOC100420547	-	-	-	7	7q11.21	GTF2I repeat domain containing 1 pseudogene	pseudo	-	-	-	-	20201124	-
9606	100420548	LOC100420548	-	-	-	7	7q11.23	GTF2I repeat domain containing 1 pseudogene	pseudo	-	-	-	-	20201124	-
9606	100420549	LOC100420549	-	-	-	7	7q36.1	centrosomal protein 83kDa pseudogene	pseudo	-	-	-	coiled-coil domain containing 41 pseudogene	20201124	-
9606	100420551	LOC100420551	-	-	Ensembl:ENSG00000241207	X	Xp11.23	SSX family member 5 pseudogene	pseudo	-	-	-	synovial sarcoma, X breakpoint 5 pseudogene	20201124	-
9606	100420552	RBBP8P1	-	-	HGNC:HGNC:39583|Ensembl:ENSG00000230399	X	Xq24	RBBP8 pseudogene 1	pseudo	RBBP8P1	RBBP8 pseudogene 1	O	RB binding protein 8 pseudogene 1|retinoblastoma binding protein 8 pseudogene 1	20201124	-
9606	100420555	RPEP3	-	-	HGNC:HGNC:44522	1	1p35.3	ribulose-5-phosphate-3-epimerase pseudogene 3	pseudo	RPEP3	ribulose-5-phosphate-3-epimerase pseudogene 3	O	-	20201124	-
9606	100420556	CPT2P1	-	-	HGNC:HGNC:49538	1	1p32.3	carnitine palmitoyltransferase 2 pseudogene 1	pseudo	CPT2P1	carnitine palmitoyltransferase 2 pseudogene 1	O	-	20201124	-
9606	100420557	NSRP1P1	-	CCDC55P1	HGNC:HGNC:38087|Ensembl:ENSG00000235613	1	1p31.1	nuclear speckle splicing regulatory protein 1 pseudogene 1	pseudo	NSRP1P1	nuclear speckle splicing regulatory protein 1 pseudogene 1	O	coiled-coil domain containing 55 pseudogene 1	20201124	-
9606	100420558	CDCA4P3	-	-	HGNC:HGNC:49772|Ensembl:ENSG00000226289	1	1q32.2	cell division cycle associated 4 pseudogene 3	pseudo	CDCA4P3	cell division cycle associated 4 pseudogene 3	O	-	20201124	-
9606	100420563	LOC100420563	-	-	-	14	14q24.2	ADAM metallopeptidase domain 20 pseudogene	pseudo	-	-	-	-	20201124	-
9606	100420567	PGAM1P6	-	-	HGNC:HGNC:42453|Ensembl:ENSG00000224464	2	2p23.3	phosphoglycerate mutase 1 pseudogene 6	pseudo	PGAM1P6	phosphoglycerate mutase 1 pseudogene 6	O	-	20201124	-
9606	100420568	VDAC1P13	-	-	HGNC:HGNC:50515|Ensembl:ENSG00000232526	2	2p21	voltage dependent anion channel 1 pseudogene 13	pseudo	VDAC1P13	voltage dependent anion channel 1 pseudogene 13	O	-	20201124	-
9606	100420569	LOC100420569	-	-	Ensembl:ENSG00000275094	2	2q11.2	ribosomal L24 domain containing 1 pseudogene	pseudo	-	-	-	-	20201124	-
9606	100420571	RAB1AP1	-	-	HGNC:HGNC:54644	2	2q32.2	RAB1A pseudogene 1	pseudo	RAB1AP1	RAB1A pseudogene 1	O	RAB1A, member RAS oncogene family pseudogene	20201124	-
9606	100420572	LOC100420572	-	-	Ensembl:ENSG00000227878	2	2q32.3	glutathione S-transferase alpha 5 pseudogene	pseudo	-	-	-	-	20201124	-
9606	100420574	VDAC2P4	-	-	HGNC:HGNC:51932|Ensembl:ENSG00000234682	2	2q21.3	VDAC2 pseudogene 4	pseudo	VDAC2P4	VDAC2 pseudogene 4	O	voltage dependent anion channel 2 pseudogene 4	20201124	-
9606	100420575	LRRC57P1	-	-	HGNC:HGNC:54680	2	2q22.1	LRRC57 pseudogene 1	pseudo	LRRC57P1	LRRC57 pseudogene 1	O	leucine rich repeat containing 57 pseudogene	20201124	-
9606	100420576	LOC100420576	-	-	Ensembl:ENSG00000276478	9	9q21.33-q22.1	death associated protein kinase 1 pseudogene	pseudo	-	-	-	-	20201209	-
9606	100420580	LOC100420580	-	-	Ensembl:ENSG00000256651	12	12p13.2	taste 2 receptor member 7 pseudogene	pseudo	-	-	-	-	20201124	-
9606	100420583	LOC100420583	-	-	Ensembl:ENSG00000256657	12	12p13.2	taste 2 receptor member 7 pseudogene	pseudo	-	-	-	-	20201124	-
9606	100420584	LOC100420584	-	-	-	12	12q12	microtubule associated protein 6 pseudogene	pseudo	-	-	-	-	20201124	-
9606	100420586	LOC100420586	-	-	-	19	19p13.3	Rho GTPase activating protein 33 pseudogene	pseudo	-	-	-	-	20201124	-
9606	100420587	LOC100420587	-	-	Ensembl:ENSG00000283403	19	19q12	SHC binding and spindle associated 1 pseudogene	pseudo	-	-	-	-	20201124	-
9606	100420588	MIX23P5	-	CCDC58P5	HGNC:HGNC:45028	11	11q13.4	MIX23 pseudogene 5	pseudo	MIX23P5	MIX23 pseudogene 5	O	coiled-coil domain containing 58 pseudogene 5	20201124	-
9606	100420589	LRRC6P1	-	-	HGNC:HGNC:51151|Ensembl:ENSG00000254784	11	11p12	leucine rich repeat containing 6 pseudogene 1	pseudo	LRRC6P1	leucine rich repeat containing 6 pseudogene 1	O	-	20201124	-
9606	100420590	RPEP6	-	-	HGNC:HGNC:44525|Ensembl:ENSG00000257075	11	11q13.4	ribulose-5-phosphate-3-epimerase pseudogene 6	pseudo	RPEP6	ribulose-5-phosphate-3-epimerase pseudogene 6	O	-	20201124	-
9606	100420591	OSBPL9P3	-	-	HGNC:HGNC:48733|Ensembl:ENSG00000255070	11	11q14.3	oxysterol binding protein like 9 pseudogene 3	pseudo	OSBPL9P3	oxysterol binding protein like 9 pseudogene 3	O	-	20201124	-
9606	100420593	GTF3AP4	-	-	HGNC:HGNC:49747	5	5q21.1	general transcription factor IIIA pseudogene 4	pseudo	GTF3AP4	general transcription factor IIIA pseudogene 4	O	-	20201124	-
9606	100420607	RBBP8P2	-	-	HGNC:HGNC:39584|Ensembl:ENSG00000278496	13	13q12.13	RBBP8 pseudogene 2	pseudo	RBBP8P2	RBBP8 pseudogene 2	O	RB binding protein 8 pseudogene 2|retinoblastoma binding protein 8 pseudogene 2	20201124	-
9606	100420608	RPP40P2	-	-	HGNC:HGNC:39770	13	13q21.2	ribonuclease P/MRP subunit p40 pseudogene 2	pseudo	RPP40P2	ribonuclease P/MRP subunit p40 pseudogene 2	O	ribonuclease P/MRP 40kDa subunit pseudogene 2	20201124	-
9606	100420611	LOC100420611	-	-	-	20	20p12.1	centrosomal AT-AC splicing factor pseudogene	pseudo	-	-	-	coiled-coil domain containing 84 pseudogene	20201124	-
9606	100420612	ERP29P1	-	ERP28P	HGNC:HGNC:24625	20	20q13.2	endoplasmic reticulum lumenal protein 29 pseudogene 1	pseudo	ERP29P1	endoplasmic reticulum lumenal protein 29 pseudogene 1	O	-	20201124	-
9606	100420613	LRRC34P2	-	-	HGNC:HGNC:49888|Ensembl:ENSG00000250464	4	4q12	leucine rich repeat containing 34 pseudogene 2	pseudo	LRRC34P2	leucine rich repeat containing 34 pseudogene 2	O	-	20201124	-
9606	100420615	LOC100420615	-	-	-	15	15q21.2	signal peptide peptidase like 2A pseudogene	pseudo	-	-	-	-	20201124	-
9606	100420617	LOC100420617	-	-	-	10	10q11.22	FERM and PDZ domain containing 2 pseudogene	pseudo	-	-	-	-	20201124	-
9606	100420618	PLD5P1	-	-	HGNC:HGNC:55072	10	10p11.1	PLD5 pseudogene 1	pseudo	PLD5P1	PLD5 pseudogene 1	O	phospholipase D family member 5 pseudogene	20201124	-
9606	100420620	MCUR1P2	-	-	HGNC:HGNC:53756	3	3q26.1	MCUR1 pseudogene 2	pseudo	MCUR1P2	MCUR1 pseudogene 2	O	coiled-coil domain containing 90A pseudogene|mitochondrial calcium uniporter regulator 1 pseudogene	20201124	-
9606	100420621	MTAPP2	-	-	HGNC:HGNC:42443|Ensembl:ENSG00000230077	3	3q28	methylthioadenosine phosphorylase pseudogene 2	pseudo	MTAPP2	methylthioadenosine phosphorylase pseudogene 2	O	-	20201124	-
9606	100420627	GSTA8P	-	GSTAP7	HGNC:HGNC:49903	6	6p12.2	glutathione S-transferase alpha 8, pseudogene	pseudo	GSTA8P	glutathione S-transferase alpha 8, pseudogene	O	-	20201124	-
9606	100420631	BTRCP1	-	-	HGNC:HGNC:51546	6	6q23.3	beta-transducin repeat containing E3 ubiquitin protein ligase pseudogene 1	pseudo	BTRCP1	beta-transducin repeat containing E3 ubiquitin protein ligase pseudogene 1	O	beta-transducin repeat containing pseudogene	20201124	-
9606	100420633	PGAM1P10	-	-	HGNC:HGNC:42457	6	6q13	phosphoglycerate mutase 1 pseudogene 10	pseudo	PGAM1P10	phosphoglycerate mutase 1 pseudogene 10	O	-	20201124	-
9606	100420638	LOC100420638	-	-	-	17	17q24.1	chloride intracellular channel 1 pseudogene	pseudo	-	-	-	-	20201124	-
9606	100420641	LOC100420641	-	-	-	16	16p12.1	TNF receptor associated factor 7 pseudogene	pseudo	-	-	-	TNF receptor-associated factor 7, E3 ubiquitin protein ligase pseudogene	20201124	-
9606	100420642	LOC100420642	-	-	Ensembl:ENSG00000259866	16	16q12.1	Rho GTPase activating protein 20 pseudogene	pseudo	-	-	-	-	20201124	-
9606	100420644	LOC100420644	-	-	-	16	16p12.2	cell division cycle associated 8 pseudogene	pseudo	-	-	-	-	20201124	-
9606	100420647	LOC100420647	-	-	Ensembl:ENSG00000226671	7	7q21.11	voltage dependent anion channel 3 pseudogene	pseudo	-	-	-	-	20201124	-
9606	100420648	LOC100420648	-	-	-	7	7q33	Der1-like domain family, member 2 pseudogene	pseudo	-	-	-	derlin 2 pseudogene	20201124	-
9606	100420650	PGAM1P7	-	-	HGNC:HGNC:42454	X	Xp11.3	phosphoglycerate mutase 1 pseudogene 7	pseudo	PGAM1P7	phosphoglycerate mutase 1 pseudogene 7	O	-	20201124	-
9606	100420653	LOC100420653	-	-	-	X	Xq22.1	guanosine monophosphate reductase pseudogene	pseudo	-	-	-	-	20201124	-
9606	100420656	QTRT1P1	-	-	HGNC:HGNC:39179|Ensembl:ENSG00000270524	X	Xq23	queuine tRNA-ribosyltransferase catalytic subunit 1 pseudogene 1	pseudo	QTRT1P1	queuine tRNA-ribosyltransferase catalytic subunit 1 pseudogene 1	O	queuine tRNA-ribosyltransferase 1 pseudogene 1	20201124	-
9606	100420658	LOC100420658	-	-	Ensembl:ENSG00000271527	1	1q24.1	post-GPI attachment to proteins 2 pseudogene	pseudo	-	-	-	-	20201124	-
9606	100420660	PGAM1P11	-	-	HGNC:HGNC:42464|Ensembl:ENSG00000233623	1	1p36.22	phosphoglycerate mutase 1 pseudogene 11	pseudo	PGAM1P11	phosphoglycerate mutase 1 pseudogene 11	O	-	20201124	-
9606	100420665	RPEP4	-	-	HGNC:HGNC:44523	22	22q12.2	ribulose-5-phosphate-3-epimerase pseudogene 4	pseudo	RPEP4	ribulose-5-phosphate-3-epimerase pseudogene 4	O	-	20201124	-
9606	100420666	KDM3AP1	-	-	HGNC:HGNC:54795	2	2q32.2	KDM3A pseudogene 1	pseudo	KDM3AP1	KDM3A pseudogene 1	O	lysine demethylase 3A pseudogene	20201124	-
9606	100420667	LOC100420667	-	-	-	2	2q36.3	solute carrier family 19 member 3 pseudogene	pseudo	-	-	-	-	20201124	-
9606	100420668	LOC100420668	-	-	-	2	2p23.3	chromosome 2 open reading frame 16 pseudogene	pseudo	-	-	-	-	20201124	-
9606	100420669	SLC44A3P1	-	-	HGNC:HGNC:54781	2	2q32.3	SLC44A3 pseudogene 1	pseudo	SLC44A3P1	SLC44A3 pseudogene 1	O	solute carrier family 44 member 3 pseudogene	20201124	-
9606	100420670	NPAP1P8	-	-	HGNC:HGNC:51474	9	9q21.32	nuclear pore associated protein 1 pseudogene 8	pseudo	NPAP1P8	nuclear pore associated protein 1 pseudogene 8	O	-	20201124	-
9606	100420671	NPAP1P5	-	-	HGNC:HGNC:45022	9	9q22.1	nuclear pore associated protein 1 pseudogene 5	pseudo	NPAP1P5	nuclear pore associated protein 1 pseudogene 5	O	-	20201124	-
9606	100420673	LOC100420673	-	-	-	12	12p13.32	RAB5A, member RAS oncogene family pseudogene	pseudo	-	-	-	-	20201124	-
9606	100420678	CCDC150P1	-	-	HGNC:HGNC:50280	12	12q24.31	coiled-coil domain containing 150 pseudogene 1	pseudo	CCDC150P1	coiled-coil domain containing 150 pseudogene 1	O	-	20201124	-
9606	100420679	LOC100420679	-	-	-	11	11p15.5	signal recognition particle 19kDa pseudogene	pseudo	-	-	-	-	20201124	-
9606	100420680	LOC100420680	-	-	Ensembl:ENSG00000270510	11	11q14.2	coiled-coil domain containing 90B pseudogene	pseudo	-	-	-	-	20201124	-
9606	100420681	PGAM1P9	-	-	HGNC:HGNC:42456	11	11q14.3	phosphoglycerate mutase 1 pseudogene 9	pseudo	PGAM1P9	phosphoglycerate mutase 1 pseudogene 9	O	-	20201124	-
9606	100420683	LOC100420683	-	-	Ensembl:ENSG00000249053	5	5p15.2	EZH inhibitory protein pseudogene	pseudo	-	-	-	-	20201124	-
9606	100420689	CASC4P1	-	-	HGNC:HGNC:39251	13	13q12.11	cancer susceptibility 4 pseudogene 1	pseudo	CASC4P1	cancer susceptibility 4 pseudogene 1	O	cancer susceptibility candidate 4 pseudogene 1	20201124	-
9606	100420693	LOC100420693	-	-	-	4	4q13.2	solute carrier family 47 member 2 pseudogene	pseudo	-	-	-	-	20201124	-
9606	100420695	ABT1P1	-	-	HGNC:HGNC:39557	4	4q23	activator of basal transcription 1 pseudogene 1	pseudo	ABT1P1	activator of basal transcription 1 pseudogene 1	O	-	20201124	-
9606	100420707	LOC100420707	-	-	Ensembl:ENSG00000259299	15	15q13.1	DDB1 and CUL4 associated factor 6 pseudogene	pseudo	-	-	-	-	20201124	-
9606	100420710	TPST2P1	-	-	HGNC:HGNC:44425|Ensembl:ENSG00000260582	15	15q14	tyrosylprotein sulfotransferase 2 pseudogene 1	pseudo	TPST2P1	tyrosylprotein sulfotransferase 2 pseudogene 1	O	-	20201124	-
9606	100420711	LOC100420711	-	-	-	15	15q21.3	thioesterase superfamily member 4 pseudogene	pseudo	-	-	-	-	20201124	-
9606	100420734	RAB5CP1	-	-	HGNC:HGNC:45104	10	10q22.2	RAB5C, member RAS oncogene family pseudogene 1	pseudo	RAB5CP1	RAB5C, member RAS oncogene family pseudogene 1	O	-	20201124	-
9606	100420737	NEFMP1	-	-	HGNC:HGNC:45030|Ensembl:ENSG00000224697	10	10q21.1	neurofilament medium pseudogene 1	pseudo	NEFMP1	neurofilament medium pseudogene 1	O	neurofilament, medium polypeptide pseudogene 1	20201124	-
9606	100420738	LOC100420738	-	-	-	3	3q25.33	chromosome 9 open reading frame 78 pseudogene	pseudo	-	-	-	-	20201124	-
9606	100420741	LOC100420741	-	-	-	6	6q15	adenosylmethionine decarboxylase 1 pseudogene	pseudo	-	-	-	-	20201124	-
9606	100420742	LOC100420742	-	-	Ensembl:ENSG00000275716	6	6q16.3	tetratricopeptide repeat domain 22 pseudogene	pseudo	-	-	-	-	20201124	-
9606	100420743	LOC100420743	-	-	-	6	6q22.33	chromosome 6 open reading frame 58 pseudogene	pseudo	-	-	-	-	20201124	-
9606	100420746	LOC100420746	-	-	Ensembl:ENSG00000253499	8	8q23.3	NADH:ubiquinone oxidoreductase complex assembly factor 7 pseudogene	pseudo	-	-	-	NADH dehydrogenase (ubiquinone) complex I, assembly factor 7 pseudogene	20201124	-
9606	100420748	LOC100420748	-	-	-	8	8q23.1	suppressor of cytokine signaling 5 pseudogene	pseudo	-	-	-	-	20201124	-
9606	100420752	SRP72P1	-	-	HGNC:HGNC:31095|Ensembl:ENSG00000265182	18	18q21.1	signal recognition particle 72 pseudogene 1	pseudo	SRP72P1	signal recognition particle 72 pseudogene 1	O	signal recognition particle 72kDa pseudogene 1	20201124	-
9606	100420754	SOCS5P1	-	-	HGNC:HGNC:44597|Ensembl:ENSG00000236610	7	7q21.11	suppressor of cytokine signaling 5 pseudogene 1	pseudo	SOCS5P1	suppressor of cytokine signaling 5 pseudogene 1	O	-	20201124	-
9606	100420758	PABPN1P1	-	-	HGNC:HGNC:54988	X	Xq13.1	PABPN1 pseudogene 1	pseudo	PABPN1P1	PABPN1 pseudogene 1	O	PABII pseudogene	20201124	-
9606	100420759	SOCS6P1	-	-	HGNC:HGNC:54990	X	Xq13.1	SOCS6 pseudogene 1	pseudo	SOCS6P1	SOCS6 pseudogene 1	O	-	20201124	-
9606	100420760	CORO1CP1	-	-	HGNC:HGNC:55002|Ensembl:ENSG00000270268	X	Xq21.1	CORO1C pseudogene 1	pseudo	CORO1CP1	CORO1C pseudogene 1	O	coronin 1C pseudogene|coronin, actin binding protein, 1C pseudogene	20201124	-
9606	100420763	CKAP2P1	-	-	HGNC:HGNC:49923	14	14q11.2	cytoskeleton associated protein 2 pseudogene 1	pseudo	CKAP2P1	cytoskeleton associated protein 2 pseudogene 1	O	-	20201124	-
9606	100420765	LOC100420765	-	-	Ensembl:ENSG00000258505	14	14q21.1	leucine rich pentatricopeptide repeat containing pseudogene	pseudo	-	-	-	-	20201124	-
9606	100420769	LOC100420769	-	-	-	22	-	glutathione S-transferase theta 1 pseudogene	pseudo	-	-	-	-	20201124	-
9606	100420770	MYG1P1	-	C12orf10P1	HGNC:HGNC:54725	2	2p23.2	MYG1 pseudogene 1	pseudo	MYG1P1	MYG1 pseudogene 1	O	C12orf10 pseudogene 1	20201124	-
9606	100420772	COPRSP1	-	-	HGNC:HGNC:54677	2	2q22.1	COPRS pseudogene 1	pseudo	COPRSP1	COPRS pseudogene 1	O	coordinator of PRMT5 and differentiation stimulator pseudogene	20201124	-
9606	100420774	LOC100420774	-	-	-	2	2p13.1	zinc finger DHHC-type palmitoyltransferase 6 pseudogene	pseudo	-	-	-	zinc finger DHHC-type containing 6 pseudogene	20201124	-
9606	100420775	LOC100420775	-	-	Ensembl:ENSG00000271074	2	2q34	5'-nucleotidase domain containing 2 pseudogene	pseudo	-	-	-	-	20201124	-
9606	100420776	CNTNAP3P6	-	-	HGNC:HGNC:49583	9	9p12	CNTNAP3 pseudogene 6	pseudo	CNTNAP3P6	CNTNAP3 pseudogene 6	O	contactin associated protein-like 3 pseudogene 6	20201124	-
9606	100420777	CNTNAP3P7	-	-	HGNC:HGNC:49585	9	9p11.1	CNTNAP3 pseudogene 7	pseudo	CNTNAP3P7	CNTNAP3 pseudogene 7	O	contactin associated protein-like 3 pseudogene 7	20201124	-
9606	100420778	CDRT15P6	-	-	HGNC:HGNC:54914	9	9p11.2	CDRT15 pseudogene 6	pseudo	CDRT15P6	CDRT15 pseudogene 6	O	-	20201124	-
9606	100420779	LOC100420779	-	-	-	9	9q22.31	chromosome 16 open reading frame 70 pseudogene	pseudo	-	-	-	-	20201124	-
9606	100420784	CDRT15P14	-	C2orf27AP3	HGNC:HGNC:50418	9	9p11.2	CDRT15 pseudogene 14	pseudo	CDRT15P14	CDRT15 pseudogene 14	O	-	20201124	-
9606	100420785	CNTNAP3P8	-	-	HGNC:HGNC:49586	9	9p11.1	CNTNAP3 pseudogene 8	pseudo	CNTNAP3P8	CNTNAP3 pseudogene 8	O	contactin associated protein-like 3 pseudogene 8	20201124	-
9606	100420786	CNTNAP3P5	-	-	HGNC:HGNC:49588	9	9q13	CNTNAP3 pseudogene 5	pseudo	CNTNAP3P5	CNTNAP3 pseudogene 5	O	contactin associated protein-like 3 pseudogene 5	20201124	-
9606	100420787	CNTNAP3P1	-	-	HGNC:HGNC:49591	9	9q13	CNTNAP3 pseudogene 1	pseudo	CNTNAP3P1	CNTNAP3 pseudogene 1	O	contactin associated protein-like 3 pseudogene 1	20201124	-
9606	100420788	CDRT15P7	-	-	HGNC:HGNC:54915	9	9q13	CDRT15 pseudogene 7	pseudo	CDRT15P7	CDRT15 pseudogene 7	O	-	20201124	-
9606	100420789	CDRT15P12	-	-	HGNC:HGNC:54919	9	9q21.11	CDRT15 pseudogene 12	pseudo	CDRT15P12	CDRT15 pseudogene 12	O	-	20201124	-
9606	100420790	LOC100420790	-	-	Ensembl:ENSG00000271166	9	9q21.13	glucosamine-6-phosphate deaminase 2 pseudogene	pseudo	-	-	-	-	20201124	-
9606	100420792	NDFIP1P1	-	-	HGNC:HGNC:49866	12	12p12.3	Nedd4 family interacting protein 1 pseudogene 1	pseudo	NDFIP1P1	Nedd4 family interacting protein 1 pseudogene 1	O	-	20201124	-
9606	100420794	LOC100420794	-	-	-	12	12q21.2	RE1 silencing transcription factor pseudogene	pseudo	-	-	-	-	20201124	-
9606	100420797	LOC100420797	-	-	-	19	19q13.11	Fc fragment of IgG binding protein pseudogene	pseudo	-	-	-	-	20201124	-
9606	100420798	PABPN1P2	-	-	HGNC:HGNC:54989	19	19q13.41	PABPN1 pseudogene 2	pseudo	PABPN1P2	PABPN1 pseudogene 2	O	-	20201124	-
9606	100420800	LOC100420800	-	-	Ensembl:ENSG00000254629	11	11q14.1	suppressor of cytokine signaling 6 pseudogene	pseudo	-	-	-	-	20201124	-
9606	100420801	LOC100420801	-	-	Ensembl:ENSG00000255653	11	11q21	lysine demethylase 4D pseudogene	pseudo	-	-	-	-	20201124	-
9606	100420802	LOC100420802	-	-	Ensembl:ENSG00000274486	11	11q21	lysine demethylase 4D pseudogene	pseudo	-	-	-	-	20201124	-
9606	100420803	LOC100420803	-	-	Ensembl:ENSG00000277984	11	11q21	lysine demethylase 4D pseudogene	pseudo	-	-	-	-	20201124	-
9606	100420804	LOC100420804	-	-	-	5	5p14.3	zinc finger CCCH-type containing 14 pseudogene	pseudo	-	-	-	-	20201124	-
9606	100420811	CDRT15P10	-	C2orf27AP1	HGNC:HGNC:38413	Y	Yq11.21	CDRT15 pseudogene 10	pseudo	CDRT15P10	CDRT15 pseudogene 10	O	-	20201124	-
9606	100420818	LOC100420818	-	-	-	4	4p16.3	eva-1 homolog C (C. elegans) pseudogene	pseudo	-	-	-	family with sequence similarity 176, member C pseudogene	20201124	-
9606	100420821	LOC100420821	-	-	-	4	4p16.1	eva-1 homolog C (C. elegans) pseudogene	pseudo	-	-	-	family with sequence similarity 176, member C pseudogene	20201124	-
9606	100420827	NPAP1P1	-	-	HGNC:HGNC:45018	10	10q11.23	nuclear pore associated protein 1 pseudogene 1	pseudo	NPAP1P1	nuclear pore associated protein 1 pseudogene 1	O	-	20201124	-
9606	100420828	LOC100420828	-	-	-	10	10q21.3	nuclear pore associated protein 1 pseudogene	pseudo	-	-	-	-	20201124	-
9606	100420829	NPAP1P2	-	-	HGNC:HGNC:45019	10	10q22.3	nuclear pore associated protein 1 pseudogene 2	pseudo	NPAP1P2	nuclear pore associated protein 1 pseudogene 2	O	-	20201124	-
9606	100420830	NPAP1P3	-	-	HGNC:HGNC:45020	10	10q23.2	nuclear pore associated protein 1 pseudogene 3	pseudo	NPAP1P3	nuclear pore associated protein 1 pseudogene 3	O	-	20201124	-
9606	100420831	LOC100420831	-	-	-	3	3q13.2	chromosome 1 open reading frame 106 pseudogene	pseudo	-	-	-	innate immunity activator pseudogene	20201124	-
9606	100420832	LOC100420832	-	-	-	3	3q22.1	cysteine and glycine rich protein 2 pseudogene	pseudo	-	-	-	-	20201124	-
9606	100420833	FGFR3P4	-	-	HGNC:HGNC:37949|Ensembl:ENSG00000277241	3	3q26.32	fibroblast growth factor receptor 3 pseudogene 4	pseudo	FGFR3P4	fibroblast growth factor receptor 3 pseudogene 4	O	-	20201124	-
9606	100420834	SRRM1P2	-	-	HGNC:HGNC:38163	3	3p12.1	serine/arginine repetitive matrix 1 pseudogene 2	pseudo	SRRM1P2	serine/arginine repetitive matrix 1 pseudogene 2	O	-	20201124	-
9606	100420839	LOC100420839	-	-	Ensembl:ENSG00000218631	6	6q25.3	chromosome 18 open reading frame 21 pseudogene	pseudo	-	-	-	-	20201124	-
9606	100420841	KATNBL1P5	-	-	HGNC:HGNC:49055|Ensembl:ENSG00000271108	6	6p22.2	katanin regulatory subunit B1 like 1 pseudogene 5	pseudo	KATNBL1P5	katanin regulatory subunit B1 like 1 pseudogene 5	O	katanin p80 subunit B-like 1 pseudogene 5	20201124	-
9606	100420843	KNOP1P4	-	-	HGNC:HGNC:48922	6	6q13	lysine rich nucleolar protein 1 pseudogene 4	pseudo	KNOP1P4	lysine rich nucleolar protein 1 pseudogene 4	O	-	20201124	-
9606	100420845	LOC100420845	-	-	Ensembl:ENSG00000254189	8	8q21.13	solute carrier family 25 member 43 pseudogene	pseudo	-	-	-	-	20201124	-
9606	100420848	LOC100420848	-	-	-	17	17q11.2	Myb/SANT DNA binding domain containing 3 pseudogene	pseudo	-	-	-	-	20201124	-
9606	100420850	LOC100420850	-	-	-	17	17q11.2	leucine rich repeat containing 37B pseudogene	pseudo	-	-	-	-	20201124	-
9606	100420851	LOC100420851	-	-	-	17	17q12	nitric oxide synthase 2, inducible pseudogene	pseudo	-	-	-	-	20201124	-
9606	100420852	LOC100420852	-	-	-	17	17q12	nitric oxide synthase 2, inducible pseudogene	pseudo	-	-	-	-	20201124	-
9606	100420853	LOC100420853	-	-	-	17	17q12	nitric oxide synthase 2, inducible pseudogene	pseudo	-	-	-	-	20201124	-
9606	100420854	SPDYE22P	-	-	HGNC:HGNC:51518	17	17q22	speedy/RINGO cell cycle regulator family member E22, pseudogene	pseudo	SPDYE22P	speedy/RINGO cell cycle regulator family member E22, pseudogene	O	speedy homolog E1 pseudogene|speedy protein E6 pseudogene|speedy/RINGO cell cycle regulator family member E1 pseudogene	20201124	-
9606	100420859	C2orf69P4	-	-	HGNC:HGNC:51803|Ensembl:ENSG00000260480	16	16p11.1	chromosome 2 open reading frame 69 pseudogene 4	pseudo	C2orf69P4	chromosome 2 open reading frame 69 pseudogene 4	O	-	20201124	-
9606	100420863	LOC100420863	-	-	Ensembl:ENSG00000243531	7	7p22.1	eva-1 homolog C (C. elegans) pseudogene	pseudo	-	-	-	family with sequence similarity 176, member C pseudogene	20201124	-
9606	100420864	LOC100420864	-	-	Ensembl:ENSG00000205898	7	7q31.33	chromosome 11 open reading frame 58 pseudogene	pseudo	-	-	-	-	20201124	-
9606	100420869	LOC100420869	-	-	Ensembl:ENSG00000233585	X	Xp11.23	acetyl-CoA acyltransferase 2 pseudogene	pseudo	-	-	-	-	20201124	-
9606	100420872	LOC100420872	-	-	Ensembl:ENSG00000270583	X	Xq21.33	ribosome binding factor A (putative) pseudogene	pseudo	-	-	-	-	20201124	-
9606	100420875	FAM204BP	-	-	HGNC:HGNC:42011	1	1q31.3	family with sequence similarity 204 member B, pseudogene	pseudo	FAM204BP	family with sequence similarity 204 member B, pseudogene	O	-	20201124	-
9606	100420877	SLC25A39P1	-	-	HGNC:HGNC:43859	1	1q32.1	solute carrier family 25 member 39 pseudogene 1	pseudo	SLC25A39P1	solute carrier family 25 member 39 pseudogene 1	O	-	20201124	-
9606	100420878	LOC100420878	-	-	-	1	1q32.1	GABA type A receptor-associated protein pseudogene	pseudo	-	-	-	-	20201124	-
9606	100420879	LOC100420879	-	-	Ensembl:ENSG00000277704	1	1q43	chromosome 2 open reading frame 27B pseudogene	pseudo	-	-	-	-	20201124	-
9606	100420880	LOC100420880	-	-	Ensembl:ENSG00000215796	1	1q44	DNA primase subunit 1 pseudogene	pseudo	-	-	-	primase (DNA) subunit 1 pseudogene	20201124	-
9606	100420881	FGFR3P6	-	-	HGNC:HGNC:37951|Ensembl:ENSG00000226164	1	1q44	fibroblast growth factor receptor 3 pseudogene 6	pseudo	FGFR3P6	fibroblast growth factor receptor 3 pseudogene 6	O	-	20201124	-
9606	100420885	LOC100420885	-	-	-	22	22q13.33	suppressor of cytokine signaling 2 pseudogene	pseudo	-	-	-	-	20201124	-
9606	100420886	RNFT1P1	-	-	HGNC:HGNC:44387	2	2p24.1	ring finger protein, transmembrane 1 pseudogene 1	pseudo	RNFT1P1	ring finger protein, transmembrane 1 pseudogene 1	O	-	20201124	-
9606	100420887	LOC100420887	-	-	-	2	2p13.3	putative UPF0607 protein ENSP00000383783 pseudogene	pseudo	-	-	-	UPF0607 protein ENSP00000381418-like pseudogene	20201124	-
9606	100420888	TOR1BP1	-	-	HGNC:HGNC:54599	2	2p13.1	TOR1B pseudogene 1	pseudo	TOR1BP1	TOR1B pseudogene 1	O	torsin family 1 member B pseudogene|torsin family 1, member B (torsin B) pseudogene	20201124	-
9606	100420889	ANAPC1P3	-	-	HGNC:HGNC:54709|Ensembl:ENSG00000230395	2	2p11.2	ANAPC1 pseudogene 3	pseudo	ANAPC1P3	ANAPC1 pseudogene 3	O	anaphase promoting complex subunit 1 pseudogene	20201124	-
9606	100420890	ANAPC1P5	-	-	HGNC:HGNC:54711|Ensembl:ENSG00000275597	2	2p11.2	ANAPC1 pseudogene 5	pseudo	ANAPC1P5	ANAPC1 pseudogene 5	O	anaphase promoting complex subunit 1 pseudogene	20201124	-
9606	100420892	RTRAFP1	-	-	HGNC:HGNC:54647	2	2q13	RTRAF pseudogene 1	pseudo	RTRAFP1	RTRAF pseudogene 1	O	RNA transcription, translation and transport factor pseudogene	20201124	-
9606	100420893	VPS26CP1	-	-	HGNC:HGNC:54684|Ensembl:ENSG00000213083	2	2q33.3	VPS26C pseudogene 1	pseudo	VPS26CP1	VPS26C pseudogene 1	O	DSCR3 arrestin fold containing pseudogene|Down syndrome critical region 3 pseudogene|VPS26 endosomal protein sorting factor C pseudogene	20201124	-
9606	100420895	LOC100420895	-	-	-	2	2q32.1	fibrous sheath interacting protein 2 pseudogene	pseudo	-	-	-	-	20201124	-
9606	100420896	LOC100420896	-	-	-	9	9q22.31	putative UPF0607 protein FLJ37424 pseudogene	pseudo	-	-	-	UPF0607 protein ENSP00000381418-like pseudogene	20201124	-
9606	100420897	LOC100420897	-	-	-	12	12q12	5'-aminolevulinate synthase 1 pseudogene	pseudo	-	-	-	aminolevulinate, delta-, synthase 1 pseudogene	20201124	-
9606	100420898	KNOP1P2	-	-	HGNC:HGNC:48920|Ensembl:ENSG00000270429	12	12q12	lysine rich nucleolar protein 1 pseudogene 2	pseudo	KNOP1P2	lysine rich nucleolar protein 1 pseudogene 2	O	-	20201124	-
9606	100420899	LOC100420899	-	-	Ensembl:ENSG00000255566	12	12q14.2	mitochondrial ribosomal protein S25 pseudogene	pseudo	-	-	-	-	20201124	-
9606	100420900	PRXL2AP1	-	FAM213AP1	HGNC:HGNC:52407|Ensembl:ENSG00000257220	12	12q21.2	peroxiredoxin like 2A pseudogene 1	pseudo	PRXL2AP1	peroxiredoxin like 2A pseudogene 1	O	family with sequence similarity 213 member A pseudogene 1	20201124	-
9606	100420901	HAUS8P1	-	-	HGNC:HGNC:43766|Ensembl:ENSG00000257300	12	12q24.21	HAUS augmin like complex subunit 8 pseudogene 1	pseudo	HAUS8P1	HAUS augmin like complex subunit 8 pseudogene 1	O	-	20201124	-
9606	100420902	LOC100420902	-	-	-	19	19q13.32	exocyst complex component 3 like 4 pseudogene	pseudo	-	-	-	-	20201124	-
9606	100420904	LOC100420904	-	-	-	19	19q13.41	SIGLEC family like 1 pseudogene	pseudo	-	-	-	-	20201124	-
9606	100420907	LOC100420907	-	-	-	11	11q13.2	eva-1 homolog C (C. elegans) pseudogene	pseudo	-	-	-	family with sequence similarity 176, member C pseudogene	20201124	-
9606	100420909	TMEM251P1	-	-	HGNC:HGNC:52396	5	5q14.3	transmembrane protein 251 pseudogene 1	pseudo	TMEM251P1	transmembrane protein 251 pseudogene 1	O	-	20201124	-
9606	100420910	PRMT1P1	-	-	HGNC:HGNC:49611	5	5q35.3	protein arginine methyltransferase 1 pseudogene 1	pseudo	PRMT1P1	protein arginine methyltransferase 1 pseudogene 1	O	-	20201124	-
9606	100420911	RTRAFP2	-	-	HGNC:HGNC:54648	5	5q15	RTRAF pseudogene 2	pseudo	RTRAFP2	RTRAF pseudogene 2	O	RNA transcription, translation and transport factor pseudogene	20201124	-
9606	100420916	FAM204CP	-	-	HGNC:HGNC:42012|Ensembl:ENSG00000230902	13	13q22.2	family with sequence similarity 204 member C, pseudogene	pseudo	FAM204CP	family with sequence similarity 204 member C, pseudogene	O	-	20201124	-
9606	100420919	KATNBL1P1	-	-	HGNC:HGNC:39724|Ensembl:ENSG00000271026	13	13q12.2	katanin regulatory subunit B1 like 1 pseudogene 1	pseudo	KATNBL1P1	katanin regulatory subunit B1 like 1 pseudogene 1	O	katanin p80 subunit B-like 1 pseudogene 1	20201124	-
9606	100420920	ZDHHC4P1	-	-	HGNC:HGNC:39443|Ensembl:ENSG00000238025	13	13q14.11	zinc finger DHHC-type containing 4 pseudogene 1	pseudo	ZDHHC4P1	zinc finger DHHC-type containing 4 pseudogene 1	O	-	20201124	-
9606	100420921	AMMECR1LP1	-	-	HGNC:HGNC:39809|Ensembl:ENSG00000233273	13	13q32.1	AMMECR1 like pseudogene 1	pseudo	AMMECR1LP1	AMMECR1 like pseudogene 1	O	AMME chromosomal region gene 1-like pseudogene 1	20201124	-
9606	100420924	RNF6P1	-	-	HGNC:HGNC:39922	21	21q22.2	ring finger protein 6 pseudogene 1	pseudo	RNF6P1	ring finger protein 6 pseudogene 1	O	ring finger protein (C3H2C3 type) 6 pseudogene 1	20201124	-
9606	100420925	CDRT15P8	-	-	HGNC:HGNC:54916	21	21p11.2	CDRT15 pseudogene 8	pseudo	CDRT15P8	CDRT15 pseudogene 8	O	-	20201124	-
9606	100420926	ZEB2P1	-	ZEB1P1	HGNC:HGNC:33346|Ensembl:ENSG00000249506	4	4p15.32	zinc finger E-box binding homeobox 2 pseudogene 1	pseudo	ZEB2P1	zinc finger E-box binding homeobox 2 pseudogene 1	O	zinc finger E-box binding homeobox 1 pseudogene 1	20201124	-
9606	100420927	PRMT5P1	-	-	HGNC:HGNC:32524	4	4q31.22	protein arginine methyltransferase 5 pseudogene 1	pseudo	PRMT5P1	protein arginine methyltransferase 5 pseudogene 1	O	-	20201124	-
9606	100420928	LOC100420928	-	-	-	15	15q21.1	telomere repeat binding bouquet formation protein 2 pseudogene	pseudo	-	-	-	-	20201124	-
9606	100420929	LOC100420929	-	-	-	15	15q22.1	ribosome binding factor A (putative) pseudogene	pseudo	-	-	-	-	20201124	-
9606	100420930	LOC100420930	-	-	Ensembl:ENSG00000278313	15	15q24.1	SWI5 recombination repair homolog (yeast) pseudogene	pseudo	-	-	-	-	20201124	-
9606	100420939	LOC100420939	-	-	Ensembl:ENSG00000231384	3	3q26.31	nucleosome assembly protein 1 like 5 pseudogene	pseudo	-	-	-	-	20201124	-
9606	100420940	LOC100420940	-	-	-	6	6q12	transcription elongation regulator 1 pseudogene	pseudo	-	-	-	-	20201124	-
9606	100420941	BTN1A1P1	-	-	HGNC:HGNC:51545|Ensembl:ENSG00000284688	6	6p22.2	butyrophilin subfamily 1 member A1 pseudogene 1	pseudo	BTN1A1P1	butyrophilin subfamily 1 member A1 pseudogene 1	O	-	20201124	-
9606	100420944	LOC100420944	-	-	Ensembl:ENSG00000253790	8	8p11.21	nuclear transcription factor Y subunit beta pseudogene	pseudo	-	-	-	nuclear transcription factor Y, beta pseudogene	20201124	-
9606	100420946	KATNBL1P3	-	-	HGNC:HGNC:49053	18	18p11.32	katanin regulatory subunit B1 like 1 pseudogene 3	pseudo	KATNBL1P3	katanin regulatory subunit B1 like 1 pseudogene 3	O	katanin p80 subunit B-like 1 pseudogene 3	20201124	-
9606	100420948	LOC100420948	-	-	-	18	18q21.32	ADP ribosylation factor like GTPase 14 effector protein pseudogene	pseudo	-	-	-	ADP-ribosylation factor-like 14 effector protein pseudogene	20201124	-
9606	100420949	LOC100420949	-	-	-	18	18q21.2	neuroepithelial cell transforming 1 pseudogene	pseudo	-	-	-	-	20201124	-
9606	100420950	MRPL37P1	-	HsT4307	HGNC:HGNC:31003	18	18q21.32	mitochondrial ribosomal protein L37 pseudogene 1	pseudo	MRPL37P1	mitochondrial ribosomal protein L37 pseudogene 1	O	-	20201124	-
9606	100420951	LOC100420951	-	-	-	16	16p13.13	mitochondrial ribosomal protein L18 pseudogene	pseudo	-	-	-	-	20201124	-
9606	100420952	FGFR3P5	-	-	HGNC:HGNC:37950	16	16p11.2	fibroblast growth factor receptor 3 pseudogene 5	pseudo	FGFR3P5	fibroblast growth factor receptor 3 pseudogene 5	O	-	20201124	-
9606	100420954	LOC100420954	-	-	-	7	7q11.21	GrpE like 1, mitochondrial pseudogene	pseudo	-	-	-	GrpE-like 1, mitochondrial (E. coli) pseudogene	20201124	-
9606	100420955	LOC100420955	-	-	-	X	Xq21.33	scavenger receptor class B member 1 pseudogene	pseudo	-	-	-	-	20201124	-
9606	100420957	TCERG1P1	-	-	HGNC:HGNC:55056|Ensembl:ENSG00000224314	X	Xq23-q24	TCERG1 pseudogene 1	pseudo	TCERG1P1	TCERG1 pseudogene 1	O	-	20201124	-
9606	100420958	LOC100420958	-	-	-	X	Xq26.3	transmembrane 9 superfamily member 2 pseudogene	pseudo	-	-	-	-	20201124	-
9606	100420963	FAM204DP	-	-	HGNC:HGNC:42013	14	14q24.3	family with sequence similarity 204 member D, pseudogene	pseudo	FAM204DP	family with sequence similarity 204 member D, pseudogene	O	-	20201124	-
9606	100420966	LOC100420966	-	-	-	14	14q24.2	chromosome 17 open reading frame 98 pseudogene	pseudo	-	-	-	-	20201124	-
9606	100420967	LOC100420967	-	-	-	22	22q11.22	chromosome 2 open reading frame 27B pseudogene	pseudo	-	-	-	-	20201124	-
9606	100420968	LYARP1	-	-	HGNC:HGNC:50747	2	2p12	Ly1 antibody reactive pseudogene 1	pseudo	LYARP1	Ly1 antibody reactive pseudogene 1	O	Ly1 antibody reactive homolog pseudogene	20201124	-
9606	100420972	ZFYVE9P2	-	-	HGNC:HGNC:39046	2	2p24.2	zinc finger FYVE-type containing 9 pseudogene 2	pseudo	ZFYVE9P2	zinc finger FYVE-type containing 9 pseudogene 2	O	zinc finger, FYVE domain containing 9 pseudogene 2	20201124	-
9606	100420975	GMCL1P2	-	-	HGNC:HGNC:42863|Ensembl:ENSG00000271070	2	2q12.3	GMCL1 pseudogene 2	pseudo	GMCL1P2	GMCL1 pseudogene 2	O	germ cell-less homolog 1 pseudogene 2|germ cell-less, spermatogenesis associated 1 pseudogene 2	20201124	-
9606	100420981	LOC100420981	-	-	Ensembl:ENSG00000257511	12	12p11.21	nucleosome assembly protein 1 like 1 pseudogene	pseudo	-	-	-	-	20201124	-
9606	100420982	LOC100420982	-	-	-	12	12q13.3	retinol dehydrogenase 16 (all-trans) pseudogene	pseudo	-	-	-	-	20201124	-
9606	100420983	LOC100420983	-	-	Ensembl:ENSG00000256480	12	12p13.31	acyl-CoA synthetase medium chain family member 6 pseudogene	pseudo	-	-	-	-	20201124	-
9606	100420990	LOC100420990	-	-	Ensembl:ENSG00000276098	5	5p13.3	aurora kinase A interacting protein 1 pseudogene	pseudo	-	-	-	-	20201124	-
9606	100421002	HAVCR1P2	-	-	HGNC:HGNC:44035|Ensembl:ENSG00000271053	4	4q26	hepatitis A virus cellular receptor 1 pseudogene 2	pseudo	HAVCR1P2	hepatitis A virus cellular receptor 1 pseudogene 2	O	-	20201124	-
9606	100421006	LOC100421006	-	-	-	4	4q35.1	very low density lipoprotein receptor pseudogene	pseudo	-	-	-	-	20201124	-
9606	100421008	SLC9B1P3	-	-	HGNC:HGNC:43582|Ensembl:ENSG00000233867	10	10p11.1	solute carrier family 9 member B1 pseudogene 3	pseudo	SLC9B1P3	solute carrier family 9 member B1 pseudogene 3	O	Na+/H+ exchanger domain containing 1 pseudogene|solute carrier family 9, subfamily B (NHA1, cation proton antiporter 1), member 1 pseudogene 3|solute carrier family 9, subfamily B (cation proton antiporter 2), member 1 pseudogene 3	20201124	-
9606	100421009	LOC100421009	-	-	Ensembl:ENSG00000226168	10	10q11.23	POM121 transmembrane nucleoporin pseudogene	pseudo	-	-	-	UPF0607 protein ENSP00000381418-like pseudogene|nuclear pore associated protein 1 like pseudogene	20201124	-
9606	100421010	LOC100421010	-	-	-	10	10q22.3	putative UPF0607 protein FLJ37424 pseudogene	pseudo	-	-	-	nuclear pore associated protein 1 like pseudogene	20201124	-
9606	100421018	AMZ2P2	-	-	HGNC:HGNC:38072|Ensembl:ENSG00000219249	6	6q25.3	archaelysin family metallopeptidase 2 pseudogene 2	pseudo	AMZ2P2	archaelysin family metallopeptidase 2 pseudogene 2	O	-	20201124	-
9606	100421022	LOC100421022	-	-	-	6	6q15	tigger transposable element derived 6 pseudogene	pseudo	-	-	-	-	20201124	-
9606	100421023	LOC100421023	-	-	Ensembl:ENSG00000254491	8	8p22	nuclear transcription factor Y subunit gamma pseudogene	pseudo	-	-	-	nuclear transcription factor Y, gamma pseudogene	20201124	-
9606	100421028	LOC100421028	-	-	Ensembl:ENSG00000264050	17	17q11.2	gap junction protein alpha 4 pseudogene	pseudo	-	-	-	gap junction protein, alpha 4, 37kDa pseudogene	20201124	-
9606	100421029	TCERG1P2	-	-	HGNC:HGNC:55057|Ensembl:ENSG00000260675	16	16p12.3	TCERG1 pseudogene 2	pseudo	TCERG1P2	TCERG1 pseudogene 2	O	-	20201124	-
9606	100421031	LOC100421031	-	-	-	16	16p11.2	carbonic anhydrase 5A pseudogene	pseudo	-	-	-	-	20201124	-
9606	100421039	NLRP7P1	-	-	HGNC:HGNC:55131	X	Xq26.2	NLRP7 pseudogene 1	pseudo	NLRP7P1	NLRP7 pseudogene 1	O	NLR family pyrin domain containing 7 pseudogene	20201124	-
9606	100421043	LOC100421043	-	-	-	X	Xq26.3	tigger transposable element derived 7 pseudogene	pseudo	-	-	-	-	20201124	-
9606	100421045	BCAS2P2	-	-	HGNC:HGNC:39595	1	1p21.2	BCAS2 pseudogene 2	pseudo	BCAS2P2	BCAS2 pseudogene 2	O	BCAS2, pre-mRNA processing factor pseudogene 2|breast carcinoma amplified sequence 2 pseudogene 2	20201124	-
9606	100421046	SOD2P1	-	-	HGNC:HGNC:45268|Ensembl:ENSG00000234257	1	1p21.1	superoxide dismutase 2 pseudogene 1	pseudo	SOD2P1	superoxide dismutase 2 pseudogene 1	O	superoxide dismutase 2, mitochondrial pseudogene 1	20201124	-
9606	100421047	RBMX2P3	-	-	HGNC:HGNC:39925	1	1p12	RBMX2 pseudogene 3	pseudo	RBMX2P3	RBMX2 pseudogene 3	O	RNA binding motif protein, X-linked 2 pseudogene 3	20201124	-
9606	100421053	RIPPLY3P1	-	DSCR6P1	HGNC:HGNC:23340	14	14q21.1	RIPPLY3 pseudogene 1	pseudo	RIPPLY3P1	RIPPLY3 pseudogene 1	O	DSCR6 pseudogene 1|Down syndrome critical region gene 6 pseudogene	20201124	-
9606	100421055	ZMYND19P1	-	-	HGNC:HGNC:44540	14	14q24.3	zinc finger MYND-type containing 19 pseudogene 1	pseudo	ZMYND19P1	zinc finger MYND-type containing 19 pseudogene 1	O	-	20201124	-
9606	100421057	GSTM3P2	-	-	HGNC:HGNC:38006	2	2q24.2	glutathione S-transferase mu 3 pseudogene 2	pseudo	GSTM3P2	glutathione S-transferase mu 3 pseudogene 2	O	-	20201124	-
9606	100421058	PABPC1P11	-	-	HGNC:HGNC:37993	9	9p22.2	poly(A) binding protein cytoplasmic 1 pseudogene 11	pseudo	PABPC1P11	poly(A) binding protein cytoplasmic 1 pseudogene 11	O	-	20201124	-
9606	100421061	LOC100421061	-	-	-	12	12q21.31	hepatitis A virus cellular receptor 1 pseudogene	pseudo	-	-	-	-	20201124	-
9606	100421064	LOC100421064	-	-	-	19	19q13.11	sushi, nidogen and EGF like domains 1 pseudogene	pseudo	-	-	-	-	20201124	-
9606	100421071	LOC100421071	-	-	-	5	5p13.3	zinc finger CCHC-type containing 10 pseudogene	pseudo	-	-	-	-	20201124	-
9606	100421072	COQ10BP2	-	-	HGNC:HGNC:44913	5	5q14.2	coenzyme Q10B pseudogene 2	pseudo	COQ10BP2	coenzyme Q10B pseudogene 2	O	coenzyme Q10 homolog B pseudogene 2	20201124	-
9606	100421074	LOC100421074	-	-	Ensembl:ENSG00000248106	5	5q31.3	ZFP14 zinc finger protein pseudogene	pseudo	-	-	-	-	20201124	-
9606	100421075	RCC2P2	-	-	HGNC:HGNC:38419|Ensembl:ENSG00000237997	Y	Yq11.223	regulator of chromosome condensation 2 pseudogene 2	pseudo	RCC2P2	regulator of chromosome condensation 2 pseudogene 2	O	-	20201124	-
9606	100421087	LOC100421087	-	-	Ensembl:ENSG00000259507	15	15q26.3	zinc finger CCHC-type containing 9 pseudogene	pseudo	-	-	-	-	20201124	-
9606	100421090	RCC2P4	-	-	HGNC:HGNC:42380|Ensembl:ENSG00000249558	3	3q21.3	regulator of chromosome condensation 2 pseudogene 4	pseudo	RCC2P4	regulator of chromosome condensation 2 pseudogene 4	O	-	20201124	-
9606	100421091	LOC100421091	-	-	Ensembl:ENSG00000217488	6	6q14.1	LSM14A, SCD6 homolog A (S. cerevisiae) pseudogene	pseudo	-	-	-	-	20201124	-
9606	100421092	LOC100421092	-	-	-	6	6p22.3	esterase D/formylglutathione hydrolase pseudogene	pseudo	-	-	-	-	20201124	-
9606	100421093	LOC100421093	-	-	Ensembl:ENSG00000217060	6	6q14.3	karyopherin subunit alpha 3 pseudogene	pseudo	-	-	-	-	20201124	-
9606	100421094	LOC100421094	-	-	Ensembl:ENSG00000254423	8	8p23.1	ubiquitin specific peptidase 17 like family member 2 pseudogene	pseudo	-	-	-	ubiquitin carboxyl-terminal hydrolase 17-like pseudogene|ubiquitin specific peptidase 17-like 2 pseudogene	20201124	-
9606	100421096	NCAPGP1	-	-	HGNC:HGNC:51904	8	8q24.12	non-SMC condensin I complex subunit G pseudogene 1	pseudo	NCAPGP1	non-SMC condensin I complex subunit G pseudogene 1	O	-	20201124	-
9606	100421097	ALG1L12P	-	-	HGNC:HGNC:44381	8	8p23.1	ALG1 like 12, pseudogene	pseudo	ALG1L12P	ALG1 like 12, pseudogene	O	asparagine-linked glycosylation 1, beta-1,4-mannosyltransferase homolog pseudogene|asparagine-linked glycosylation 1-like 12, pseudogene|asparagine-linked glycosylation 1-like pseudogene	20201124	-
9606	100421100	LOC100421100	-	-	Ensembl:ENSG00000265713	17	17q11.2	RNA terminal phosphate cyclase like 1 pseudogene	pseudo	-	-	-	-	20201124	-
9606	100421108	ITPK1P1	-	-	HGNC:HGNC:54951	X	Xp11.3	ITPK1 pseudogene 1	pseudo	ITPK1P1	ITPK1 pseudogene 1	O	inositol 1,3,4-triphosphate 5/6 kinase pseudogene|inositol-tetrakisphosphate 1-kinase pseudogene	20201124	-
9606	100421109	KPNA4P1	-	-	HGNC:HGNC:54976|Ensembl:ENSG00000213754	X	Xq11.2	KPNA4 pseudogene 1	pseudo	KPNA4P1	KPNA4 pseudogene 1	O	karyopherin subunit alpha 4 pseudogene	20201124	-
9606	100421110	VENTXP8	-	-	HGNC:HGNC:54910	X	Xp21.3	VENTX pseudogene 8	pseudo	VENTXP8	VENTX pseudogene 8	O	VENT homeobox pseudogene	20201124	-
9606	100421113	CROCCP4	-	-	HGNC:HGNC:43864|Ensembl:ENSG00000227684	1	1p36.13	CROCC pseudogene 4	pseudo	CROCCP4	CROCC pseudogene 4	O	ciliary rootlet coiled-coil, rootletin pseudogene 4	20201124	-
9606	100421114	CROCCP5	-	-	HGNC:HGNC:43865	1	1p36.12	CROCC pseudogene 5	pseudo	CROCCP5	CROCC pseudogene 5	O	ciliary rootlet coiled-coil, rootletin pseudogene 5	20201124	-
9606	100421116	LOC100421116	-	-	Ensembl:ENSG00000271419	1	1p13.2	trafficking kinesin protein 2 pseudogene	pseudo	-	-	-	trafficking protein, kinesin binding 2 pseudogene	20201124	-
9606	100421121	LOC100421121	-	-	-	22	22q11.21	small G protein signaling modulator 1 pseudogene	pseudo	-	-	-	-	20201124	-
9606	100421122	LOC100421122	-	-	Ensembl:ENSG00000229695	2	2p21	zinc finger protein 106 homolog (mouse) pseudogene	pseudo	-	-	-	-	20201124	-
9606	100421123	PGBD4P5	-	-	HGNC:HGNC:44070	2	2p11.2	piggyBac transposable element derived 4 pseudogene 5	pseudo	PGBD4P5	piggyBac transposable element derived 4 pseudogene 5	O	-	20201124	-
9606	100421125	SMC4P1	-	-	HGNC:HGNC:51919|Ensembl:ENSG00000229568	2	2q22.1	structural maintenance of chromosomes 4 pseudogene 1	pseudo	SMC4P1	structural maintenance of chromosomes 4 pseudogene 1	O	-	20201124	-
9606	100421126	LOC100421126	-	-	Ensembl:ENSG00000257586	12	12q12	sucrase-isomaltase (alpha-glucosidase) pseudogene	pseudo	-	-	-	-	20201124	-
9606	100421129	IFNL3P1	-	IFNL1P1|IL28BP1	HGNC:HGNC:44483	19	19q13.2	interferon lambda 3 pseudogene 1	pseudo	IFNL3P1	interferon lambda 3 pseudogene 1	O	interleukin 28B (interferon, lambda 3) pseudogene 1	20201124	-
9606	100421130	LOC100421130	-	-	-	19	19q13.42	LSM14A, SCD6 homolog A (S. cerevisiae) pseudogene	pseudo	-	-	-	-	20201124	-
9606	100421131	RCC2P6	-	-	HGNC:HGNC:42382	11	11q12.3	regulator of chromosome condensation 2 pseudogene 6	pseudo	RCC2P6	regulator of chromosome condensation 2 pseudogene 6	O	-	20201124	-
9606	100421133	PGAM5P1	-	-	HGNC:HGNC:42467	5	5q21.3	PGAM family member 5, mitochondrial serine/threonine protein phosphatase pseudogene 1	pseudo	PGAM5P1	PGAM family member 5, mitochondrial serine/threonine protein phosphatase pseudogene 1	O	phosphoglycerate mutase family member 5 pseudogene 1	20201124	-
9606	100421136	PGBD4P3	-	-	HGNC:HGNC:44068	5	5q32	piggyBac transposable element derived 4 pseudogene 3	pseudo	PGBD4P3	piggyBac transposable element derived 4 pseudogene 3	O	-	20201124	-
9606	100421137	DPPA2P1	-	-	HGNC:HGNC:38448|Ensembl:ENSG00000223915	Y	Yq11.221	developmental pluripotency associated 2 pseudogene 1	pseudo	DPPA2P1	developmental pluripotency associated 2 pseudogene 1	O	-	20201124	-
9606	100421141	LOC100421141	-	-	Ensembl:ENSG00000250006	4	4q21.1	developmental pluripotency associated 2 pseudogene	pseudo	-	-	-	-	20201124	-
9606	100421142	LOC100421142	-	-	Ensembl:ENSG00000248831	4	4q21.1	developmental pluripotency associated 2 pseudogene	pseudo	-	-	-	-	20201124	-
9606	100421143	ELL2P2	-	-	HGNC:HGNC:39344|Ensembl:ENSG00000251051	4	4q28.3	elongation factor for RNA polymerase II 2 pseudogene 2	pseudo	ELL2P2	elongation factor for RNA polymerase II 2 pseudogene 2	O	elongation factor, RNA polymerase II, 2 pseudogene 2	20201124	-
9606	100421146	PGBD4P4	-	-	HGNC:HGNC:44076|Ensembl:ENSG00000248877	4	4q28.3	piggyBac transposable element derived 4 pseudogene 4	pseudo	PGBD4P4	piggyBac transposable element derived 4 pseudogene 4	O	-	20201124	-
9606	100421148	NCAPGP2	-	-	HGNC:HGNC:51905|Ensembl:ENSG00000259749	15	15q13.2	non-SMC condensin I complex subunit G pseudogene 2	pseudo	NCAPGP2	non-SMC condensin I complex subunit G pseudogene 2	O	-	20201124	-
9606	100421150	COQ10BP1	-	-	HGNC:HGNC:44912	10	10p12.1	coenzyme Q10B pseudogene 1	pseudo	COQ10BP1	coenzyme Q10B pseudogene 1	O	coenzyme Q10 homolog B pseudogene 1	20201124	-
9606	100421153	DLEC1P1	-	-	HGNC:HGNC:44545|Ensembl:ENSG00000230123	3	3p22.2	DLEC1 pseudogene 1	pseudo	DLEC1P1	DLEC1 pseudogene 1	O	deleted in lung and esophageal cancer 1 pseudogene 1	20201209	-
9606	100421154	LOC100421154	-	-	Ensembl:ENSG00000249691	3	3q22.2	developmental pluripotency associated 4 pseudogene	pseudo	-	-	-	-	20201124	-
9606	100421156	DPPA4P1	-	-	HGNC:HGNC:44903	3	3p14.1	developmental pluripotency associated 4 pseudogene 1	pseudo	DPPA4P1	developmental pluripotency associated 4 pseudogene 1	O	-	20201124	-
9606	100421158	LOC100421158	-	-	Ensembl:ENSG00000274867	6	6p12.3	piggyBac transposable element derived 4 pseudogene	pseudo	-	-	-	-	20201124	-
9606	100421160	LOC100421160	-	-	Ensembl:ENSG00000255437	8	8p22	structural maintenance of chromosomes 5 pseudogene	pseudo	-	-	-	-	20201124	-
9606	100421161	LOC100421161	-	-	-	8	8p21.2	ependymin related 1 pseudogene	pseudo	-	-	-	ependymin related protein 1 pseudogene	20201124	-
9606	100421165	LOC100421165	-	-	Ensembl:ENSG00000266691	17	17p11.2	fermitin family member 3 pseudogene	pseudo	-	-	-	-	20201124	-
9606	100421166	SEC24AP1	-	-	HGNC:HGNC:53767|Ensembl:ENSG00000267361	17	17q24.2	SEC24 homolog A pseudogene 1	pseudo	SEC24AP1	SEC24 homolog A pseudogene 1	O	SEC24 family member A pseudogene|SEC24 homolog A, COPII coat complex component pseudogene	20201124	-
9606	100421167	SCML2P1	-	-	HGNC:HGNC:44329|Ensembl:ENSG00000264127	18	18p11.31	SCML2 pseudogene 1	pseudo	SCML2P1	SCML2 pseudogene 1	O	sex comb on midleg-like 2 pseudogene 1	20201124	-
9606	100421169	LOC100421169	-	-	-	16	16p12.1	thyroid hormone receptor interactor 11 pseudogene	pseudo	-	-	-	-	20201124	-
9606	100421171	LOC100421171	-	-	-	16	16p12.1	thyroid hormone receptor interactor 11 pseudogene	pseudo	-	-	-	-	20201124	-
9606	100421172	SCML2P2	-	-	HGNC:HGNC:44330	16	16p12.1	SCML2 pseudogene 2	pseudo	SCML2P2	SCML2 pseudogene 2	O	sex comb on midleg-like 2 pseudogene 2	20201124	-
9606	100421173	LOC100421173	-	-	Ensembl:ENSG00000262700	16	16p12.1	thyroid hormone receptor interactor 11 pseudogene	pseudo	-	-	-	-	20201124	-
9606	100421174	LOC100421174	-	-	-	16	16q12.2	thyroid hormone receptor interactor 13 pseudogene	pseudo	-	-	-	-	20201124	-
9606	100421175	NCAPD2P1	-	-	HGNC:HGNC:43831|Ensembl:ENSG00000230356	7	7p14.3	non-SMC condensin I complex subunit D2 pseudogene 1	pseudo	NCAPD2P1	non-SMC condensin I complex subunit D2 pseudogene 1	O	-	20201124	-
9606	100421177	TDGF1P1	-	-	HGNC:HGNC:42350	X	Xp11.4	teratocarcinoma-derived growth factor 1 pseudogene 1	pseudo	TDGF1P1	teratocarcinoma-derived growth factor 1 pseudogene 1	O	-	20201124	-
9606	100421178	PGAM4P1	-	-	HGNC:HGNC:42465	X	Xp11.22	phosphoglycerate mutase family member 4 pseudogene 1	pseudo	PGAM4P1	phosphoglycerate mutase family member 4 pseudogene 1	O	-	20201124	-
9606	100421179	LOC100421179	-	-	-	X	Xp11.21	component of oligomeric golgi complex 1 pseudogene	pseudo	-	-	-	-	20201124	-
9606	100421180	PGBD4P6	-	-	HGNC:HGNC:44071	X	Xq27.3	piggyBac transposable element derived 4 pseudogene 6	pseudo	PGBD4P6	piggyBac transposable element derived 4 pseudogene 6	O	-	20201124	-
9606	100421182	PGBD4P7	-	-	HGNC:HGNC:44074	1	1p21.3	piggyBac transposable element derived 4 pseudogene 7	pseudo	PGBD4P7	piggyBac transposable element derived 4 pseudogene 7	O	-	20201124	-
9606	100421184	ZBTB2P1	-	-	HGNC:HGNC:54544	1	1p36.21	ZBTB2 pseudogene 1	pseudo	ZBTB2P1	ZBTB2 pseudogene 1	O	zinc finger and BTB domain containing 2 pseudogene	20201124	-
9606	100421185	PGBD4P8	-	-	HGNC:HGNC:44075	1	1p32.1	piggyBac transposable element derived 4 pseudogene 8	pseudo	PGBD4P8	piggyBac transposable element derived 4 pseudogene 8	O	-	20201124	-
9606	100421188	GAPDHP57	-	-	HGNC:HGNC:38563|Ensembl:ENSG00000236167	2	2p12	glyceraldehyde 3 phosphate dehydrogenase pseudogene 57	pseudo	GAPDHP57	glyceraldehyde 3 phosphate dehydrogenase pseudogene 57	O	-	20201124	-
9606	100421189	GAPDHP49	-	-	HGNC:HGNC:38555|Ensembl:ENSG00000234285	2	2q36.1	glyceraldehyde 3 phosphate dehydrogenase pseudogene 49	pseudo	GAPDHP49	glyceraldehyde 3 phosphate dehydrogenase pseudogene 49	O	-	20201124	-
9606	100421194	PDK1P1	-	-	HGNC:HGNC:49808|Ensembl:ENSG00000277646	9	9p21.1	pyruvate dehydrogenase kinase 1 pseudogene 1	pseudo	PDK1P1	pyruvate dehydrogenase kinase 1 pseudogene 1	O	pyruvate dehydrogenase kinase, isozyme 1 pseudogene 1	20201124	-
9606	100421197	LOC100421197	-	-	-	9	9q31.1	zinc finger and BTB domain containing 10 pseudogene	pseudo	-	-	-	-	20201124	-
9606	100421198	LAMP1P1	-	LAMP1L1	HGNC:HGNC:6500	12	12p13.33	lysosomal associated membrane protein 1 pseudogene 1	pseudo	LAMP1P1	lysosomal associated membrane protein 1 pseudogene 1	O	hes 24/07/2003|lysosomal-associated membrane protein 1-like 1	20201124	-
9606	100421201	LOC100421201	-	-	Ensembl:ENSG00000255853	12	12q24.32	piggyBac transposable element derived 3 pseudogene	pseudo	-	-	-	-	20201124	-
9606	100421202	LOC100421202	-	-	Ensembl:ENSG00000256626	12	12p13.2	C-type lectin domain family 1 member B pseudogene	pseudo	-	-	-	-	20201124	-
9606	100421204	LOC100421204	-	-	-	11	11q13.4	cyclic nucleotide gated channel subunit alpha 1 pseudogene	pseudo	-	-	-	cyclic nucleotide gated channel alpha 1 pseudogene	20201124	-
9606	100421207	LOC100421207	-	-	-	11	11q13.4	FA complementation group L pseudogene	pseudo	-	-	-	Fanconi anemia complementation group L pseudogene	20201124	-
9606	100421217	USP9YP5	-	-	HGNC:HGNC:38418|Ensembl:ENSG00000249634	Y	Yq11.222	USP9Y pseudogene 5	pseudo	USP9YP5	USP9Y pseudogene 5	O	ubiquitin specific peptidase 9, Y-linked pseudogene 5	20201124	-
9606	100421219	USP9YP8	-	-	HGNC:HGNC:38424	Y	Yq11.223	USP9Y pseudogene 8	pseudo	USP9YP8	USP9Y pseudogene 8	O	ubiquitin specific peptidase 9, Y-linked pseudogene 8	20201124	-
9606	100421220	USP9YP9	-	-	HGNC:HGNC:38435	Y	Yq11.23	USP9Y pseudogene 9	pseudo	USP9YP9	USP9Y pseudogene 9	O	ubiquitin specific peptidase 9, Y-linked pseudogene 9	20201124	-
9606	100421222	USP9YP10	-	-	HGNC:HGNC:38454|Ensembl:ENSG00000238135	Y	Yq11.222	USP9Y pseudogene 10	pseudo	USP9YP10	USP9Y pseudogene 10	O	ubiquitin specific peptidase 9, Y-linked pseudogene 10	20201124	-
9606	100421224	USP9YP11	-	-	HGNC:HGNC:38460	Y	Yq11.23	USP9Y pseudogene 11	pseudo	USP9YP11	USP9Y pseudogene 11	O	ubiquitin specific peptidase 9, Y-linked pseudogene 11	20201124	-
9606	100421226	RABEPKP1	-	-	HGNC:HGNC:39791|Ensembl:ENSG00000225801	13	13q21.33	Rab9 effector protein with kelch motifs pseudogene 1	pseudo	RABEPKP1	Rab9 effector protein with kelch motifs pseudogene 1	O	-	20201124	-
9606	100421228	PGBD4P2	-	-	HGNC:HGNC:44077	20	20q13.12	piggyBac transposable element derived 4 pseudogene 2	pseudo	PGBD4P2	piggyBac transposable element derived 4 pseudogene 2	O	-	20201124	-
9606	100421232	GAPDHP56	-	-	HGNC:HGNC:38562|Ensembl:ENSG00000249018	4	4q28.3	glyceraldehyde 3 phosphate dehydrogenase pseudogene 56	pseudo	GAPDHP56	glyceraldehyde 3 phosphate dehydrogenase pseudogene 56	O	-	20201124	-
9606	100421235	LOC100421235	-	-	-	15	15q25.2	serine and arginine rich splicing factor 9 pseudogene	pseudo	-	-	-	-	20201124	-
9606	100421236	GAPDHP50	-	-	HGNC:HGNC:38556|Ensembl:ENSG00000241861	3	3p11.1	glyceraldehyde 3 phosphate dehydrogenase pseudogene 50	pseudo	GAPDHP50	glyceraldehyde 3 phosphate dehydrogenase pseudogene 50	O	-	20201124	-
9606	100421238	LOC100421238	-	-	Ensembl:ENSG00000236241	3	3q26.31	DEAD-box helicase 5 pseudogene	pseudo	-	-	-	DEAD (Asp-Glu-Ala-Asp) box helicase 5 pseudogene	20201124	-
9606	100421239	FANCD2P1	-	-	HGNC:HGNC:44487	3	3p25.3	FANCD2 pseudogene 1	pseudo	FANCD2P1	FANCD2 pseudogene 1	O	Fanconi anemia complementation group D2 pseudogene 1	20201124	-
9606	100421245	NIP7P3	-	-	HGNC:HGNC:45182	6	6q22.1	NIP7 pseudogene 3	pseudo	NIP7P3	NIP7 pseudogene 3	O	NIP7, nucleolar pre-rRNA processing protein pseudogene 3|nuclear import 7 homolog pseudogene	20201124	-
9606	100421246	LOC100421246	-	-	Ensembl:ENSG00000218857	6	6q23.2	double PHD fingers 2 pseudogene	pseudo	-	-	-	D4, zinc and double PHD fingers family 2 pseudogene	20201124	-
9606	100421248	LOC100421248	-	-	-	6	6p24.2	siah E3 ubiquitin protein ligase family member 3 pseudogene	pseudo	-	-	-	-	20201124	-
9606	100421250	LOC100421250	-	-	-	6	6q23.2	epithelial splicing regulatory protein 1 pseudogene	pseudo	-	-	-	-	20201124	-
9606	100421256	LOC100421256	-	-	-	8	8q24.3	glyceraldehyde-3-phosphate dehydrogenase pseudogene	pseudo	-	-	-	-	20210109	-
9606	100421257	LOC100421257	-	-	Ensembl:ENSG00000265639	18	18q22.3	lysosomal associated membrane protein 1 pseudogene	pseudo	-	-	-	-	20201124	-
9606	100421258	LOC100421258	-	-	-	16	16q21	NOP58 ribonucleoprotein homolog (yeast) pseudogene	pseudo	-	-	-	-	20201124	-
9606	100421259	LOC100421259	-	-	Ensembl:ENSG00000260251	16	16q11.2	zinc finger and BTB domain containing 14 pseudogene	pseudo	-	-	-	ZFP161 zinc finger protein pseudogene	20201124	-
9606	100421267	PDE4DIPP8	-	-	HGNC:HGNC:55099	1	1p36.13	PDE4DIP pseudogene 8	pseudo	PDE4DIPP8	PDE4DIP pseudogene 8	O	-	20201124	-
9606	100421269	PDE4DIPP10	-	-	HGNC:HGNC:55101	1	1p36.12	PDE4DIP pseudogene 10	pseudo	PDE4DIPP10	PDE4DIP pseudogene 10	O	-	20201124	-
9606	100421271	GAPDHP51	-	-	HGNC:HGNC:38557|Ensembl:ENSG00000236973	1	1p32.3	glyceraldehyde 3 phosphate dehydrogenase pseudogene 51	pseudo	GAPDHP51	glyceraldehyde 3 phosphate dehydrogenase pseudogene 51	O	-	20201124	-
9606	100421273	LOC100421273	-	-	Ensembl:ENSG00000229635	1	1p22.1	F-box and WD repeat domain containing 11 pseudogene	pseudo	-	-	-	-	20201124	-
9606	100421279	PDE4DIPP9	-	-	HGNC:HGNC:55100	1	1p36.13	PDE4DIP pseudogene 9	pseudo	PDE4DIPP9	PDE4DIP pseudogene 9	O	-	20201124	-
9606	100421281	LOC100421281	-	-	-	1	1p12	high density lipoprotein binding protein pseudogene	pseudo	-	-	-	-	20201124	-
9606	100421287	LOC100421287	-	-	-	2	2q11.1	cAMP responsive element binding protein 1 pseudogene	pseudo	-	-	-	-	20201124	-
9606	100421288	LOC100421288	-	-	-	2	2q11.2	cAMP responsive element binding protein 1 pseudogene	pseudo	-	-	-	-	20201124	-
9606	100421289	PRCPP1	-	-	HGNC:HGNC:54653|Ensembl:ENSG00000232556	2	2q11.2	PRCP pseudogene 1	pseudo	PRCPP1	PRCP pseudogene 1	O	prolylcarboxypeptidase (angiotensinase C) pseudogene	20201124	-
9606	100421292	LOC100421292	-	-	-	2	2q11.1	cAMP responsive element binding protein 1 pseudogene	pseudo	-	-	-	-	20201124	-
9606	100421293	LOC100421293	-	-	-	9	9q31.2	serine and arginine rich splicing factor 10 pseudogene	pseudo	-	-	-	-	20201124	-
9606	100421294	LOC100421294	-	-	Ensembl:ENSG00000234269	9	9q31.1	phosphoribosyl pyrophosphate synthetase 2 pseudogene	pseudo	-	-	-	-	20201124	-
9606	100421295	PRPS1P2	-	PRPS1L2	HGNC:HGNC:9464	9	9q33.3	phosphoribosyl pyrophosphate synthetase 1 pseudogene 2	pseudo	PRPS1P2	phosphoribosyl pyrophosphate synthetase 1 pseudogene 2	O	phosphoribosyl pyrophosphate synthetase 1-like 2	20201124	-
9606	100421296	SRSF11P1	-	-	HGNC:HGNC:49884	12	12p12.3	serine and arginine rich splicing factor 11 pseudogene 1	pseudo	SRSF11P1	serine and arginine rich splicing factor 11 pseudogene 1	O	serine/arginine-rich splicing factor 11 pseudogene 1	20201124	-
9606	100421300	LOC100421300	-	-	-	19	19q13.31	pregnancy specific beta-1-glycoprotein 9 pseudogene	pseudo	-	-	-	-	20201124	-
9606	100421303	LOC100421303	-	-	-	11	11q14.1	DExH-box helicase 9 pseudogene	pseudo	-	-	-	DEAH (Asp-Glu-Ala-His) box helicase 9 pseudogene|DEAH (Asp-Glu-Ala-His) box polypeptide 9 pseudogene|DEAH-box helicase 9 pseudogene	20201124	-
9606	100421306	LOC100421306	-	-	-	11	11q22.3	RecQ like helicase pseudogene	pseudo	-	-	-	RecQ protein-like (DNA helicase Q1-like) pseudogene	20201124	-
9606	100421307	DDX43P1	-	-	HGNC:HGNC:50780	5	5q23.1	DEAD-box helicase 43 pseudogene 1	pseudo	DDX43P1	DEAD-box helicase 43 pseudogene 1	O	DEAD (Asp-Glu-Ala-Asp) box polypeptide 43 pseudogene 1	20201124	-
9606	100421308	LOC100421308	-	-	Ensembl:ENSG00000249285	5	5p14.3	phosphoribosyl pyrophosphate synthetase 2 pseudogene	pseudo	-	-	-	-	20201124	-
9606	100421309	LOC100421309	-	-	-	5	5q12.1	DEAD-box helicase 25 pseudogene	pseudo	-	-	-	DEAD (Asp-Glu-Ala-Asp) box helicase 25 pseudogene	20201124	-
9606	100421311	BRCC3P1	-	-	HGNC:HGNC:51444|Ensembl:ENSG00000251667	5	5q35.2	BRCA1/BRCA2-containing complex subunit 3 pseudogene 1	pseudo	BRCC3P1	BRCA1/BRCA2-containing complex subunit 3 pseudogene 1	O	-	20201124	-
9606	100421313	GAPDHP52	-	-	HGNC:HGNC:38558|Ensembl:ENSG00000235076	13	13q12.11	glyceraldehyde 3 phosphate dehydrogenase pseudogene 52	pseudo	GAPDHP52	glyceraldehyde 3 phosphate dehydrogenase pseudogene 52	O	-	20201124	-
9606	100421318	GAPDHP53	-	-	HGNC:HGNC:38559|Ensembl:ENSG00000234069	20	20p11.21	glyceraldehyde 3 phosphate dehydrogenase pseudogene 53	pseudo	GAPDHP53	glyceraldehyde 3 phosphate dehydrogenase pseudogene 53	O	-	20201124	-
9606	100421319	GAPDHP54	-	-	HGNC:HGNC:38560|Ensembl:ENSG00000226769	20	20q13.12	glyceraldehyde 3 phosphate dehydrogenase pseudogene 54	pseudo	GAPDHP54	glyceraldehyde 3 phosphate dehydrogenase pseudogene 54	O	-	20201124	-
9606	100421323	HNRNPRP3	-	-	HGNC:HGNC:44909	4	4p14	heterogeneous nuclear ribonucleoprotein R pseudogene 3	pseudo	HNRNPRP3	heterogeneous nuclear ribonucleoprotein R pseudogene 3	O	-	20201124	-
9606	100421324	GAPDHP55	-	-	HGNC:HGNC:38561|Ensembl:ENSG00000224055	15	15q15.3	glyceraldehyde 3 phosphate dehydrogenase pseudogene 55	pseudo	GAPDHP55	glyceraldehyde 3 phosphate dehydrogenase pseudogene 55	O	-	20201124	-
9606	100421328	DDX50P2	-	RH_II/GuBp2	HGNC:HGNC:18975	3	3q25.2	DEAD-box helicase 50 pseudogene 2	pseudo	DDX50P2	DEAD-box helicase 50 pseudogene 2	O	DEAD (Asp-Glu-Ala-Asp) box polypeptide 50 pseudogene|DEAD/H (Asp-Glu-Ala-Asp/His) box polypeptide 50 pseudogene 2|RH_II/GuB pseudogene 2	20201124	-
9606	100421330	LOC100421330	-	-	Ensembl:ENSG00000274451	6	6q25.2	lysophosphatidylcholine acyltransferase 3 pseudogene	pseudo	-	-	-	-	20201124	-
9606	100421331	SAMD11P1	-	-	HGNC:HGNC:44473|Ensembl:ENSG00000262480	17	17p13.3	sterile alpha motif domain containing 11 pseudogene 1	pseudo	SAMD11P1	sterile alpha motif domain containing 11 pseudogene 1	O	-	20201124	-
9606	100421332	LOC100421332	-	-	-	17	17p13.2	zinc finger with KRAB and SCAN domains 1 pseudogene	pseudo	-	-	-	-	20201124	-
9606	100421336	LOC100421336	-	-	Ensembl:ENSG00000238090	7	7p14.3	RAB3A interacting protein like 1 pseudogene	pseudo	-	-	-	-	20201124	-
9606	100421338	CNOT7P1	-	-	HGNC:HGNC:44248	X	Xq13.1	CCR4-NOT transcription complex subunit 7 pseudogene 1	pseudo	CNOT7P1	CCR4-NOT transcription complex subunit 7 pseudogene 1	O	-	20201124	-
9606	100421340	FNDC3CP	-	-	HGNC:HGNC:35452	X	Xq21.1	fibronectin type III domain containing 3C, pseudogene	pseudo	FNDC3CP	fibronectin type III domain containing 3C, pseudogene	O	fibronectin type III domain containing 3A pseudogene	20201124	-
9606	100421341	UBE2V2P3	-	-	HGNC:HGNC:44891	1	1p36.22	ubiquitin conjugating enzyme E2 V2 pseudogene 3	pseudo	UBE2V2P3	ubiquitin conjugating enzyme E2 V2 pseudogene 3	O	ubiquitin conjugating enzyme E2 variant 2 pseudogene 3	20201124	-
9606	100421343	LOC100421343	-	-	Ensembl:ENSG00000224278	1	1q31.1	DEAD-box helicase 19B pseudogene	pseudo	-	-	-	DEAD (Asp-Glu-Ala-As) box polypeptide 19B pseudogene|DEAD (Asp-Glu-Ala-Asp) box polypeptide 19B pseudogene	20201124	-
9606	100421344	LOC100421344	-	-	-	1	1q43	DEAD-box helicase 55 pseudogene	pseudo	-	-	-	DEAD (Asp-Glu-Ala-Asp) box polypeptide 55 pseudogene	20201124	-
9606	100421347	LOC100421347	-	-	Ensembl:ENSG00000271597	2	2p13.3	golgi reassembly stacking protein 2, 55kDa pseudogene	pseudo	-	-	-	-	20201124	-
9606	100421349	LOC100421349	-	-	-	2	2q35	heterogeneous nuclear ribonucleoprotein A1 pseudogene	pseudo	-	-	-	-	20201124	-
9606	100421350	TCEA1P4	-	-	HGNC:HGNC:31091	9	9p21.1	transcription elongation factor A1 pseudogene 4	pseudo	TCEA1P4	transcription elongation factor A1 pseudogene 4	O	transcription elongation factor A (SII), 1 pseudogene 4	20201124	-
9606	100421351	HNRNPA1P14	-	-	HGNC:HGNC:39132	9	9q22.1	heterogeneous nuclear ribonucleoprotein A1 pseudogene 14	pseudo	HNRNPA1P14	heterogeneous nuclear ribonucleoprotein A1 pseudogene 14	O	-	20201124	-
9606	100421353	HNRNPA1P15	-	-	HGNC:HGNC:39133	9	9q33.3	heterogeneous nuclear ribonucleoprotein A1 pseudogene 15	pseudo	HNRNPA1P15	heterogeneous nuclear ribonucleoprotein A1 pseudogene 15	O	-	20201124	-
9606	100421354	HNRNPRP2	-	-	HGNC:HGNC:44908|Ensembl:ENSG00000255047	11	11p14.1	heterogeneous nuclear ribonucleoprotein R pseudogene 2	pseudo	HNRNPRP2	heterogeneous nuclear ribonucleoprotein R pseudogene 2	O	-	20201124	-
9606	100421357	HNRNPA3P7	-	-	HGNC:HGNC:48496|Ensembl:ENSG00000253119	5	5q33.2	heterogeneous nuclear ribonucleoprotein A3 pseudogene 7	pseudo	HNRNPA3P7	heterogeneous nuclear ribonucleoprotein A3 pseudogene 7	O	-	20201124	-
9606	100421358	LOC100421358	-	-	-	5	5q12.1	CREB regulated transcription coactivator 2 pseudogene	pseudo	-	-	-	-	20201124	-
9606	100421361	IDI1P3	-	-	HGNC:HGNC:54668	20	20p13	IDI1 pseudogene 3	pseudo	IDI1P3	IDI1 pseudogene 3	O	isopentenyl-diphosphate delta isomerase 1 pseudogene	20201124	-
9606	100421362	LOC100421362	-	-	-	20	20p11.22	hydroxysteroid 17-beta dehydrogenase 12 pseudogene	pseudo	-	-	-	-	20201124	-
9606	100421363	ANKRD20A17P	-	-	HGNC:HGNC:43608|Ensembl:ENSG00000251056	4	4p11	ankyrin repeat domain 20 family member A17, pseudogene	pseudo	ANKRD20A17P	ankyrin repeat domain 20 family member A17, pseudogene	O	-	20201124	-
9606	100421364	LOC100421364	-	-	Ensembl:ENSG00000248851	4	4p15.32	fibroblast growth factor binding protein 1 pseudogene	pseudo	-	-	-	-	20201124	-
9606	100421368	LOC100421368	-	-	-	15	15q26.1	zinc finger and SCAN domain containing 5A pseudogene	pseudo	-	-	-	-	20201124	-
9606	100421369	DDX20P1	-	-	HGNC:HGNC:44673|Ensembl:ENSG00000276662	10	10p15.3	DEAD-box helicase 20 pseudogene 1	pseudo	DDX20P1	DEAD-box helicase 20 pseudogene 1	O	DEAD (Asp-Glu-Ala-Asp) box polypeptide 20 pseudogene 1	20201124	-
9606	100421371	DDX10P1	-	-	HGNC:HGNC:44960|Ensembl:ENSG00000237135	10	10p11.23	DEAD-box helicase 10 pseudogene 1	pseudo	DDX10P1	DEAD-box helicase 10 pseudogene 1	O	DEAD (Asp-Glu-Ala-Asp) box polypeptide 10 pseudogene 1	20201124	-
9606	100421372	LOC100421372	-	-	Ensembl:ENSG00000284024	10	10p13	zinc finger and SCAN domain containing 29	protein-coding	-	-	-	zinc finger and SCAN domain containing 29	20201124	-
9606	100421374	MPRIPP1	-	-	HGNC:HGNC:44594	3	3p21.31	myosin phosphatase Rho interacting protein pseudogene 1	pseudo	MPRIPP1	myosin phosphatase Rho interacting protein pseudogene 1	O	-	20201124	-
9606	100421376	HNRNPA1P17	-	-	HGNC:HGNC:39135|Ensembl:ENSG00000243188	3	3q13.13	heterogeneous nuclear ribonucleoprotein A1 pseudogene 17	pseudo	HNRNPA1P17	heterogeneous nuclear ribonucleoprotein A1 pseudogene 17	O	-	20201124	-
9606	100421378	HNRNPA1P77	-	-	HGNC:HGNC:48807	3	3p21.31	heterogeneous nuclear ribonucleoprotein A1 pseudogene 77	pseudo	HNRNPA1P77	heterogeneous nuclear ribonucleoprotein A1 pseudogene 77	O	-	20201124	-
9606	100421379	HNRNPA1P37	-	-	HGNC:HGNC:48766	6	6p25.1	heterogeneous nuclear ribonucleoprotein A1 pseudogene 37	pseudo	HNRNPA1P37	heterogeneous nuclear ribonucleoprotein A1 pseudogene 37	O	-	20201124	-
9606	100421384	HNRNPA1P38	-	-	HGNC:HGNC:48767	8	8q24.3	heterogeneous nuclear ribonucleoprotein A1pseudogene 38	pseudo	HNRNPA1P38	heterogeneous nuclear ribonucleoprotein A1pseudogene 38	O	-	20201124	-
9606	100421385	LOC100421385	-	-	Ensembl:ENSG00000267687	18	18q21.32	testin LIM domain protein pseudogene	pseudo	-	-	-	testis derived transcript (3 LIM domains) pseudogene	20201124	-
9606	100421386	LOC100421386	-	-	Ensembl:ENSG00000237572	7	7q11.21	glutamyl aminopeptidase (aminopeptidase A) pseudogene	pseudo	-	-	-	-	20201124	-
9606	100421387	LOC100421387	-	-	Ensembl:ENSG00000229110	7	7q21.11	heterogeneous nuclear ribonucleoprotein A3 pseudogene	pseudo	-	-	-	-	20201124	-
9606	100421389	HNRNPA1P9	-	-	HGNC:HGNC:39127	7	7q21.12	heterogeneous nuclear ribonucleoprotein A1 pseudogene 9	pseudo	HNRNPA1P9	heterogeneous nuclear ribonucleoprotein A1 pseudogene 9	O	-	20201124	-
9606	100421390	EIF5P1	-	-	HGNC:HGNC:51465	X	Xp22.2	eukaryotic translation initiation factor 5 pseudogene 1	pseudo	EIF5P1	eukaryotic translation initiation factor 5 pseudogene 1	O	-	20201124	-
9606	100421391	EIF5P2	-	-	HGNC:HGNC:51466	X	Xp22.12	eukaryotic translation initiation factor 5 pseudogene 2	pseudo	EIF5P2	eukaryotic translation initiation factor 5 pseudogene 2	O	-	20201124	-
9606	100421395	HNRNPA3P12	-	-	HGNC:HGNC:48758|Ensembl:ENSG00000219102	1	1p32.3	heterogeneous nuclear ribonucleoprotein A3 pseudogene 12	pseudo	HNRNPA3P12	heterogeneous nuclear ribonucleoprotein A3 pseudogene 12	O	-	20201124	-
9606	100421397	HNRNPA1P68	-	-	HGNC:HGNC:48798	1	1p21.2	heterogeneous nuclear ribonucleoprotein A1 pseudogene 68	pseudo	HNRNPA1P68	heterogeneous nuclear ribonucleoprotein A1 pseudogene 68	O	-	20201124	-
9606	100421398	HNRNPA1P54	-	-	HGNC:HGNC:48784	1	1q25.2	heterogeneous nuclear ribonucleoprotein A1 pseudogene 54	pseudo	HNRNPA1P54	heterogeneous nuclear ribonucleoprotein A1 pseudogene 54	O	-	20201124	-
9606	100421399	HNRNPA1P46	-	-	HGNC:HGNC:48776	1	1q31.2	heterogeneous nuclear ribonucleoprotein A1 pseudogene 46	pseudo	HNRNPA1P46	heterogeneous nuclear ribonucleoprotein A1 pseudogene 46	O	-	20201124	-
9606	100421400	LOC100421400	-	-	Ensembl:ENSG00000228187	1	1p31.1	alanyl-tRNA synthetase domain containing 1 pseudogene	pseudo	-	-	-	-	20201124	-
9606	100421401	LOC100421401	-	-	-	1	1p22.2	guanylate binding protein family member 6 pseudogene	pseudo	-	-	-	-	20201124	-
9606	100421402	LOC100421402	-	-	Ensembl:ENSG00000232499	1	1p13.2	heterogeneous nuclear ribonucleoprotein A1 pseudogene	pseudo	-	-	-	-	20201124	-
9606	100421404	LOC100421404	-	-	-	2	2p24.1	RP9, pre-mRNA splicing factor pseudogene	pseudo	-	-	-	retinitis pigmentosa 9 (autosomal dominant) pseudogene	20201124	-
9606	100421409	LOC100421409	-	-	-	2	2q32.2	glucosamine-phosphate N-acetyltransferase 1 pseudogene	pseudo	-	-	-	-	20201124	-
9606	100421413	HNRNPA3P10	-	-	HGNC:HGNC:48756|Ensembl:ENSG00000257851	12	12q13.13	heterogeneous nuclear ribonucleoprotein A3 pseudogene 10	pseudo	HNRNPA3P10	heterogeneous nuclear ribonucleoprotein A3 pseudogene 10	O	-	20201124	-
9606	100421414	LOC100421414	-	-	-	19	19q13.11	glial cells missing transcription factor 1 pseudogene	pseudo	-	-	-	glial cells missing homolog 1 (Drosophila) pseudogene	20201124	-
9606	100421415	HNRNPA3P9	-	-	HGNC:HGNC:48755|Ensembl:ENSG00000270903	11	11p13	heterogeneous nuclear ribonucleoprotein A3 pseudogene 9	pseudo	HNRNPA3P9	heterogeneous nuclear ribonucleoprotein A3 pseudogene 9	O	-	20201124	-
9606	100421417	LOC100421417	-	-	-	11	11q25	ATPase H+/K+ transporting subunit beta pseudogene	pseudo	-	-	-	ATPase H+/K+ transporting beta subunit pseudogene	20201124	-
9606	100421419	LOC100421419	-	-	-	5	5p15.33	protein phosphatase 4 regulatory subunit 2 pseudogene	pseudo	-	-	-	-	20201124	-
9606	100421420	TPT1P5	-	-	HGNC:HGNC:49296|Ensembl:ENSG00000214108	5	5p13.3	tumor protein, translationally-controlled 1 pseudogene 5	pseudo	TPT1P5	tumor protein, translationally-controlled 1 pseudogene 5	O	-	20201124	-
9606	100421422	ANKRD20A10P	-	ANKRD20A4P1	HGNC:HGNC:39707	13	13q12.12	ankyrin repeat domain 20 family member A10, pseudogene	pseudo	ANKRD20A10P	ankyrin repeat domain 20 family member A10, pseudogene	O	ankyrin repeat domain 20 family, member A4 pseudogene 1	20201124	-
9606	100421424	HNRNPA1P29	-	-	HGNC:HGNC:39547|Ensembl:ENSG00000235784	13	13q31.3	heterogeneous nuclear ribonucleoprotein A1 pseudogene 29	pseudo	HNRNPA1P29	heterogeneous nuclear ribonucleoprotein A1 pseudogene 29	O	-	20201124	-
9606	100421427	ANKRD20A16P	-	-	HGNC:HGNC:43607	21	21p11.2	ankyrin repeat domain 20 family member A16, pseudogene	pseudo	ANKRD20A16P	ankyrin repeat domain 20 family member A16, pseudogene	O	-	20201124	-
9606	100421428	RNGTTP1	-	-	HGNC:HGNC:39652|Ensembl:ENSG00000237731	21	21q21.3	RNA guanylyltransferase and 5'-phosphatase pseudogene 1	pseudo	RNGTTP1	RNA guanylyltransferase and 5'-phosphatase pseudogene 1	O	-	20201124	-
9606	100421429	RTEL1P1	-	-	HGNC:HGNC:44213|Ensembl:ENSG00000251441	4	4q25	regulator of telomere elongation helicase 1 pseudogene 1	pseudo	RTEL1P1	regulator of telomere elongation helicase 1 pseudogene 1	O	-	20201124	-
9606	100421430	HNRNPA1P74	-	-	HGNC:HGNC:48804	15	15q21.3	heterogeneous nuclear ribonucleoprotein A1 pseudogene 74	pseudo	HNRNPA1P74	heterogeneous nuclear ribonucleoprotein A1 pseudogene 74	O	-	20201124	-
9606	100421431	HNRNPA3P11	-	-	HGNC:HGNC:48757|Ensembl:ENSG00000260689	15	15q21.3	heterogeneous nuclear ribonucleoprotein A3 pseudogene 11	pseudo	HNRNPA3P11	heterogeneous nuclear ribonucleoprotein A3 pseudogene 11	O	-	20201124	-
9606	100421432	HNRNPA1P44	-	-	HGNC:HGNC:48774	15	15q22.31	heterogeneous nuclear ribonucleoprotein A1 pseudogene 44	pseudo	HNRNPA1P44	heterogeneous nuclear ribonucleoprotein A1 pseudogene 44	O	-	20201124	-
9606	100421433	HNRNPA1P71	-	-	HGNC:HGNC:48801	15	15q13.3	heterogeneous nuclear ribonucleoprotein A1 pseudogene 71	pseudo	HNRNPA1P71	heterogeneous nuclear ribonucleoprotein A1 pseudogene 71	O	-	20201124	-
9606	100421436	UBE2FP1	-	-	HGNC:HGNC:44535	3	3p22.2	UBE2F pseudogene 1	pseudo	UBE2FP1	UBE2F pseudogene 1	O	ubiquitin conjugating enzyme E2 F (putative) pseudogene 1|ubiquitin conjugating enzyme E2F (putative) pseudogene 1	20201124	-
9606	100421437	DNAJB6P7	-	-	HGNC:HGNC:54760|Ensembl:ENSG00000243508	3	3q21.2	DNAJB6 pseudogene 7	pseudo	DNAJB6P7	DNAJB6 pseudogene 7	O	DnaJ (Hsp40) homolog, subfamily B, member 7 pseudogene|DnaJ heat shock protein family (Hsp40) member B7 pseudogene	20201124	-
9606	100421438	LOC100421438	-	-	-	3	3q22.3	DnaJ heat shock protein family (Hsp40) member C8 pseudogene	pseudo	-	-	-	DnaJ (Hsp40) homolog, subfamily C, member 8 pseudogene	20201124	-
9606	100421439	TPT1P3	-	-	HGNC:HGNC:49295|Ensembl:ENSG00000241899	3	3q23	tumor protein, translationally-controlled 1 pseudogene 3	pseudo	TPT1P3	tumor protein, translationally-controlled 1 pseudogene 3	O	-	20201124	-
9606	100421444	LOC100421444	-	-	-	8	8q21.2	glucosamine-phosphate N-acetyltransferase 1 pseudogene	pseudo	-	-	-	-	20201124	-
9606	100421446	LOC100421446	-	-	-	8	8p23.1	nuclear receptor binding SET domain protein 3 pseudogene	pseudo	-	-	-	Wolf-Hirschhorn syndrome candidate 1-like 1 pseudogene	20201124	-
9606	100421451	HNRNPA3P16	-	-	HGNC:HGNC:48762|Ensembl:ENSG00000267233	18	18q21.2	heterogeneous nuclear ribonucleoprotein A3 pseudogene 16	pseudo	HNRNPA3P16	heterogeneous nuclear ribonucleoprotein A3 pseudogene 16	O	-	20201124	-
9606	100421455	EIF4EP4	-	-	HGNC:HGNC:51462|Ensembl:ENSG00000232968	7	7q21.11	eukaryotic translation initiation factor 4E pseudogene 4	pseudo	EIF4EP4	eukaryotic translation initiation factor 4E pseudogene 4	O	-	20201124	-
9606	100421462	TRAPPC2LP1	-	-	HGNC:HGNC:54982|Ensembl:ENSG00000231053	X	Xq13.1	TRAPPC2L pseudogene 1	pseudo	TRAPPC2LP1	TRAPPC2L pseudogene 1	O	trafficking protein particle complex 2-like pseudogene	20201124	-
9606	100421465	LOC100421465	-	-	Ensembl:ENSG00000235251	1	1p22.3	ubiquitin like modifier activating enzyme 2 pseudogene	pseudo	-	-	-	-	20201124	-
9606	100421468	LOC100421468	-	-	Ensembl:ENSG00000225568	1	1p22.3	ubiquitin like modifier activating enzyme 2 pseudogene	pseudo	-	-	-	-	20201124	-
9606	100421471	LOC100421471	-	-	-	1	1q25.3	NSE4 homolog A, SMC5-SMC6 complex component pseudogene	pseudo	-	-	-	NSE4 homolog, SMC5-SMC6 complex component A pseudogene|non-SMC element 4 homolog A (S. cerevisiae) pseudogene	20201124	-
9606	100421472	MTFR2P1	-	-	HGNC:HGNC:54773	2	2p15	MTFR2 pseudogene 1	pseudo	MTFR2P1	MTFR2 pseudogene 1	O	family with sequence similarity 54, member A pseudogene|mitochondrial fission regulator 2 pseudogene	20201124	-
9606	100421473	TVP23BP2	-	FAM18B4P	HGNC:HGNC:38869	2	2p13.1	TVP23B pseudogene 2	pseudo	TVP23BP2	TVP23B pseudogene 2	O	family with sequence similarity 18, member B pseudogene|family with sequence similarity 18, member B4, pseudogene|trans-golgi network vesicle protein 23 homolog B pseudogene 2	20201124	-
9606	100421474	LOC100421474	-	-	-	2	2q31.1	CYFIP related Rac1 interactor B pseudogene	pseudo	-	-	-	family with sequence similarity 49 member B pseudogene	20201124	-
9606	100421478	FAM71BP1	-	-	HGNC:HGNC:49805|Ensembl:ENSG00000270683	9	9p21.2	family with sequence similarity 71 member B pseudogene 1	pseudo	FAM71BP1	family with sequence similarity 71 member B pseudogene 1	O	-	20201124	-
9606	100421479	HTR1DP1	-	-	HGNC:HGNC:5290	12	12p13.33	5-hydroxytryptamine receptor 1D pseudogene 1	pseudo	HTR1DP1	5-hydroxytryptamine receptor 1D pseudogene 1	O	5-hydroxytryptamine (serotonin) receptor 1D pseudogene 1|5-hydroxytryptamine (serotonin) receptor 1D, G protein-coupled pseudogene	20201124	-
9606	100421480	TPT1P12	-	-	HGNC:HGNC:49303	12	12p13.31	tumor protein, translationally-controlled 1 pseudogene 12	pseudo	TPT1P12	tumor protein, translationally-controlled 1 pseudogene 12	O	-	20201124	-
9606	100421482	LOC100421482	-	-	-	12	12q24.13	DnaJ (Hsp40) homolog, subfamily C, member 2 pseudogene	pseudo	-	-	-	DnaJ heat shock protein family (Hsp40) member C2 pseudogene	20201124	-
9606	100421483	LOC100421483	-	-	-	19	19p13.3	transforming growth factor beta receptor 1 pseudogene	pseudo	-	-	-	-	20201124	-
9606	100421484	MARK2P11	-	-	HGNC:HGNC:39802|Ensembl:ENSG00000253743	5	5q33.3	microtubule affinity regulating kinase 2 pseudogene 11	pseudo	MARK2P11	microtubule affinity regulating kinase 2 pseudogene 11	O	MAP/microtubule affinity-regulating kinase 2 pseudogene 11	20201124	-
9606	100421485	MARK2P5	-	-	HGNC:HGNC:39796|Ensembl:ENSG00000248834	5	5p15.1	microtubule affinity regulating kinase 2 pseudogene 5	pseudo	MARK2P5	microtubule affinity regulating kinase 2 pseudogene 5	O	MAP/microtubule affinity-regulating kinase 2 pseudogene 5	20201124	-
9606	100421487	CCNQP2	-	FAM58AP1|FAM58CP|FAM58Y	HGNC:HGNC:38436	Y	Yq12	CCNQ pseudogene 2	pseudo	CCNQP2	CCNQ pseudogene 2	O	family with sequence similarity 58 member C, pseudogene|family with sequence similarity 58, member A pseudogene 1	20201124	-
9606	100421490	LOC100421490	-	-	-	20	20p12.2	DnaJ heat shock protein family (Hsp40) member C9 pseudogene	pseudo	-	-	-	DnaJ (Hsp40) homolog, subfamily C, member 9 pseudogene	20201124	-
9606	100421493	PIMREGP4	-	-	HGNC:HGNC:54615	4	4p15.2	PIMREG pseudogene 4	pseudo	PIMREGP4	PIMREG pseudogene 4	O	PICALM interacting mitotic regulator pseudogene|family with sequence similarity 64 member A pseudogene	20201124	-
9606	100421494	LOC100421494	-	-	-	4	4q21.1	microtubule affinity regulating kinase 2 pseudogene	pseudo	-	-	-	-	20201124	-
9606	100421495	ACTR6P1	-	-	HGNC:HGNC:44210|Ensembl:ENSG00000248915	4	4q25	ACTR6 pseudogene 1	pseudo	ACTR6P1	ACTR6 pseudogene 1	O	ARP6 actin-related protein 6 homolog pseudogene 1	20201124	-
9606	100421496	MARK2P4	-	-	HGNC:HGNC:39795|Ensembl:ENSG00000250372	4	4q34.2	microtubule affinity regulating kinase 2 pseudogene 4	pseudo	MARK2P4	microtubule affinity regulating kinase 2 pseudogene 4	O	MAP/microtubule affinity-regulating kinase 2 pseudogene 4	20201124	-
9606	100421498	MARK2P8	-	-	HGNC:HGNC:39799	3	3q21.3	microtubule affinity regulating kinase 2 pseudogene 8	pseudo	MARK2P8	microtubule affinity regulating kinase 2 pseudogene 8	O	MAP/microtubule affinity-regulating kinase 2 pseudogene 8	20201124	-
9606	100421499	MARK2P17	-	-	HGNC:HGNC:50318	3	3q21.3	microtubule affinity regulating kinase 2 pseudogene 17	pseudo	MARK2P17	microtubule affinity regulating kinase 2 pseudogene 17	O	MAP/microtubule affinity-regulating kinase 2 pseudogene 17|MAP/microtubule affinity-regulating kinase 4 pseudogene	20201124	-
9606	100421500	MARK2P6	-	-	HGNC:HGNC:39797	3	3q21.3	microtubule affinity regulating kinase 2 pseudogene 6	pseudo	MARK2P6	microtubule affinity regulating kinase 2 pseudogene 6	O	MAP/microtubule affinity-regulating kinase 2 pseudogene 6	20201124	-
9606	100421501	MARK2P1	-	-	HGNC:HGNC:39792	3	3p25.3	microtubule affinity regulating kinase 2 pseudogene 1	pseudo	MARK2P1	microtubule affinity regulating kinase 2 pseudogene 1	O	MAP/microtubule affinity-regulating kinase 2 pseudogene 1	20201124	-
9606	100421502	MARK2P2	-	-	HGNC:HGNC:39793	3	3p25.3	microtubule affinity regulating kinase 2 pseudogene 2	pseudo	MARK2P2	microtubule affinity regulating kinase 2 pseudogene 2	O	MAP/microtubule affinity-regulating kinase 2 pseudogene 2	20201124	-
9606	100421503	MARK3P2	-	-	HGNC:HGNC:50313	3	3p25.2	microtubule affinity regulating kinase 3 pseudogene 2	pseudo	MARK3P2	microtubule affinity regulating kinase 3 pseudogene 2	O	MAP/microtubule affinity-regulating kinase 3 pseudogene 2	20201124	-
9606	100421504	LOC100421504	-	-	-	3	3p25.2	microtubule affinity regulating kinase 4 pseudogene	pseudo	-	-	-	-	20201124	-
9606	100421505	LOC100421505	-	-	-	3	3p25.2	microtubule affinity regulating kinase 4 pseudogene	pseudo	-	-	-	-	20201124	-
9606	100421506	ILF2P1	-	-	HGNC:HGNC:44695|Ensembl:ENSG00000244226	3	3p14.1	interleukin enhancer binding factor 2 pseudogene 1	pseudo	ILF2P1	interleukin enhancer binding factor 2 pseudogene 1	O	interleukin enhancer binding factor 2, 45kDa pseudogene	20201124	-
9606	100421507	MARK2P3	-	-	HGNC:HGNC:39794	3	3q21.3	microtubule affinity regulating kinase 2 pseudogene 3	pseudo	MARK2P3	microtubule affinity regulating kinase 2 pseudogene 3	O	MAP/microtubule affinity-regulating kinase 2 pseudogene 3	20201124	-
9606	100421508	LOC100421508	-	-	Ensembl:ENSG00000270773	3	3q21.3	microtubule affinity regulating kinase 2 pseudogene	pseudo	-	-	-	-	20201124	-
9606	100421509	LARP7P4	-	-	HGNC:HGNC:49766|Ensembl:ENSG00000244024	3	3q24	LARP7 pseudogene 4	pseudo	LARP7P4	LARP7 pseudogene 4	O	La ribonucleoprotein domain family member 7 pseudogene 4	20201124	-
9606	100421510	LOC100421510	-	-	-	3	3q26.2	FAM20B, glycosaminoglycan xylosylkinase pseudogene	pseudo	-	-	-	family with sequence similarity 20 member B pseudogene	20201124	-
9606	100421511	LOC100421511	-	-	Ensembl:ENSG00000219712	6	6p25.3	microtubule affinity regulating kinase 2 pseudogene	pseudo	-	-	-	-	20201124	-
9606	100421512	RBPMS2P1	-	-	HGNC:HGNC:50509	6	6q13	RBPMS2 pseudogene 1	pseudo	RBPMS2P1	RBPMS2 pseudogene 1	O	RNA binding protein with multiple splicing 2 pseudogene	20201124	-
9606	100421513	LOC100421513	-	-	-	6	6q22.33	TBL1X receptor 1 pseudogene	pseudo	-	-	-	transducin beta like 1 X-linked receptor 1 pseudogene	20201124	-
9606	100421515	BMPR1AP1	-	BMPR1APS1	HGNC:HGNC:21742|Ensembl:ENSG00000219642	6	6q22.33	bone morphogenetic protein receptor type 1A pseudogene 1	pseudo	BMPR1AP1	bone morphogenetic protein receptor type 1A pseudogene 1	O	bone morphogenetic protein receptor, type IA pseudogene 1	20201124	-
9606	100421517	LOC100421517	-	-	-	6	6p12.3	DnaJ heat shock protein family (Hsp40) member C17 pseudogene	pseudo	-	-	-	DnaJ (Hsp40) homolog, subfamily C, member 17 pseudogene	20201124	-
9606	100421518	LOC100421518	-	-	-	6	6q27	mitotic arrest deficient 2 like 1 pseudogene	pseudo	-	-	-	MAD2 mitotic arrest deficient-like 1 (yeast) pseudogene	20201124	-
9606	100421523	LOC100421523	-	-	-	17	17q21.32	UDP-N-acetylglucosamine pyrophosphorylase 1 pseudogene	pseudo	-	-	-	-	20201124	-
9606	100421525	DNAJB6P8	-	-	HGNC:HGNC:54761|Ensembl:ENSG00000264529	17	17q23.3	DNAJB6 pseudogene 8	pseudo	DNAJB6P8	DNAJB6 pseudogene 8	O	DnaJ (Hsp40) homolog, subfamily B, member 7 pseudogene|DnaJ heat shock protein family (Hsp40) member B7 pseudogene	20201124	-
9606	100421527	LOC100421527	-	-	Ensembl:ENSG00000271702	18	18q23	DnaJ heat shock protein family (Hsp40) member C8 pseudogene	pseudo	-	-	-	DnaJ (Hsp40) homolog, subfamily C, member 8 pseudogene	20201124	-
9606	100421528	EIF4BP5	-	-	HGNC:HGNC:37938|Ensembl:ENSG00000261336	16	16q12.1	eukaryotic translation initiation factor 4B pseudogene 5	pseudo	EIF4BP5	eukaryotic translation initiation factor 4B pseudogene 5	O	-	20201124	-
9606	100421531	MARK2P7	-	-	HGNC:HGNC:39798|Ensembl:ENSG00000271117	7	7p14.2	microtubule affinity regulating kinase 2 pseudogene 7	pseudo	MARK2P7	microtubule affinity regulating kinase 2 pseudogene 7	O	MAP/microtubule affinity-regulating kinase 2 pseudogene 7	20201124	-
9606	100421533	EIF4A1P10	-	-	HGNC:HGNC:37930|Ensembl:ENSG00000229132	X	Xq21.31	eukaryotic translation initiation factor 4A1 pseudogene 10	pseudo	EIF4A1P10	eukaryotic translation initiation factor 4A1 pseudogene 10	O	-	20201124	-
9606	100421535	GEMIN8P3	-	-	HGNC:HGNC:37978|Ensembl:ENSG00000223772	X	Xq21.2	gem nuclear organelle associated protein 8 pseudogene 3	pseudo	GEMIN8P3	gem nuclear organelle associated protein 8 pseudogene 3	O	-	20201124	-
9606	100421536	LOC100421536	-	-	-	1	1p31.1	diphosphoinositol pentakisphosphate kinase 2 pseudogene	pseudo	-	-	-	-	20201124	-
9606	100421537	BPNT2P1	-	BPNT2P	HGNC:HGNC:54752|Ensembl:ENSG00000270936	1	1q32.2	BPNT2 pseudogene 1	pseudo	BPNT2P1	BPNT2 pseudogene 1	O	3'(2'), 5'-bisphosphate nucleotidase 2, pseudogene|inositol monophosphatase domain containing 1 pseudogene	20201210	-
9606	100421539	SUZ12P2	-	-	HGNC:HGNC:43872	14	14q11.2	SUZ12 pseudogene 2	pseudo	SUZ12P2	SUZ12 pseudogene 2	O	SUZ12 polycomb repressive complex 2 subunit pseudogene 2|suppressor of zeste 12 homolog pseudogene 2	20201124	-
9606	100421541	LOC100421541	-	-	-	14	14q24.1	DnaJ heat shock protein family (Hsp40) member C9 pseudogene	pseudo	-	-	-	DnaJ (Hsp40) homolog, subfamily C, member 9 pseudogene	20201124	-
9606	100421542	DNAJA1P6	-	-	HGNC:HGNC:39342	22	22q11.21	DnaJ heat shock protein family (Hsp40) member A1 pseudogene 6	pseudo	DNAJA1P6	DnaJ heat shock protein family (Hsp40) member A1 pseudogene 6	O	DnaJ (Hsp40) homolog, subfamily A, member 1 pseudogene 6	20201124	-
9606	100421545	EIF4HP2	-	-	HGNC:HGNC:49036	22	22q12.2	eukaryotic translation initiation factor 4H pseudogene 2	pseudo	EIF4HP2	eukaryotic translation initiation factor 4H pseudogene 2	O	-	20201124	-
9606	100421548	LOC100421548	-	-	Ensembl:ENSG00000271003	2	2q11.1	family with sequence similarity 178 member B pseudogene	pseudo	-	-	-	-	20201124	-
9606	100421549	RFC5P1	-	-	HGNC:HGNC:50450	9	9q21.2	replication factor C 5 pseudogene 1	pseudo	RFC5P1	replication factor C 5 pseudogene 1	O	replication factor C (activator 1) 5, 36.5kDa pseudogene 1	20201124	-
9606	100421550	MARK3P1	-	-	HGNC:HGNC:50312|Ensembl:ENSG00000271642	12	12q13.11	microtubule affinity regulating kinase 3 pseudogene 1	pseudo	MARK3P1	microtubule affinity regulating kinase 3 pseudogene 1	O	MAP/microtubule affinity-regulating kinase 3 pseudogene 1	20201124	-
9606	100421558	LOC100421558	-	-	Ensembl:ENSG00000255281	11	11p14.1	microtubule affinity regulating kinase 2 pseudogene	pseudo	-	-	-	-	20201124	-
9606	100421559	LOC100421559	-	-	-	11	11p12	adaptor related protein complex 5 mu 1 subunit pseudogene	pseudo	-	-	-	-	20201124	-
9606	100421560	GCNT1P2	-	-	HGNC:HGNC:37972	5	5p14.3	glucosaminyl (N-acetyl) transferase 1, core 2 pseudogene 2	pseudo	GCNT1P2	glucosaminyl (N-acetyl) transferase 1, core 2 pseudogene 2	O	-	20201124	-
9606	100421561	LOC100421561	-	-	-	5	5q12.1	family with sequence similarity 133 member B pseudogene	pseudo	-	-	-	-	20201124	-
9606	100421565	MARK2P12	-	-	HGNC:HGNC:39803|Ensembl:ENSG00000229708	13	13q22.1	microtubule affinity regulating kinase 2 pseudogene 12	pseudo	MARK2P12	microtubule affinity regulating kinase 2 pseudogene 12	O	MAP/microtubule affinity-regulating kinase 2 pseudogene 12	20201124	-
9606	100421566	CCNQP3	-	FAM58DP	HGNC:HGNC:42022	13	13q12.11	CCNQ pseudogene 3	pseudo	CCNQP3	CCNQ pseudogene 3	O	family with sequence similarity 58 member D, pseudogene	20201124	-
9606	100421569	LOC100421569	-	-	Ensembl:ENSG00000237788	20	20q13.13	glyoxylate reductase 1 homolog (Arabidopsis) pseudogene	pseudo	-	-	-	-	20201209	-
9606	100421572	MESTP2	-	-	HGNC:HGNC:18208	15	15q22.2	mesoderm specific transcript pseudogene 2	pseudo	MESTP2	mesoderm specific transcript pseudogene 2	O	mesoderm specific transcript homolog pseudogene 2	20201124	-
9606	100421574	LOC100421574	-	-	-	15	15q23	family with sequence similarity 47 member C pseudogene	pseudo	-	-	-	-	20201124	-
9606	100421577	FAM21EP	-	-	HGNC:HGNC:45010|Ensembl:ENSG00000235618	10	10q11.23	family with sequence similarity 21, member A pseudogene	pseudo	FAM21EP	family with sequence similarity 21 member E, pseudogene	O	FAM21B pseudogene	20201124	-
9606	100421579	EIF4A2P2	-	-	HGNC:HGNC:45099	10	10q22.2	eukaryotic translation initiation factor 4A2 pseudogene 2	pseudo	EIF4A2P2	eukaryotic translation initiation factor 4A2 pseudogene 2	O	-	20201124	-
9606	100421580	LOC100421580	-	-	Ensembl:ENSG00000213431	3	3q12.2	abraxas 1, BRCA1 A complex subunit pseudogene	pseudo	-	-	-	-	20201124	-
9606	100421581	GCNT1P3	-	-	HGNC:HGNC:37973|Ensembl:ENSG00000231047	3	3q28	glucosaminyl (N-acetyl) transferase 1 pseudogene 3	pseudo	GCNT1P3	glucosaminyl (N-acetyl) transferase 1 pseudogene 3	O	glucosaminyl (N-acetyl) transferase 1, core 2 pseudogene 3	20201124	-
9606	100421582	PAIP1P1	-	bCX300M20.3|bPG254M11.3|bQB44E15.5	HGNC:HGNC:18240|Ensembl:ENSG00000233892	6	6p22.1	poly(A) binding protein interacting protein 1 pseudogene 1	pseudo	PAIP1P1	poly(A) binding protein interacting protein 1 pseudogene 1	O	bPG254M11.3 bCX300M20.3	20201124	-
9606	100421583	LOC100421583	-	-	-	6	6q14.3	hormonally up-regulated Neu-associated kinase pseudogene	pseudo	-	-	-	-	20201124	-
9606	100421588	SINHCAFP1	-	FAM60BP|HsT2323	HGNC:HGNC:19052	18	18q11.2	SINHCAF pseudogene 1	pseudo	SINHCAFP1	SINHCAF pseudogene 1	O	family with sequence similarity 60 member B, pseudogene|family with sequence similarity 60, member A pseudogene	20201124	-
9606	100421589	LRRC37A7P	-	-	HGNC:HGNC:43792	18	18q12.1	leucine rich repeat containing 37 member A7, pseudogene	pseudo	LRRC37A7P	leucine rich repeat containing 37 member A7, pseudogene	O	-	20201124	-
9606	100421591	LOC100421591	-	-	-	18	18q12.1	family with sequence similarity 76 member A pseudogene	pseudo	-	-	-	-	20201124	-
9606	100421594	LOC100421594	-	-	Ensembl:ENSG00000260438	16	16q21	mitochondrial carrier 2 pseudogene	pseudo	-	-	-	-	20201209	-
9606	100421595	THRAP3P3	-	-	HGNC:HGNC:54834|Ensembl:ENSG00000235920	7	7p21.3	THRAP3 pseudogene 3	pseudo	THRAP3P3	THRAP3 pseudogene 3	O	thyroid hormone receptor associated protein 3 pseudogene	20201124	-
9606	100421597	LOC100421597	-	-	-	7	7p21.3	peptidylprolyl isomerase like 4 pseudogene	pseudo	-	-	-	peptidylprolyl isomerase (cyclophilin)-like 4 pseudogene	20201124	-
9606	100421598	GCNT1P5	-	-	HGNC:HGNC:37975	7	7q11.23	glucosaminyl (N-acetyl) transferase 1 pseudogene 5	pseudo	GCNT1P5	glucosaminyl (N-acetyl) transferase 1 pseudogene 5	O	glucosaminyl (N-acetyl) transferase 1, core 2 pseudogene 5	20201124	-
9606	100421599	TVP23CP1	-	-	HGNC:HGNC:44646|Ensembl:ENSG00000223584	7	7q21.13	TVP23C pseudogene 1	pseudo	TVP23CP1	TVP23C pseudogene 1	O	family with sequence similarity 18, member B2 pseudogene|trans-golgi network vesicle protein 23 homolog C pseudogene 1	20201124	-
9606	100421601	PPATP2	-	-	HGNC:HGNC:48738|Ensembl:ENSG00000271433	X	Xq21.1	phosphoribosyl pyrophosphate amidotransferase pseudogene 2	pseudo	PPATP2	phosphoribosyl pyrophosphate amidotransferase pseudogene 2	O	-	20201124	-
9606	100421602	LOC100421602	-	-	-	X	Xp21.1	CDC42 binding protein kinase beta (DMPK-like) pseudogene	pseudo	-	-	-	-	20201124	-
9606	100421603	LOC100421603	-	-	Ensembl:ENSG00000276474	X	Xp11.22	family with sequence similarity 156 member A pseudogene	pseudo	-	-	-	-	20201124	-
9606	100421606	FAM133FP	-	-	HGNC:HGNC:54730|Ensembl:ENSG00000225934	1	1q42.13	family with sequence similarity 133 member A pseudogene	pseudo	FAM133FP	family with sequence similarity 133 member F, pseudogene	O	-	20201124	-
9606	100421610	C4BPAP3	-	-	HGNC:HGNC:51640	1	1q32.2	C4BPA pseudogene 3	pseudo	C4BPAP3	C4BPA pseudogene 3	O	complement component 4 binding protein, alpha pseudogene 3	20201124	-
9606	100421611	LOC100421611	-	-	Ensembl:ENSG00000271712	14	14q31.3	family with sequence similarity 71 member B pseudogene	pseudo	-	-	-	-	20201124	-
9606	100421614	LOC100421614	-	-	-	22	22q11.23	actin related protein 2 pseudogene	pseudo	-	-	-	ARP2 actin related protein 2 homolog pseudogene	20201124	-
9606	100421617	FAM133GP	-	-	HGNC:HGNC:54731|Ensembl:ENSG00000256079	12	12p12.1	family with sequence similarity 133 member A pseudogene	pseudo	FAM133GP	family with sequence similarity 133 member G, pseudogene	O	-	20201124	-
9606	100421618	LOC100421618	-	-	-	12	12q12	family with sequence similarity 166 member A pseudogene	pseudo	-	-	-	-	20201124	-
9606	100421620	LOC100421620	-	-	Ensembl:ENSG00000267218	19	19p13.12	RNA polymerase mitochondrial pseudogene	pseudo	-	-	-	polymerase (RNA) mitochondrial (DNA directed) pseudogene	20201124	-
9606	100421621	FAM187B2P	-	-	HGNC:HGNC:49213|Ensembl:ENSG00000262497	19	19q13.12	family with sequence similarity 187, member B pseudogene	pseudo	FAM187B2P	family with sequence similarity 187 member B2, pseudogene	O	-	20201124	-
9606	100421622	LOC100421622	-	-	Ensembl:ENSG00000256723	11	11q13.4	family with sequence similarity 91 member A1 pseudogene	pseudo	-	-	-	-	20201124	-
9606	100421623	ZP3P1	-	-	HGNC:HGNC:50856|Ensembl:ENSG00000250013	5	5q14.3	ZP3 pseudogene 1	pseudo	ZP3P1	ZP3 pseudogene 1	O	zona pellucida glycoprotein 3 (sperm receptor) pseudogene	20201124	-
9606	100421629	METTL21AP1	-	-	HGNC:HGNC:41921|Ensembl:ENSG00000229623	21	21q22.2	methyltransferase like 21A pseudogene 1	pseudo	METTL21AP1	methyltransferase like 21A pseudogene 1	O	family with sequence similarity 119, member A pseudogene	20201124	-
9606	100421630	LOC100421630	-	-	-	4	4q34.3	cutaneous T cell lymphoma-associated antigen 1 pseudogene	pseudo	-	-	-	-	20201124	-
9606	100421632	THRAP3P2	-	-	HGNC:HGNC:54830|Ensembl:ENSG00000259057	15	15q26.1	THRAP3 pseudogene 2	pseudo	THRAP3P2	THRAP3 pseudogene 2	O	thyroid hormone receptor associated protein 3 pseudogene	20201124	-
9606	100421633	WARS2P1	-	-	HGNC:HGNC:45116|Ensembl:ENSG00000227209	10	10q23.1	tryptophanyl tRNA synthetase 2 pseudogene 1	pseudo	WARS2P1	tryptophanyl tRNA synthetase 2 pseudogene 1	O	tryptophanyl tRNA synthetase 2, mitochondrial pseudogene	20201124	-
9606	100421634	CUBNP3	-	-	HGNC:HGNC:44985|Ensembl:ENSG00000235690	10	10q11.21	cubilin pseudogene 3	pseudo	CUBNP3	cubilin pseudogene 3	O	cubilin (intrinsic factor-cobalamin receptor) pseudogene 3	20201124	-
9606	100421636	LOC100421636	-	-	-	3	3q21.1	poly(ADP-ribose) polymerase family member 14 pseudogene	pseudo	-	-	-	-	20201124	-
9606	100421637	LOC100421637	-	-	-	3	3q22.1	acyl-CoA synthetase long chain family member 3 pseudogene	pseudo	-	-	-	-	20201124	-
9606	100421638	CTAGE13P	-	-	HGNC:HGNC:37298|Ensembl:ENSG00000230711	6	6q27	CTAGE family member 13, pseudogene	pseudo	CTAGE13P	CTAGE family member 13, pseudogene	O	-	20201124	-
9606	100421641	LOC100421641	-	-	-	16	16q22.1	zinc finger CCHC-type and RNA binding motif containing 1 pseudogene	pseudo	-	-	-	-	20201124	-
9606	100421642	ZP3P2	-	-	HGNC:HGNC:50857	7	7q33	ZP3 pseudogene 2	pseudo	ZP3P2	ZP3 pseudogene 2	O	zona pellucida glycoprotein 3 (sperm receptor) pseudogene	20201124	-
9606	100421646	LOC100421646	-	-	Ensembl:ENSG00000258823	14	14q11.2	von Willebrand factor A domain containing 5B2 pseudogene	pseudo	-	-	-	-	20201124	-
9606	100421648	SUCLA2P3	-	-	HGNC:HGNC:38103	2	2p23.3	SUCLA2 pseudogene 3	pseudo	SUCLA2P3	SUCLA2 pseudogene 3	O	succinate-CoA ligase ADP-forming beta subunit pseudogene 3	20201124	-
9606	100421651	LOC100421651	-	-	Ensembl:ENSG00000270470	2	2p12	caseinolytic mitochondrial matrix peptidase chaperone subunit X pseudogene	pseudo	-	-	-	caseinolytic mitochondrial matrix peptidase chaperone subunit pseudogene	20201124	-
9606	100421652	PTP4A1P1	-	-	HGNC:HGNC:41928	2	2q24.1	PTP4A1 pseudogene 1	pseudo	PTP4A1P1	PTP4A1 pseudogene 1	O	protein tyrosine phosphatase type IVA, member 1 pseudogene 1	20201124	-
9606	100421655	LOC100421655	-	-	-	9	9q21.11	adaptor related protein complex 3 subunit mu 2 pseudogene	pseudo	-	-	-	adaptor related protein complex 3 mu 2 subunit pseudogene	20201124	-
9606	100421657	HNRNPDLP4	-	-	HGNC:HGNC:48808	19	19q13.43	HNRNPDL pseudogene 4	pseudo	HNRNPDLP4	HNRNPDL pseudogene 4	O	heterogeneous nuclear ribonucleoprotein D-like pseudogene 4	20201124	-
9606	100421658	LOC100421658	-	-	Ensembl:ENSG00000256254	11	11q22.2	sacsin molecular chaperone pseudogene	pseudo	-	-	-	spastic ataxia of Charlevoix-Saguenay (sacsin) pseudogene	20201124	-
9606	100421663	LOC100421663	-	-	-	20	20p11.23	cutaneous T cell lymphoma-associated antigen 1 pseudogene	pseudo	-	-	-	-	20201124	-
9606	100421664	LOC100421664	-	-	Ensembl:ENSG00000249077	4	4p16.3	Spi-C transcription factor (Spi-1/PU.1 related) pseudogene	pseudo	-	-	-	-	20201124	-
9606	100421667	LOC100421667	-	-	Ensembl:ENSG00000278552	15	15q11.2	abhydrolase domain containing 17C, depalmitoylase pseudogene	pseudo	-	-	-	abhydrolase domain containing 17C pseudogene|family with sequence similarity 108, member C1 pseudogene	20201124	-
9606	100421669	LOC100421669	-	-	-	3	3p24.3	ribosome binding protein 1 homolog 180kDa (dog) pseudogene	pseudo	-	-	-	-	20201124	-
9606	100421670	LOC100421670	-	-	Ensembl:ENSG00000240393	3	3q13.32	developmentally regulated GTP binding protein 1 pseudogene	pseudo	-	-	-	-	20201124	-
9606	100421671	SUCLG2P1	-	-	HGNC:HGNC:43996	3	3q23	SUCLG2 pseudogene 1	pseudo	SUCLG2P1	SUCLG2 pseudogene 1	O	succinate-CoA ligase GDP-forming beta subunit pseudogene 1	20201124	-
9606	100421672	LOC100421672	-	-	Ensembl:ENSG00000241804	3	3p14.2	small nuclear ribonucleoprotein polypeptide B2 pseudogene	pseudo	-	-	-	-	20201124	-
9606	100421673	LOC100421673	-	-	Ensembl:ENSG00000254425	8	8p22	small nuclear ribonucleoprotein polypeptide B2 pseudogene	pseudo	-	-	-	-	20201124	-
9606	100421674	LOC100421674	-	-	Ensembl:ENSG00000278346	17	17q21.2	kelch repeat and BTB domain containing 2 pseudogene	pseudo	-	-	-	-	20201124	-
9606	100421675	ARL2BPP9	-	-	HGNC:HGNC:39453	17	17q25.3	ADP ribosylation factor like GTPase 2 binding protein pseudogene 9	pseudo	ARL2BPP9	ADP ribosylation factor like GTPase 2 binding protein pseudogene 9	O	ADP-ribosylation factor like 2 binding protein pseudogene 9	20201124	-
9606	100421681	PTP4A1P7	-	-	HGNC:HGNC:41934	1	1q25.2	PTP4A1 pseudogene 7	pseudo	PTP4A1P7	PTP4A1 pseudogene 7	O	protein tyrosine phosphatase type IVA, member 1 pseudogene 7	20201124	-
9606	100421684	LOC100421684	-	-	Ensembl:ENSG00000271632	14	14q11.2	tetratricopeptide repeat domain 34 pseudogene	pseudo	-	-	-	-	20201124	-
9606	100421685	LOC100421685	-	-	-	22	22q11.1	tetratricopeptide repeat domain 34 pseudogene	pseudo	-	-	-	-	20201124	-
9606	100421689	NSA2P5	-	-	HGNC:HGNC:54584	2	2q31.1	NSA2 pseudogene 5	pseudo	NSA2P5	NSA2 pseudogene 5	O	NSA2 ribosome biogenesis homolog pseudogene	20201124	-
9606	100421690	LOC100421690	-	-	-	9	9q21.11	NSA2 ribosome biogenesis homolog (S. cerevisiae) pseudogene	pseudo	-	-	-	-	20201124	-
9606	100421691	LOC100421691	-	-	-	9	9p11.2	NSA2 ribosome biogenesis homolog (S. cerevisiae) pseudogene	pseudo	-	-	-	-	20201124	-
9606	100421692	LOC100421692	-	-	Ensembl:ENSG00000224245	9	9q22.32	leishmanolysin like peptidase pseudogene	pseudo	-	-	-	-	20201124	-
9606	100421693	NSA2P7	-	-	HGNC:HGNC:54588	9	9q22.32	NSA2 pseudogene 7	pseudo	NSA2P7	NSA2 pseudogene 7	O	NSA2 ribosome biogenesis homolog pseudogene	20201124	-
9606	100421694	GLULP5	-	-	HGNC:HGNC:37989	12	12q24.21	glutamate-ammonia ligase pseudogene 5	pseudo	GLULP5	glutamate-ammonia ligase pseudogene 5	O	glutamate-ammonia ligase (glutamine synthetase) pseudogene 5	20201124	-
9606	100421695	BNIP3P10	-	-	HGNC:HGNC:49690|Ensembl:ENSG00000270270	19	19p13.11	BCL2 interacting protein 3 pseudogene 10	pseudo	BNIP3P10	BCL2 interacting protein 3 pseudogene 10	O	BCL2/adenovirus E1B 19kDa interacting protein 3 pseudogene 10	20201124	-
9606	100421696	BNIP3P14	-	-	HGNC:HGNC:49694|Ensembl:ENSG00000274612	19	19p12	BCL2 interacting protein 3 pseudogene 14	pseudo	BNIP3P14	BCL2 interacting protein 3 pseudogene 14	O	BCL2/adenovirus E1B 19kDa interacting protein 3 pseudogene 14	20201124	-
9606	100421697	BNIP3P23	-	-	HGNC:HGNC:49703|Ensembl:ENSG00000268335	19	19p12	BCL2 interacting protein 3 pseudogene 23	pseudo	BNIP3P23	BCL2 interacting protein 3 pseudogene 23	O	BCL2/adenovirus E1B 19kDa interacting protein 3 pseudogene 23	20201124	-
9606	100421698	BNIP3P24	-	-	HGNC:HGNC:49704|Ensembl:ENSG00000269040	19	19p12	BCL2 interacting protein 3 pseudogene 24	pseudo	BNIP3P24	BCL2 interacting protein 3 pseudogene 24	O	BCL2/adenovirus E1B 19kDa interacting protein 3 pseudogene 24	20201124	-
9606	100421699	BNIP3P26	-	-	HGNC:HGNC:49706|Ensembl:ENSG00000268705	19	19p12	BCL2 interacting protein 3 pseudogene 26	pseudo	BNIP3P26	BCL2 interacting protein 3 pseudogene 26	O	BCL2/adenovirus E1B 19kDa interacting protein 3 pseudogene 26	20201124	-
9606	100421700	BNIP3P29	-	-	HGNC:HGNC:49709|Ensembl:ENSG00000269742	19	19p12	BCL2 interacting protein 3 pseudogene 29	pseudo	BNIP3P29	BCL2 interacting protein 3 pseudogene 29	O	BCL2/adenovirus E1B 19kDa interacting protein 3 pseudogene 29	20201124	-
9606	100421701	BNIP3P39	-	-	HGNC:HGNC:49719|Ensembl:ENSG00000269662	19	19p12	BCL2 interacting protein 3 pseudogene 39	pseudo	BNIP3P39	BCL2 interacting protein 3 pseudogene 39	O	BCL2/adenovirus E1B 19kDa interacting protein 3 pseudogene 39	20201124	-
9606	100421702	BNIP3P40	-	-	HGNC:HGNC:49720|Ensembl:ENSG00000268058	19	19p12	BCL2 interacting protein 3 pseudogene 40	pseudo	BNIP3P40	BCL2 interacting protein 3 pseudogene 40	O	BCL2/adenovirus E1B 19kDa interacting protein 3 pseudogene 40	20201124	-
9606	100421703	BNIP3P12	-	-	HGNC:HGNC:49692	19	19p12	BCL2 interacting protein 3 pseudogene 12	pseudo	BNIP3P12	BCL2 interacting protein 3 pseudogene 12	O	BCL2/adenovirus E1B 19kDa interacting protein 3 pseudogene 12	20201124	-
9606	100421704	BNIP3P17	-	-	HGNC:HGNC:49697|Ensembl:ENSG00000271524	19	19p12	BCL2 interacting protein 3 pseudogene 17	pseudo	BNIP3P17	BCL2 interacting protein 3 pseudogene 17	O	BCL2/adenovirus E1B 19kDa interacting protein 3 pseudogene 17	20201124	-
9606	100421705	BNIP3P20	-	-	HGNC:HGNC:49700|Ensembl:ENSG00000271704	19	19p12	BCL2 interacting protein 3 pseudogene 20	pseudo	BNIP3P20	BCL2 interacting protein 3 pseudogene 20	O	BCL2/adenovirus E1B 19kDa interacting protein 3 pseudogene 20	20201124	-
9606	100421706	BNIP3P22	-	-	HGNC:HGNC:49702|Ensembl:ENSG00000268174	19	19p12	BCL2 interacting protein 3 pseudogene 22	pseudo	BNIP3P22	BCL2 interacting protein 3 pseudogene 22	O	BCL2/adenovirus E1B 19kDa interacting protein 3 pseudogene 22	20201124	-
9606	100421707	BNIP3P25	-	-	HGNC:HGNC:49705|Ensembl:ENSG00000268322	19	19p12	BCL2 interacting protein 3 pseudogene 25	pseudo	BNIP3P25	BCL2 interacting protein 3 pseudogene 25	O	BCL2/adenovirus E1B 19kDa interacting protein 3 pseudogene 25	20201124	-
9606	100421708	BNIP3P27	-	-	HGNC:HGNC:49707	19	19p12	BCL2 interacting protein 3 pseudogene 27	pseudo	BNIP3P27	BCL2 interacting protein 3 pseudogene 27	O	BCL2/adenovirus E1B 19kDa interacting protein 3 pseudogene 27	20201124	-
9606	100421709	BNIP3P38	-	-	HGNC:HGNC:49718|Ensembl:ENSG00000268469	19	19p12	BCL2 interacting protein 3 pseudogene 38	pseudo	BNIP3P38	BCL2 interacting protein 3 pseudogene 38	O	BCL2/adenovirus E1B 19kDa interacting protein 3 pseudogene 38	20201124	-
9606	100421710	BNIP3P8	-	-	HGNC:HGNC:49675|Ensembl:ENSG00000269431	19	19p12	BCL2 interacting protein 3 pseudogene 8	pseudo	BNIP3P8	BCL2 interacting protein 3 pseudogene 8	O	BCL2/adenovirus E1B 19kDa interacting protein 3 pseudogene 8	20201124	-
9606	100421712	SUCLG2P3	-	-	HGNC:HGNC:43998	11	11q22.3	SUCLG2 pseudogene 3	pseudo	SUCLG2P3	SUCLG2 pseudogene 3	O	succinate-CoA ligase GDP-forming beta subunit pseudogene 3	20201124	-
9606	100421716	UBE2Q2P4Y	-	UBE2Q2PY1	HGNC:HGNC:38429|Ensembl:ENSG00000225491	Y	Yq11.23	ubiquitin conjugating enzyme E2 Q2 pseudogene 4, Y-linked	pseudo	UBE2Q2P4Y	ubiquitin conjugating enzyme E2 Q2 pseudogene 4, Y-linked	O	ubiquitin conjugating enzyme E2Q family member 2 pseudogene 4, Y-linked|ubiquitin-conjugating enzyme E2Q family member 2 pseudogene, Y-linked 1	20201124	-
9606	100421717	UBE2Q2P5Y	-	UBE2Q2PY2	HGNC:HGNC:38466|Ensembl:ENSG00000223636	Y	Yq11.23	ubiquitin conjugating enzyme E2 Q2 pseudogene 5, Y-linked	pseudo	UBE2Q2P5Y	ubiquitin conjugating enzyme E2 Q2 pseudogene 5, Y-linked	O	ubiquitin conjugating enzyme E2Q family member 2 pseudogene 5, Y-linked|ubiquitin-conjugating enzyme E2Q family member 2 pseudogene, Y-linked 2	20201124	-
9606	100421718	NEK4P1	-	-	HGNC:HGNC:39649|Ensembl:ENSG00000225735	21	21q21.1	NIMA-related kinase 4 pseudogene 1	pseudo	NEK4P1	NIMA-related kinase 4 pseudogene 1	O	NIMA (never in mitosis gene a)-related kinase 4 pseudogene 1	20201124	-
9606	100421721	NSA2P6	-	-	HGNC:HGNC:54587	4	4q31.3	NSA2 pseudogene 6	pseudo	NSA2P6	NSA2 pseudogene 6	O	NSA2 ribosome biogenesis homolog pseudogene	20201124	-
9606	100421724	BNIP3P5	-	-	HGNC:HGNC:39658	15	15q15.1	BCL2 interacting protein 3 pseudogene 5	pseudo	BNIP3P5	BCL2 interacting protein 3 pseudogene 5	O	BCL2/adenovirus E1B 19kDa interacting protein 3 pseudogene 5	20201124	-
9606	100421728	NEK4P3	-	-	HGNC:HGNC:39651	10	10q21.3	NIMA-related kinase 4 pseudogene 3	pseudo	NEK4P3	NIMA-related kinase 4 pseudogene 3	O	NIMA (never in mitosis gene a)-related kinase 4 pseudogene 3	20201124	-
9606	100421729	VPS26BP1	-	-	HGNC:HGNC:44612|Ensembl:ENSG00000224895	3	3p21.31	VPS26B pseudogene 1	pseudo	VPS26BP1	VPS26B pseudogene 1	O	vacuolar protein sorting 26 homolog B pseudogene 1	20201124	-
9606	100421730	LOC100421730	-	-	-	3	3p14.2	transmembrane p24 trafficking protein 2 pseudogene	pseudo	-	-	-	transmembrane emp24 domain trafficking protein 2 pseudogene	20201124	-
9606	100421731	VPS26AP1	-	-	HGNC:HGNC:44611	3	3q13.31	VPS26A pseudogene 1	pseudo	VPS26AP1	VPS26A pseudogene 1	O	vacuolar protein sorting 26 homolog A pseudogene 1	20201124	-
9606	100421733	EEF1GP6	-	-	HGNC:HGNC:44561|Ensembl:ENSG00000216518	6	6q16.1	eukaryotic translation elongation factor 1 gamma pseudogene 6	pseudo	EEF1GP6	eukaryotic translation elongation factor 1 gamma pseudogene 6	O	-	20201124	-
9606	100421734	NEK4P2	-	-	HGNC:HGNC:39650|Ensembl:ENSG00000264359	17	17p11.2	NIMA-related kinase 4 pseudogene 2	pseudo	NEK4P2	NIMA-related kinase 4 pseudogene 2	O	NIMA (never in mitosis gene a)-related kinase 4 pseudogene 2	20201124	-
9606	100421736	BNIP3P3	-	-	HGNC:HGNC:39656|Ensembl:ENSG00000265631	18	18p11.21	BCL2 interacting protein 3 pseudogene 3	pseudo	BNIP3P3	BCL2 interacting protein 3 pseudogene 3	O	BCL2/adenovirus E1B 19kDa interacting protein 3 pseudogene 3	20201124	-
9606	100421737	LOC100421737	-	-	-	18	18q21.1	ubiquitin specific peptidase 4 (proto-oncogene) pseudogene	pseudo	-	-	-	-	20201124	-
9606	100421741	ARAFP1	-	-	HGNC:HGNC:50824	7	7q11.21	ARAF pseudogene 1	pseudo	ARAFP1	ARAF pseudogene 1	O	A-Raf proto-oncogene, serine/threonine kinase pseudogene|v-raf murine sarcoma 3611 viral oncogene homolog pseudogene	20201124	-
9606	100421742	LOC100421742	-	-	-	7	7p22.2	NIF3 NGG1 interacting factor 3-like 1 (S. cerevisiae)	pseudo	-	-	-	NIF3 NGG1 interacting factor 3-like 1 (S. pombe) pseudogene	20201124	-
9606	100421746	LOC100421746	-	-	Ensembl:ENSG00000232765	X	Xp11.21	PAGE family member 5 pseudogene	pseudo	-	-	-	P antigen family, member 5 (prostate associated) pseudogene	20201124	-
9606	100421749	NSA2P1	-	-	HGNC:HGNC:54580	1	1q32.1	NSA2 pseudogene 1	pseudo	NSA2P1	NSA2 pseudogene 1	O	NSA2 ribosome biogenesis homolog pseudogene	20201124	-
9606	100421751	LOC100421751	-	-	Ensembl:ENSG00000259016	14	14q11.2	ATPase Na+/K+ transporting subunit beta 3 pseudogene	pseudo	-	-	-	-	20201124	-
9606	100421754	BNIP3P2	-	-	HGNC:HGNC:39655|Ensembl:ENSG00000236097	22	22q11.1	BCL2 interacting protein 3 pseudogene 2	pseudo	BNIP3P2	BCL2 interacting protein 3 pseudogene 2	O	BCL2/adenovirus E1B 19kDa interacting protein 3 pseudogene 2	20201124	-
9606	100421756	EEF1B2P7	-	-	HGNC:HGNC:51454|Ensembl:ENSG00000213055	2	2q37.1	eukaryotic translation elongation factor 1 beta 2 pseudogene 7	pseudo	EEF1B2P7	eukaryotic translation elongation factor 1 beta 2 pseudogene 7	O	-	20201124	-
9606	100421765	NSA2P4	-	-	HGNC:HGNC:54583	15	15q22.2	NSA2 pseudogene 4	pseudo	NSA2P4	NSA2 pseudogene 4	O	NSA2 ribosome biogenesis homolog pseudogene	20201124	-
9606	100421766	UBE2Q2P7	-	-	HGNC:HGNC:49413	15	15q25.2 alternate reference locus	ubiquitin conjugating enzyme E2 Q2 pseudogene 7	pseudo	UBE2Q2P7	ubiquitin conjugating enzyme E2 Q2 pseudogene 7	O	ubiquitin conjugating enzyme E2Q family member 2 pseudogene 7	20200624	-
9606	100421767	UBE2Q2P11	-	-	HGNC:HGNC:49522|Ensembl:ENSG00000259538	15	15q25.2	ubiquitin conjugating enzyme E2 Q2 pseudogene 11	pseudo	UBE2Q2P11	ubiquitin conjugating enzyme E2 Q2 pseudogene 11	O	ubiquitin conjugating enzyme E2Q family member 2 pseudogene 11	20201124	-
9606	100421768	UBE2Q2P12	-	-	HGNC:HGNC:49523|Ensembl:ENSG00000197627	15	15q25.2	ubiquitin conjugating enzyme E2 Q2 pseudogene 12	pseudo	UBE2Q2P12	ubiquitin conjugating enzyme E2 Q2 pseudogene 12	O	ubiquitin conjugating enzyme E2Q family member 2 pseudogene 12	20201124	-
9606	100421769	UBE2Q2P6	-	-	HGNC:HGNC:49412|Ensembl:ENSG00000275695	15	15q25.2	ubiquitin conjugating enzyme E2 Q2 pseudogene 6	pseudo	UBE2Q2P6	ubiquitin conjugating enzyme E2 Q2 pseudogene 6	O	ubiquitin conjugating enzyme E2Q family member 2 pseudogene 6	20201124	-
9606	100421771	UBE2Q2P8	-	-	HGNC:HGNC:49521	15	15q25.2	ubiquitin conjugating enzyme E2 Q2 pseudogene 8	pseudo	UBE2Q2P8	ubiquitin conjugating enzyme E2 Q2 pseudogene 8	O	ubiquitin conjugating enzyme E2Q family member 2 pseudogene 8	20201124	-
9606	100421774	EEF1B2P8	-	-	HGNC:HGNC:51455|Ensembl:ENSG00000230497	3	3q26.31	eukaryotic translation elongation factor 1 beta 2 pseudogene 8	pseudo	EEF1B2P8	eukaryotic translation elongation factor 1 beta 2 pseudogene 8	O	-	20201124	-
9606	100421775	LOC100421775	-	-	Ensembl:ENSG00000237115	6	6q23.2	leucine rich repeat containing 8 VRAC subunit B pseudogene	pseudo	-	-	-	leucine rich repeat containing 8 family member B pseudogene	20201124	-
9606	100421776	NIPA2P4	-	-	HGNC:HGNC:42044	8	8q21.13	NIPA2 pseudogene 4	pseudo	NIPA2P4	NIPA2 pseudogene 4	O	NIPA magnesium transporter 2 pseudogene 4|non imprinted in Prader-Willi/Angelman syndrome 2 pseudogene 4	20201124	-
9606	100421779	ACSM5P1	-	-	HGNC:HGNC:51295	16	16p12.3	acyl-CoA synthetase medium chain family member 5 pseudogene 1	pseudo	ACSM5P1	acyl-CoA synthetase medium chain family member 5 pseudogene 1	O	-	20201124	-
9606	100421782	LOC100421782	-	-	Ensembl:ENSG00000230785	7	7q31.2	heterogeneous nuclear ribonucleoprotein A1 like 2 pseudogene	pseudo	-	-	-	-	20201124	-
9606	100421784	STK24P1	-	-	HGNC:HGNC:50360	X	Xq26.3	serine/threonine kinase 24 pseudogene 1	pseudo	STK24P1	serine/threonine kinase 24 pseudogene 1	O	serine/threonine kinase 24 (STE20 homolog, yeast) pseudogene	20201124	-
9606	100421787	LOC100421787	-	-	Ensembl:ENSG00000223593	14	14q13.1	sulfotransferase family 1C member 2 pseudogene	pseudo	-	-	-	sulfotransferase family, cytosolic, 1C, member 2 pseudogene	20201124	-
9606	100421788	KMT5AP2	-	-	HGNC:HGNC:54727|Ensembl:ENSG00000232531	2	2p11.2	KMT5A pseudogene 2	pseudo	KMT5AP2	KMT5A pseudogene 2	O	SET domain containing (lysine methyltransferase) 8 pseudogene|lysine methyltransferase 5A pseudogene	20201124	-
9606	100421790	PUS7P1	-	-	HGNC:HGNC:49779	9	9p22.2	pseudouridylate synthase 7 pseudogene 1	pseudo	PUS7P1	pseudouridylate synthase 7 pseudogene 1	O	pseudouridylate synthase 7 homolog pseudogene	20201124	-
9606	100421793	LOC100421793	-	-	-	11	11q12.1	tRNA methyltransferase 11 homolog (S. cerevisiae) pseudogene	pseudo	-	-	-	-	20201124	-
9606	100421794	HNRNPCP6	-	-	HGNC:HGNC:48817|Ensembl:ENSG00000213305	11	11q14.1	heterogeneous nuclear ribonucleoprotein C pseudogene 6	pseudo	HNRNPCP6	heterogeneous nuclear ribonucleoprotein C pseudogene 6	O	heterogeneous nuclear ribonucleoprotein C (C1/C2) pseudogene	20201124	-
9606	100421795	ST3GAL5P1	-	-	HGNC:HGNC:45175	5	5p13.3	ST3GAL5 pseudogene 1	pseudo	ST3GAL5P1	ST3GAL5 pseudogene 1	O	ST3 beta-galactoside alpha-2,3-sialyltransferase 5 pseudogene 1	20201124	-
9606	100421796	EEF1A1P19	-	-	HGNC:HGNC:37892|Ensembl:ENSG00000249855	5	5p12	eukaryotic translation elongation factor 1 alpha 1 pseudogene 19	pseudo	EEF1A1P19	eukaryotic translation elongation factor 1 alpha 1 pseudogene 19	O	-	20201124	-
9606	100421797	EEF1A1P20	-	-	HGNC:HGNC:37893|Ensembl:ENSG00000249963	5	5q21.1	eukaryotic translation elongation factor 1 alpha 1 pseudogene 20	pseudo	EEF1A1P20	eukaryotic translation elongation factor 1 alpha 1 pseudogene 20	O	-	20201124	-
9606	100421798	LOC100421798	-	-	-	5	5q31.1	eukaryotic translation elongation factor 1 alpha 2 pseudogene	pseudo	-	-	-	-	20201124	-
9606	100421799	LONRF2P2	-	-	HGNC:HGNC:39829	13	13q11	LONRF2 pseudogene 2	pseudo	LONRF2P2	LONRF2 pseudogene 2	O	LON peptidase N-terminal domain and ring finger 2 pseudogene 2	20201124	-
9606	100421802	LOC100421802	-	-	-	4	4p16.3	protein phosphatase 2 regulatory subunit B, alpha pseudogene	pseudo	-	-	-	-	20201124	-
9606	100421803	ENPP7P9	-	-	HGNC:HGNC:48692|Ensembl:ENSG00000250476	4	4p16.3	ectonucleotide pyrophosphatase/phosphodiesterase 7 pseudogene 9	pseudo	ENPP7P9	ectonucleotide pyrophosphatase/phosphodiesterase 7 pseudogene 9	O	-	20201124	-
9606	100421804	ST3GAL1P1	-	-	HGNC:HGNC:45174	4	4q13.2	ST3GAL1 pseudogene 1	pseudo	ST3GAL1P1	ST3GAL1 pseudogene 1	O	ST3 beta-galactoside alpha-2,3-sialyltransferase 1 pseudogene 1	20201124	-
9606	100421805	ENPP7P10	-	-	HGNC:HGNC:48693|Ensembl:ENSG00000249767	4	4p16.1	ectonucleotide pyrophosphatase/phosphodiesterase 7 pseudogene 10	pseudo	ENPP7P10	ectonucleotide pyrophosphatase/phosphodiesterase 7 pseudogene 10	O	-	20201124	-
9606	100421806	ENPP7P11	-	-	HGNC:HGNC:48694|Ensembl:ENSG00000250942	4	4p16.1	ectonucleotide pyrophosphatase/phosphodiesterase 7 pseudogene 11	pseudo	ENPP7P11	ectonucleotide pyrophosphatase/phosphodiesterase 7 pseudogene 11	O	-	20201124	-
9606	100421807	EEF1A1P21	-	-	HGNC:HGNC:37894|Ensembl:ENSG00000249542	4	4p15.1	eukaryotic translation elongation factor 1 alpha 1 pseudogene 21	pseudo	EEF1A1P21	eukaryotic translation elongation factor 1 alpha 1 pseudogene 21	O	-	20201124	-
9606	100421808	LOC100421808	-	-	Ensembl:ENSG00000248237	4	4q13.1	protein phosphatase 2 regulatory subunit B, gamma pseudogene	pseudo	-	-	-	-	20201124	-
9606	100421809	LONRF2P3	-	-	HGNC:HGNC:54499	15	15q11.2	LONRF2 pseudogene 3	pseudo	LONRF2P3	LONRF2 pseudogene 3	O	LON peptidase N-terminal domain and ring finger 2 pseudogene	20201124	-
9606	100421810	LONRF2P4	-	-	HGNC:HGNC:54500	15	15q11.2	LONRF2 pseudogene 4	pseudo	LONRF2P4	LONRF2 pseudogene 4	O	LON peptidase N-terminal domain and ring finger 2 pseudogene	20201124	-
9606	100421811	LOC100421811	-	-	-	15	15q23	fumarylacetoacetate hydrolase domain containing 1 pseudogene	pseudo	-	-	-	-	20201124	-
9606	100421813	ENPP7P2	-	-	HGNC:HGNC:48685|Ensembl:ENSG00000239959	3	3p12.3	ectonucleotide pyrophosphatase/phosphodiesterase 7 pseudogene 2	pseudo	ENPP7P2	ectonucleotide pyrophosphatase/phosphodiesterase 7 pseudogene 2	O	-	20201124	-
9606	100421815	EEF1A1P23	-	-	HGNC:HGNC:37896|Ensembl:ENSG00000236297	3	3q29	eukaryotic translation elongation factor 1 alpha 1 pseudogene 23	pseudo	EEF1A1P23	eukaryotic translation elongation factor 1 alpha 1 pseudogene 23	O	-	20201124	-
9606	100421816	ENPP7P4	-	-	HGNC:HGNC:48687|Ensembl:ENSG00000241278	3	3q21.2	ectonucleotide pyrophosphatase/phosphodiesterase 7 pseudogene 4	pseudo	ENPP7P4	ectonucleotide pyrophosphatase/phosphodiesterase 7 pseudogene 4	O	-	20201124	-
9606	100421817	LOC100421817	-	-	Ensembl:ENSG00000244503	3	3q25.1	eukaryotic translation elongation factor 1 alpha 2 pseudogene	pseudo	-	-	-	-	20201124	-
9606	100421819	KMT5AP3	-	-	HGNC:HGNC:54728|Ensembl:ENSG00000242583	3	3q26.2	KMT5A pseudogene 3	pseudo	KMT5AP3	KMT5A pseudogene 3	O	SET domain containing (lysine methyltransferase) 8 pseudogene|lysine methyltransferase 5A pseudogene	20201124	-
9606	100421820	EEF1A1P36	-	-	HGNC:HGNC:37914|Ensembl:ENSG00000223912	6	6q23.2	eukaryotic translation elongation factor 1 alpha 1 pseudogene 36	pseudo	EEF1A1P36	eukaryotic translation elongation factor 1 alpha 1 pseudogene 36	O	-	20201124	-
9606	100421821	LOC100421821	-	-	-	8	8p21.2	protein phosphatase 4 regulatory subunit 3B pseudogene	pseudo	-	-	-	SMEK homolog 2, suppressor of mek1 (Dictyostelium) pseudogene	20201124	-
9606	100421822	LOC100421822	-	-	-	8	8q12.1	protein tyrosine phosphatase non-receptor type 11 pseudogene	pseudo	-	-	-	-	20201124	-
9606	100421823	ENPP7P1	-	-	HGNC:HGNC:48699|Ensembl:ENSG00000249188	8	8p23.1	ectonucleotide pyrophosphatase/phosphodiesterase 7 pseudogene 1	pseudo	ENPP7P1	ectonucleotide pyrophosphatase/phosphodiesterase 7 pseudogene 1	O	-	20201124	-
9606	100421824	LOC100421824	-	-	-	8	8q11.23	DNA polymerase epsilon 2, accessory subunit pseudogene	pseudo	-	-	-	polymerase (DNA) epsilon 2, accessory subunit pseudogene	20201124	-
9606	100421825	EEF1A1P37	-	-	HGNC:HGNC:37915	8	8q23.3	eukaryotic translation elongation factor 1 alpha 1 pseudogene 37	pseudo	EEF1A1P37	eukaryotic translation elongation factor 1 alpha 1 pseudogene 37	O	-	20201124	-
9606	100421827	LONRF2P1	-	-	HGNC:HGNC:39828|Ensembl:ENSG00000266605	18	18p11.21	LONRF2 pseudogene 1	pseudo	LONRF2P1	LONRF2 pseudogene 1	O	LON peptidase N-terminal domain and ring finger 2 pseudogene 1	20201124	-
9606	100421828	HNRNPCP4	-	-	HGNC:HGNC:48816	16	16p13.13	heterogeneous nuclear ribonucleoprotein C pseudogene 4	pseudo	HNRNPCP4	heterogeneous nuclear ribonucleoprotein C pseudogene 4	O	heterogeneous nuclear ribonucleoprotein C (C1/C2) pseudogene	20201124	-
9606	100421829	EEF1A1P10	-	EEF1AL8	HGNC:HGNC:3205|Ensembl:ENSG00000243746	7	7q35	eukaryotic translation elongation factor 1 alpha 1 pseudogene 10	pseudo	EEF1A1P10	eukaryotic translation elongation factor 1 alpha 1 pseudogene 10	O	eukaryotic translation elongation factor 1 alpha-like 8	20201124	-
9606	100421840	LOC100421840	-	-	Ensembl:ENSG00000236468	1	1q32.1	eukaryotic translation elongation factor 1 alpha 2 pseudogene	pseudo	-	-	-	-	20201124	-
9606	100421842	LOC100421842	-	-	Ensembl:ENSG00000271475	1	1q42.13	eukaryotic translation elongation factor 1 alpha 2 pseudogene	pseudo	-	-	-	-	20201124	-
9606	100421854	EEF1A1P4	-	EEF1AL2	HGNC:HGNC:3199|Ensembl:ENSG00000245205	12	12p12.3	eukaryotic translation elongation factor 1 alpha 1 pseudogene 4	pseudo	EEF1A1P4	eukaryotic translation elongation factor 1 alpha 1 pseudogene 4	O	eukaryotic translation elongation factor 1 alpha 2 pseudogene|eukaryotic translation elongation factor 1 alpha-like 2	20201124	-
9606	100421855	LOC100421855	-	-	-	12	12q13.11	SCO1 cytochrome c oxidase assembly protein pseudogene	pseudo	-	-	-	-	20201124	-
9606	100421859	ENPP7P7	-	-	HGNC:HGNC:48690|Ensembl:ENSG00000273819	11	11q13.2	ectonucleotide pyrophosphatase/phosphodiesterase 7 pseudogene 7	pseudo	ENPP7P7	ectonucleotide pyrophosphatase/phosphodiesterase 7 pseudogene 7	O	-	20201124	-
9606	100421860	ENPP7P8	-	-	HGNC:HGNC:48691|Ensembl:ENSG00000255319	11	11q13.4	ectonucleotide pyrophosphatase/phosphodiesterase 7 pseudogene 8	pseudo	ENPP7P8	ectonucleotide pyrophosphatase/phosphodiesterase 7 pseudogene 8	O	-	20201124	-
9606	100421861	CBX3P3	-	-	HGNC:HGNC:42875	5	5q22.2	chromobox 3 pseudogene 3	pseudo	CBX3P3	chromobox 3 pseudogene 3	O	chromobox homolog 3 (HP1 gamma homolog, Drosophila) pseudogene|chromobox homolog 3 pseudogene 3	20201124	-
9606	100421863	LOC100421863	-	-	-	5	5q14.3	ASH2 like, histone lysine methyltransferase complex subunit pseudogene	pseudo	-	-	-	ash2 (absent, small, or homeotic)-like (Drosophila) pseudogene	20201124	-
9606	100421865	EEF1A1P3	-	EEF1AL|EEF1AL1	HGNC:HGNC:3194|Ensembl:ENSG00000232587	13	13q12.2	eukaryotic translation elongation factor 1 alpha 1 pseudogene 3	pseudo	EEF1A1P3	eukaryotic translation elongation factor 1 alpha 1 pseudogene 3	O	EEF1A1 (Eukaryotic translation elongation factor 1 alpha 1) pseudogene|eukaryotic translation elongation factor 1 alpha 2 pseudogene|eukaryotic translation elongation factor 1 alpha-like 1 pseudogene	20201124	-
9606	100421868	LOC100421868	-	-	-	4	4q31.1	glucose-fructose oxidoreductase domain containing 2 pseudogene	pseudo	-	-	-	-	20201124	-
9606	100421870	LOC100421870	-	-	Ensembl:ENSG00000233724	10	10q21.3	WW domain containing E3 ubiquitin protein ligase 2 pseudogene	pseudo	-	-	-	-	20201124	-
9606	100421893	LOC100421893	-	-	-	8	8q22.2	insulin like growth factor 2 mRNA binding protein 2 pseudogene	pseudo	-	-	-	-	20201124	-
9606	100421894	LOC100421894	-	-	-	18	18q23	exportin for tRNA pseudogene	pseudo	-	-	-	-	20201124	-
9606	100421901	LOC100421901	-	-	Ensembl:ENSG00000271368	7	7q31.1	immunoglobulin binding protein 1 pseudogene	pseudo	-	-	-	immunoglobulin (CD79A) binding protein 1 pseudogene	20201124	-
9606	100421910	LOC100421910	-	-	Ensembl:ENSG00000230973	X	Xq26.2	olfactory receptor family 5 subfamily R member 1 (gene/pseudogene) pseudogene	pseudo	-	-	-	-	20201124	-
9606	100421925	MOB4P1	-	-	HGNC:HGNC:54749	2	2p13.3	MOB4 pseudogene 1	pseudo	MOB4P1	MOB4 pseudogene 1	O	MOB family member 4, phocein pseudogene	20201124	-
9606	100421926	NACAP9	-	NACAP4	HGNC:HGNC:49491	2	2p24.3	NACA pseudogene 9	pseudo	NACAP9	NACA pseudogene 9	O	NACA pseudogene 4|nascent polypeptide associated complex alpha subunit pseudogene 4|nascent-polypeptide-associated complex alpha polypeptide pseudogene 4	20201124	-
9606	100421943	CBX3P5	-	-	HGNC:HGNC:42877	12	12q22	chromobox 3 pseudogene 5	pseudo	CBX3P5	chromobox 3 pseudogene 5	O	chromobox homolog 3 (HP1 gamma homolog, Drosophila) pseudogene|chromobox homolog 3 pseudogene 5	20201124	-
9606	100421973	ARPC3P4	-	-	HGNC:HGNC:39434	11	11q13.4	actin related protein 2/3 complex subunit 3 pseudogene 4	pseudo	ARPC3P4	actin related protein 2/3 complex subunit 3 pseudogene 4	O	actin related protein 2/3 complex, subunit 3, 21kDa pseudogene	20201124	-
9606	100421975	CBX3P7	-	-	HGNC:HGNC:42879	11	11q14.3	chromobox 3 pseudogene 7	pseudo	CBX3P7	chromobox 3 pseudogene 7	O	chromobox homolog 3 (HP1 gamma homolog, Drosophila) pseudogene|chromobox homolog 3 pseudogene 7	20201124	-
9606	100421976	LOC100421976	-	-	-	11	11q23.2	interferon stimulated exonuclease gene 20 like 2 pseudogene	pseudo	-	-	-	interferon stimulated exonuclease gene 20kDa like 2 pseudogene	20201124	-
9606	100421985	LOC100421985	-	-	Ensembl:ENSG00000254937	11	11q24.2	olfactory receptor family 8 subfamily B member 3 pseudogene	pseudo	-	-	-	-	20201124	-
9606	100422013	LOC100422013	-	-	Ensembl:ENSG00000278824	5	5q13.2	catenin beta 1 pseudogene	pseudo	-	-	-	catenin (cadherin-associated protein), beta 1, 88kDa pseudogene	20201124	-
9606	100422019	EFL1P2	-	EFTUD1P2	HGNC:HGNC:44202|Ensembl:ENSG00000248998	4	4q13.1	elongation factor like GTPase 1 pseudogene 2	pseudo	EFL1P2	elongation factor like GTPase 1 pseudogene 2	O	elongation factor Tu GTP binding domain containing 1 pseudogene 2	20201124	-
9606	100422020	LOC100422020	-	-	Ensembl:ENSG00000249890	4	4q13.2	UDP glucuronosyltransferase family 2 member B7 pseudogene	pseudo	-	-	-	-	20201124	-
9606	100422021	LOC100422021	-	-	-	4	4q13.2	UDP glucuronosyltransferase family 2 member B4 pseudogene	pseudo	-	-	-	-	20201124	-
9606	100422022	LOC100422022	-	-	Ensembl:ENSG00000251691	4	4q13.2	UDP glucuronosyltransferase family 2 member A3 pseudogene	pseudo	-	-	-	-	20201124	-
9606	100422023	UGT2A3P7	-	-	HGNC:HGNC:39429|Ensembl:ENSG00000248886	4	4q13.3	UDP glucuronosyltransferase family 2 member A3 pseudogene 7	pseudo	UGT2A3P7	UDP glucuronosyltransferase family 2 member A3 pseudogene 7	O	UDP glucuronosyltransferase 2 family, polypeptide A3 pseudogene 7	20201124	-
9606	100422024	LOC100422024	-	-	Ensembl:ENSG00000251177	4	4q13.3	UDP glucuronosyltransferase family 2 member B7 pseudogene	pseudo	-	-	-	-	20201124	-
9606	100422026	LOC100422026	-	-	-	4	4q13.2	UDP glucuronosyltransferase family 2 member A3 pseudogene	pseudo	-	-	-	-	20201124	-
9606	100422029	LOC100422029	-	-	-	4	4q13.3	UDP glucuronosyltransferase family 2 member B7 pseudogene	pseudo	-	-	-	-	20201124	-
9606	100422032	LOC100422032	-	-	-	15	15q21.3	intraflagellar transport 80 homolog (Chlamydomonas) pseudogene	pseudo	-	-	-	-	20201124	-
9606	100422044	LOC100422044	-	-	Ensembl:ENSG00000242103	3	3q13.33	actin related protein 2/3 complex subunit 1A pseudogene	pseudo	-	-	-	actin related protein 2/3 complex, subunit 1A, 41kDa pseudogene	20201124	-
9606	100422053	LOC100422053	-	-	Ensembl:ENSG00000265712	18	18q21.2	intraflagellar transport 57 homolog (Chlamydomonas) pseudogene	pseudo	-	-	-	-	20201124	-
9606	100422055	VPS35P1	-	-	HGNC:HGNC:51805|Ensembl:ENSG00000260809	16	16p11.2	VPS35 pseudogene 1	pseudo	VPS35P1	VPS35 pseudogene 1	O	VPS35, retromer complex component pseudogene 1|vacuolar protein sorting 35 homolog pseudogene 1	20201124	-
9606	100422059	ABCF2P2	-	-	HGNC:HGNC:48842|Ensembl:ENSG00000228769	7	7q11.22	ATP binding cassette subfamily F member 2 pseudogene 2	pseudo	ABCF2P2	ATP binding cassette subfamily F member 2 pseudogene 2	O	ATP-binding cassette, sub-family F (GCN20), member 2 pseudogene 2	20201124	-
9606	100422076	LOC100422076	-	-	-	1	1q32.1	phosphatidylinositol transfer protein cytoplasmic 1 pseudogene	pseudo	-	-	-	-	20201124	-
9606	100422088	ASH2LP2	-	-	HGNC:HGNC:53059	22	22q11.22	ASH2L pseudogene 2	pseudo	ASH2LP2	ASH2L pseudogene 2	O	ASH2 like histone lysine methyltransferase complex subunit pseudogene 2|ash2 (absent, small, or homeotic)-like pseudogene	20201124	-
9606	100422091	SLC30A6P1	-	-	HGNC:HGNC:54646|Ensembl:ENSG00000232277	2	2q13	SLC30A6 pseudogene 1	pseudo	SLC30A6P1	SLC30A6 pseudogene 1	O	solute carrier family 30 member 6 pseudogene	20201124	-
9606	100422094	KCTD5P1	-	-	HGNC:HGNC:54736	2	2q37.3	KCTD5 pseudogene 1	pseudo	KCTD5P1	KCTD5 pseudogene 1	O	potassium channel tetramerisation domain containing 5 pseudogene|potassium channel tetramerization domain containing 5 pseudogene	20201124	-
9606	100422106	LOC100422106	-	-	Ensembl:ENSG00000269765	19	19p13.12	staufen double-stranded RNA binding protein 1 pseudogene	pseudo	-	-	-	staufen, RNA binding protein, homolog 1 pseudogene	20201124	-
9606	100422179	KCTD9P5	-	-	HGNC:HGNC:49914	5	5p13.2	potassium channel tetramerization domain containing 9 pseudogene 5	pseudo	KCTD9P5	potassium channel tetramerization domain containing 9 pseudogene 5	O	potassium channel tetramerisation domain containing 9 pseudogene	20201124	-
9606	100422188	LOC100422188	-	-	Ensembl:ENSG00000249531	4	4q13.2	UDP glucuronosyltransferase family 2 member B11 pseudogene	pseudo	-	-	-	-	20201124	-
9606	100422189	LOC100422189	-	-	Ensembl:ENSG00000251236	4	4q13.2	UDP glucuronosyltransferase family 2 member B17 pseudogene	pseudo	-	-	-	-	20201124	-
9606	100422190	LOC100422190	-	-	Ensembl:ENSG00000268209	4	4q13.2	UDP glucuronosyltransferase family 2 member B10 pseudogene	pseudo	-	-	-	-	20201124	-
9606	100422194	LOC100422194	-	-	-	15	15q23	ATP binding cassette subfamily G member 2 (Junior blood group) pseudogene	pseudo	-	-	-	ATP-binding cassette, sub-family G (WHITE), member 2 (Junior blood group) pseudogene|ATP-binding cassette, sub-family G (WHITE), member 2 pseudogene	20201124	-
9606	100422200	EIF3EP4	-	-	HGNC:HGNC:37921|Ensembl:ENSG00000270554	3	3q26.33	eukaryotic translation initiation factor 3 subunit E pseudogene 4	pseudo	EIF3EP4	eukaryotic translation initiation factor 3 subunit E pseudogene 4	O	-	20201124	-
9606	100422204	LOC100422204	-	-	Ensembl:ENSG00000251468	8	8p22	regulator of solute carriers 1 pseudogene	pseudo	-	-	-	regulatory solute carrier protein, family 1, member 1 pseudogene	20201124	-
9606	100422209	LOC100422209	-	-	-	X	Xp21.3	phenazine biosynthesis like protein domain containing pseudogene	pseudo	-	-	-	-	20201124	-
9606	100422212	LOC100422212	-	-	-	1	1q23.3	eukaryotic translation initiation factor 3 subunit J pseudogene	pseudo	-	-	-	-	20201124	-
9606	100422213	LOC100422213	-	-	-	1	1p31.1	G protein nucleolar 3 pseudogene	pseudo	-	-	-	guanine nucleotide binding protein-like 3 (nucleolar) pseudogene	20201124	-
9606	100422225	LOC100422225	-	-	Ensembl:ENSG00000258510	14	14q24.3	ATP binding cassette subfamily G member 2 (Junior blood group) pseudogene	pseudo	-	-	-	ATP-binding cassette, sub-family G (WHITE), member 2 (Junior blood group) pseudogene|ATP-binding cassette, sub-family G (WHITE), member 2 pseudogene	20201124	-
9606	100422227	LOC100422227	-	-	-	2	2p23.2	small ubiquitin like modifier 1 pseudogene	pseudo	-	-	-	SMT3 suppressor of mif two 3 homolog 1 pseudogene	20201124	-
9606	100422229	MAPRE1P3	-	-	HGNC:HGNC:37762|Ensembl:ENSG00000233204	2	2q24.3	MAPRE1 pseudogene 3	pseudo	MAPRE1P3	MAPRE1 pseudogene 3	O	-	20201124	-
9606	100422230	KCTD10P1	-	-	HGNC:HGNC:49807|Ensembl:ENSG00000224955	9	9p21.1	potassium channel tetramerization domain containing 10 pseudogene 1	pseudo	KCTD10P1	potassium channel tetramerization domain containing 10 pseudogene 1	O	potassium channel tetramerisation domain containing 10 pseudogene	20201124	-
9606	100422232	PARK7P2	-	-	HGNC:HGNC:55067	9	9q22.32	PARK7 pseudogene 2	pseudo	PARK7P2	PARK7 pseudogene 2	O	Parkinsonism associated deglycase pseudogene	20201124	-
9606	100422233	LOC100422233	-	-	-	9	9q34.3	iron-sulfur cluster assembly 1 homolog (S. cerevisiae) pseudogene	pseudo	-	-	-	-	20201124	-
9606	100422235	CYP4F36P	-	-	HGNC:HGNC:42407|Ensembl:ENSG00000273330	19	19p13.12	cytochrome P450 family 4 subfamily F member 36, pseudogene	pseudo	CYP4F36P	cytochrome P450 family 4 subfamily F member 36, pseudogene	O	CYP4F2-de12b|cytochrome P450, family 4, subfamily F, polypeptide 3 pseudogene|cytochrome P450, family 4, subfamily F, polypeptide 36, pseudogene	20201124	-
9606	100422238	CYP4F23P	-	-	HGNC:HGNC:39944	19	19p13.12	cytochrome P450 family 4 subfamily F member 23, pseudogene	pseudo	CYP4F23P	cytochrome P450 family 4 subfamily F member 23, pseudogene	O	cytochrome P450, family 4, subfamily F, polypeptide 23, pseudogene|cytochrome P450, family 4, subfamily F, polypeptide 3 pseudogene	20201124	-
9606	100422241	LOC100422241	-	-	-	11	11p12	transforming acidic coiled-coil containing protein 3 pseudogene	pseudo	-	-	-	-	20201124	-
9606	100422242	KCTD9P4	-	-	HGNC:HGNC:49913	11	11q23.1	potassium channel tetramerization domain containing 9 pseudogene 4	pseudo	KCTD9P4	potassium channel tetramerization domain containing 9 pseudogene 4	O	potassium channel tetramerisation domain containing 9 pseudogene	20201124	-
9606	100422243	NPM1P27	-	-	HGNC:HGNC:45206	5	5q15	nucleophosmin 1 pseudogene 27	pseudo	NPM1P27	nucleophosmin 1 pseudogene 27	O	nucleophosmin (nucleolar phosphoprotein B23, numatrin) pseudogene|nucleophosmin 1 (nucleolar phosphoprotein B23, numatrin) pseudogene 27	20201124	-
9606	100422247	CYP4F34P	-	-	HGNC:HGNC:39953	13	13q11	cytochrome P450 family 4 subfamily F member 34, pseudogene	pseudo	CYP4F34P	cytochrome P450 family 4 subfamily F member 34, pseudogene	O	CYP4F-se7[6:7:8]|cytochrome P450, family 4, subfamily F, polypeptide 3 pseudogene|cytochrome P450, family 4, subfamily F, polypeptide 34, pseudogene	20201124	-
9606	100422249	NPM1P41	-	-	HGNC:HGNC:45220	4	4q21.22	nucleophosmin 1 pseudogene 41	pseudo	NPM1P41	nucleophosmin 1 pseudogene 41	O	nucleophosmin (nucleolar phosphoprotein B23, numatrin) pseudogene|nucleophosmin 1 (nucleolar phosphoprotein B23, numatrin) pseudogene 41	20201124	-
9606	100422250	SUMO2P11	-	-	HGNC:HGNC:49349	4	4q21.1	SUMO2 pseudogene 11	pseudo	SUMO2P11	SUMO2 pseudogene 11	O	SMT3 suppressor of mif two 3 homolog 2 pseudogene|small ubiquitin-like modifier 2 pseudogene	20201124	-
9606	100422254	EBAG9P1	-	-	HGNC:HGNC:45233|Ensembl:ENSG00000233690	10	10q24.2	EBAG9 pseudogene 1	pseudo	EBAG9P1	EBAG9 pseudogene 1	O	estrogen receptor binding site associated, antigen, 9 pseudogene 1	20201124	-
9606	100422256	NPM1P23	-	-	HGNC:HGNC:44513|Ensembl:ENSG00000242109	3	3p24.2	nucleophosmin 1 pseudogene 23	pseudo	NPM1P23	nucleophosmin 1 pseudogene 23	O	nucleophosmin (nucleolar phosphoprotein B23, numatrin) pseudogene|nucleophosmin 1 (nucleolar phosphoprotein B23, numatrin) pseudogene 23	20201124	-
9606	100422259	NPM1P29	-	-	HGNC:HGNC:45208	3	3q25.1	nucleophosmin 1 pseudogene 29	pseudo	NPM1P29	nucleophosmin 1 pseudogene 29	O	nucleophosmin (nucleolar phosphoprotein B23, numatrin) pseudogene|nucleophosmin 1 (nucleolar phosphoprotein B23, numatrin) pseudogene 29	20201124	-
9606	100422261	NPM1P37	-	-	HGNC:HGNC:45216	6	6q13	nucleophosmin 1 pseudogene 37	pseudo	NPM1P37	nucleophosmin 1 pseudogene 37	O	nucleophosmin (nucleolar phosphoprotein B23, numatrin) pseudogene|nucleophosmin 1 (nucleolar phosphoprotein B23, numatrin) pseudogene 37	20201124	-
9606	100422263	LOC100422263	-	-	Ensembl:ENSG00000213065	6	6q27	serine palmitoyltransferase long chain base subunit 2 pseudogene	pseudo	-	-	-	-	20201124	-
9606	100422264	CYP51A1P3	-	CYP51P3	HGNC:HGNC:41991	6	6q24.3	cytochrome P450 family 51 subfamily A member 1 pseudogene 3	pseudo	CYP51A1P3	cytochrome P450 family 51 subfamily A member 1 pseudogene 3	O	cytochrome P450, family 51, pseudogene 3|cytochrome P450, family 51, subfamily A, polypeptide 1 pseudogene 3	20201124	-
9606	100422265	SUMO2P19	-	-	HGNC:HGNC:49357|Ensembl:ENSG00000253328	8	8q22.3	SUMO2 pseudogene 19	pseudo	SUMO2P19	SUMO2 pseudogene 19	O	SMT3 suppressor of mif two 3 homolog 2 pseudogene|small ubiquitin-like modifier 2 pseudogene	20201124	-
9606	100422267	LOC100422267	-	-	Ensembl:ENSG00000254392	8	8q11.21	coagulation factor III, tissue factor pseudogene	pseudo	-	-	-	coagulation factor III (thromboplastin, tissue factor) pseudogene	20201124	-
9606	100422268	BRIX1P1	-	-	HGNC:HGNC:51527|Ensembl:ENSG00000254025	8	8q11.22	BRIX1 pseudogene 1	pseudo	BRIX1P1	BRIX1 pseudogene 1	O	BRX1, biogenesis of ribosomes pseudogene 1|BRX1, biogenesis of ribosomes, homolog pseudogene	20201124	-
9606	100422270	NPM1P44	-	-	HGNC:HGNC:45223	8	8q13.2	nucleophosmin 1 pseudogene 44	pseudo	NPM1P44	nucleophosmin 1 pseudogene 44	O	nucleophosmin (nucleolar phosphoprotein B23, numatrin) pseudogene|nucleophosmin 1 (nucleolar phosphoprotein B23, numatrin) pseudogene 44	20201124	-
9606	100422271	PSMC2P2	-	-	HGNC:HGNC:54573|Ensembl:ENSG00000253137	8	8q21.2	PSMC2 pseudogene 2	pseudo	PSMC2P2	PSMC2 pseudogene 2	O	proteasome (prosome, macropain) 26S subunit, ATPase, 2 pseudogene|proteasome 26S subunit, ATPase 2 pseudogene	20201124	-
9606	100422272	NPM1P52	-	-	HGNC:HGNC:45231|Ensembl:ENSG00000253663	8	8q22.3	nucleophosmin 1 pseudogene 52	pseudo	NPM1P52	nucleophosmin 1 pseudogene 52	O	nucleophosmin (nucleolar phosphoprotein B23, numatrin) pseudogene|nucleophosmin 1 (nucleolar phosphoprotein B23, numatrin) pseudogene 52	20201124	-
9606	100422273	KCTD9P1	-	HsT38306	HGNC:HGNC:21428	17	17p11.2	potassium channel tetramerization domain containing 9 pseudogene 1	pseudo	KCTD9P1	potassium channel tetramerization domain containing 9 pseudogene 1	O	potassium channel tetramerisation domain containing 9 pseudogene 1	20201124	-
9606	100422274	LOC100422274	-	-	Ensembl:ENSG00000265188	18	18p11.31	transforming acidic coiled-coil containing protein 3 pseudogene	pseudo	-	-	-	-	20201124	-
9606	100422275	LOC100422275	-	-	-	16	16q12.1	proteasome 20S subunit beta 5 pseudogene	pseudo	-	-	-	proteasome (prosome, macropain) subunit, beta type, 5 pseudogene|proteasome subunit beta 5 pseudogene	20201124	-
9606	100422284	NPM1P49	-	-	HGNC:HGNC:45228|Ensembl:ENSG00000226556	X	Xp11.3	nucleophosmin 1 pseudogene 49	pseudo	NPM1P49	nucleophosmin 1 pseudogene 49	O	nucleophosmin (nucleolar phosphoprotein B23, numatrin) pseudogene|nucleophosmin 1 (nucleolar phosphoprotein B23, numatrin) pseudogene 49	20201124	-
9606	100422285	CPSF1P2	-	-	HGNC:HGNC:54959|Ensembl:ENSG00000220132	X	Xp11.23	CPSF1 pseudogene 2	pseudo	CPSF1P2	CPSF1 pseudogene 2	O	cleavage and polyadenylation specific factor 1, 160kDa pseudogene	20201124	-
9606	100422286	PSMA1P1	-	-	HGNC:HGNC:55003	X	Xq21.1	PSMA1 pseudogene 1	pseudo	PSMA1P1	PSMA1 pseudogene 1	O	proteasome (prosome, macropain) subunit, alpha type, 1 pseudogene|proteasome 20S subunit alpha 1 pseudogene|proteasome subunit alpha 1 pseudogene	20201124	-
9606	100422287	LOC100422287	-	-	Ensembl:ENSG00000235907	1	1p35.1	proteasome 20S subunit alpha 3 pseudogene	pseudo	-	-	-	proteasome (prosome, macropain) subunit, alpha type, 3 pseudogene|proteasome subunit alpha 3 pseudogene	20201124	-
9606	100422288	CYP4A27P	-	-	HGNC:HGNC:42414|Ensembl:ENSG00000261593	1	1p33	cytochrome P450 family 4 subfamily A member 27, pseudogene	pseudo	CYP4A27P	cytochrome P450 family 4 subfamily A member 27, pseudogene	O	CYP4A-se3[12]|cytochrome P450, family 4, subfamily A, polypeptide 11 pseudogene|cytochrome P450, family 4, subfamily A, polypeptide 27, pseudogene	20201124	-
9606	100422289	PSMB7P1	-	-	HGNC:HGNC:49192	14	14q11.2	PSMB7 pseudogene 1	pseudo	PSMB7P1	PSMB7 pseudogene 1	O	proteasome (prosome, macropain) subunit, beta type, 7 pseudogene	20201124	-
9606	100422292	LOC100422292	-	-	-	22	22q12.3	ral guanine nucleotide dissociation stimulator like 4 pseudogene	pseudo	-	-	-	-	20201124	-
9606	100422294	CAPZA1P2	-	-	HGNC:HGNC:54563	2	2q24.2	CAPZA1 pseudogene 2	pseudo	CAPZA1P2	CAPZA1 pseudogene 2	O	capping actin protein of muscle Z-line alpha subunit 1 pseudogene|capping actin protein of muscle Z-line subunit alpha 1 pseudogene	20201124	-
9606	100422296	PARK7P1	-	-	HGNC:HGNC:55066|Ensembl:ENSG00000257243	12	12q13.12	PARK7 pseudogene 1	pseudo	PARK7P1	PARK7 pseudogene 1	O	Parkinsonism associated deglycase pseudogene	20201124	-
9606	100422298	LOC100422298	-	-	-	19	19p12	iron-sulfur cluster assembly 1 homolog (S. cerevisiae) pseudogene	pseudo	-	-	-	-	20201124	-
9606	100422299	C1QBPP2	-	-	HGNC:HGNC:51618	11	11q13.2	complement C1q binding protein pseudogene 2	pseudo	C1QBPP2	complement C1q binding protein pseudogene 2	O	complement component 1, q subcomponent binding protein pseudogene|complement component 1, q subcomponent binding protein, pseudogene 2	20201124	-
9606	100422300	LOC100422300	-	-	Ensembl:ENSG00000213252	11	11q22.3	pyridine nucleotide-disulphide oxidoreductase domain 1 pseudogene	pseudo	-	-	-	-	20201124	-
9606	100422305	PSMC1P13	-	-	HGNC:HGNC:39788	13	13q21.33	proteasome 26S subunit, ATPase 1 pseudogene 13	pseudo	PSMC1P13	proteasome 26S subunit, ATPase 1 pseudogene 13	O	proteasome (prosome, macropain) 26S subunit, ATPase, 1 pseudogene 13	20201124	-
9606	100422309	NPM1P43	-	-	HGNC:HGNC:45222	15	15q24.1	nucleophosmin 1 pseudogene 43	pseudo	NPM1P43	nucleophosmin 1 pseudogene 43	O	nucleophosmin (nucleolar phosphoprotein B23, numatrin) pseudogene|nucleophosmin 1 (nucleolar phosphoprotein B23, numatrin) pseudogene 43	20201124	-
9606	100422310	C1QBPP3	-	-	HGNC:HGNC:51619	15	15q14	complement C1q binding protein pseudogene 3	pseudo	C1QBPP3	complement C1q binding protein pseudogene 3	O	complement component 1, q subcomponent binding protein pseudogene|complement component 1, q subcomponent binding protein, pseudogene 3	20201124	-
9606	100422312	NPM1P24	-	-	HGNC:HGNC:45097	10	10q22.1	nucleophosmin 1 pseudogene 24	pseudo	NPM1P24	nucleophosmin 1 pseudogene 24	O	nucleophosmin (nucleolar phosphoprotein B23, numatrin) pseudogene|nucleophosmin 1 (nucleolar phosphoprotein B23, numatrin) pseudogene 24	20201124	-
9606	100422313	NPM1P26	-	-	HGNC:HGNC:45205	10	10q24.1	nucleophosmin 1 pseudogene 26	pseudo	NPM1P26	nucleophosmin 1 pseudogene 26	O	nucleophosmin (nucleolar phosphoprotein B23, numatrin) pseudogene|nucleophosmin 1 (nucleolar phosphoprotein B23, numatrin) pseudogene 26	20201124	-
9606	100422315	LOC100422315	-	-	-	6	6q16.3	poly(A) binding protein cytoplasmic 4 pseudogene	pseudo	-	-	-	-	20201124	-
9606	100422316	NPM1P45	-	-	HGNC:HGNC:45224	17	17p13.1	nucleophosmin 1 pseudogene 45	pseudo	NPM1P45	nucleophosmin 1 pseudogene 45	O	nucleophosmin (nucleolar phosphoprotein B23, numatrin) pseudogene|nucleophosmin 1 (nucleolar phosphoprotein B23, numatrin) pseudogene 45	20201124	-
9606	100422317	LOC100422317	-	-	Ensembl:ENSG00000267430	18	18q21.33	proteasome 26S subunit, ATPase 5 pseudogene	pseudo	-	-	-	proteasome (prosome, macropain) 26S subunit, ATPase, 5 pseudogene	20201124	-
9606	100422319	LOC100422319	-	-	Ensembl:ENSG00000270698	16	16q24.1	iron-sulfur cluster assembly 1 homolog (S. cerevisiae) pseudogene	pseudo	-	-	-	-	20201124	-
9606	100422324	CAPZA1P5	-	-	HGNC:HGNC:54566	7	7q35	CAPZA1 pseudogene 5	pseudo	CAPZA1P5	CAPZA1 pseudogene 5	O	capping actin protein of muscle Z-line alpha subunit 1 pseudogene|capping actin protein of muscle Z-line subunit alpha 1 pseudogene	20201124	-
9606	100422325	LOC100422325	-	-	Ensembl:ENSG00000227249	7	7q31.33	poly(A) binding protein cytoplasmic 4 pseudogene	pseudo	-	-	-	-	20201124	-
9606	100422330	QRSL1P2	-	-	HGNC:HGNC:43668|Ensembl:ENSG00000227613	1	1q41	QRSL1 pseudogene 2	pseudo	QRSL1P2	QRSL1 pseudogene 2	O	glutaminyl-tRNA synthase (glutamine-hydrolyzing)-like 1 pseudogene 2	20201124	-
9606	100422334	LOC100422334	-	-	Ensembl:ENSG00000271468	14	14q21.1	general transcription factor IIH subunit 3 pseudogene	pseudo	-	-	-	general transcription factor IIH, polypeptide 3, 34kDa pseudogene	20201124	-
9606	100422337	GNA13P1	-	-	HGNC:HGNC:54705	2	2p12	GNA13 pseudogene 1	pseudo	GNA13P1	GNA13 pseudogene 1	O	G protein subunit alpha 13 pseudogene|guanine nucleotide binding protein (G protein), alpha 13 pseudogene	20201124	-
9606	100422338	G3BP1P1	-	-	HGNC:HGNC:54590|Ensembl:ENSG00000235651	2	2q21.3	G3BP1 pseudogene 1	pseudo	G3BP1P1	G3BP1 pseudogene 1	O	G3BP stress granule assembly factor 1 pseudogene|GTPase activating protein (SH3 domain) binding protein 1 pseudogene	20201124	-
9606	100422339	SDR42E1P5	-	-	HGNC:HGNC:51832|Ensembl:ENSG00000236785	2	2q12.1	short chain dehydrogenase/reductase family 42E, member 1 pseudogene 5	pseudo	SDR42E1P5	short chain dehydrogenase/reductase family 42E, member 1 pseudogene 5	O	-	20201124	-
9606	100422340	SDR42E1P1	-	-	HGNC:HGNC:50378	9	9p12	short chain dehydrogenase/reductase family 42E, member 1 pseudogene 1	pseudo	SDR42E1P1	short chain dehydrogenase/reductase family 42E, member 1 pseudogene 1	O	-	20201124	-
9606	100422342	PIGUP1	-	-	HGNC:HGNC:45158|Ensembl:ENSG00000224437	9	9q21.12	phosphatidylinositol glycan anchor biosynthesis class U pseudogene 1	pseudo	PIGUP1	phosphatidylinositol glycan anchor biosynthesis class U pseudogene 1	O	-	20201124	-
9606	100422343	UPF3AP3	-	-	HGNC:HGNC:38395	9	9q31.1	UPF3A pseudogene 3	pseudo	UPF3AP3	UPF3A pseudogene 3	O	UPF3 regulator of nonsense transcripts homolog A pseudogene 3	20201124	-
9606	100422346	SDR42E1P2	-	-	HGNC:HGNC:51833|Ensembl:ENSG00000277213	9	9p11.1	short chain dehydrogenase/reductase family 42E, member 1 pseudogene 2	pseudo	SDR42E1P2	short chain dehydrogenase/reductase family 42E, member 1 pseudogene 2	O	-	20201124	-
9606	100422347	SDR42E1P3	-	-	HGNC:HGNC:51834|Ensembl:ENSG00000234276	9	9q13	short chain dehydrogenase/reductase family 42E, member 1 pseudogene 3	pseudo	SDR42E1P3	short chain dehydrogenase/reductase family 42E, member 1 pseudogene 3	O	-	20201124	-
9606	100422348	SDR42E1P4	-	-	HGNC:HGNC:51835|Ensembl:ENSG00000273849	9	9q21.11	short chain dehydrogenase/reductase family 42E, member 1 pseudogene 4	pseudo	SDR42E1P4	short chain dehydrogenase/reductase family 42E, member 1 pseudogene 4	O	-	20201124	-
9606	100422349	PIGFP2	-	-	HGNC:HGNC:45150	9	9q33.3	phosphatidylinositol glycan anchor biosynthesis class F pseudogene 2	pseudo	PIGFP2	phosphatidylinositol glycan anchor biosynthesis class F pseudogene 2	O	phosphatidylinositol glycan anchor biosynthesis, class F pseudogene	20201124	-
9606	100422352	LOC100422352	-	-	-	12	12p11.22-p11.21	transmembrane O-mannosyltransferase targeting cadherins 1 pseudogene	pseudo	-	-	-	transmembrane and tetratricopeptide repeat containing 1 pseudogene	20201124	-
9606	100422354	CHCHD3P2	-	-	HGNC:HGNC:44698	12	12q21.1	coiled-coil-helix-coiled-coil-helix domain containing 3 pseudogene 2	pseudo	CHCHD3P2	coiled-coil-helix-coiled-coil-helix domain containing 3 pseudogene 2	O	-	20201124	-
9606	100422363	BUB1P1	-	-	HGNC:HGNC:49529	10	10q26.2	BUB1 mitotic checkpoint serine/threonine kinase pseudogene 1	pseudo	BUB1P1	BUB1 mitotic checkpoint serine/threonine kinase pseudogene 1	O	budding uninhibited by benzimidazoles 1 homolog pseudogene	20201124	-
9606	100422368	LOC100422368	-	-	-	X	Xq24	UPF3B, regulator of nonsense mediated mRNA decay pseudogene	pseudo	-	-	-	UPF3 regulator of nonsense transcripts homolog B (yeast) pseudogene	20201124	-
9606	100422369	PARD6BP1	-	-	HGNC:HGNC:55087	X	Xq25	PARD6B pseudogene 1	pseudo	PARD6BP1	PARD6B pseudogene 1	O	par-6 family cell polarity regulator beta pseudogene|par-6 partitioning defective 6 homolog beta pseudogene	20201124	-
9606	100422371	RIMKLBP2	-	-	HGNC:HGNC:39163	1	1q41	ribosomal modification protein rimK like family member B pseudogene 2	pseudo	RIMKLBP2	ribosomal modification protein rimK like family member B pseudogene 2	O	-	20201124	-
9606	100422372	NDE1P1	-	-	HGNC:HGNC:49115	1	1p13.3	nudE neurodevelopment protein 1 pseudogene 1	pseudo	NDE1P1	nudE neurodevelopment protein 1 pseudogene 1	O	nudE nuclear distribution E homolog 1 pseudogene	20201124	-
9606	100422374	QRSL1P3	-	-	HGNC:HGNC:43669|Ensembl:ENSG00000257957	14	14q13.2	QRSL1 pseudogene 3	pseudo	QRSL1P3	QRSL1 pseudogene 3	O	glutaminyl-tRNA synthase (glutamine-hydrolyzing)-like 1 pseudogene 3	20201124	-
9606	100422375	LOC100422375	-	-	-	22	22q11.1	phosphatidylinositol-4,5-bisphosphate 3-kinase catalytic subunit alpha pseudogene	pseudo	-	-	-	-	20201124	-
9606	100422376	LOC100422376	-	-	Ensembl:ENSG00000236701	9	9q21.13	ArfGAP with GTPase domain, ankyrin repeat and PH domain 1 pseudogene	pseudo	-	-	-	-	20201124	-
9606	100422381	PPP1R10P1	-	PPP1R10P	HGNC:HGNC:16325|Ensembl:ENSG00000255352	11	11q24.3	protein phosphatase 1 regulatory subunit 10 pseudogene 1	pseudo	PPP1R10P1	protein phosphatase 1 regulatory subunit 10 pseudogene 1	O	protein phosphatase 1, regulatory (inhibitor) subunit 10 pseudogene 1	20201124	-
9606	100422382	LOC100422382	-	-	Ensembl:ENSG00000256533	11	11q23.2	nocturnin pseudogene	pseudo	-	-	-	CCR4 carbon catabolite repression 4-like (S. cerevisiae) pseudogene	20201124	-
9606	100422384	POLR3DP1	-	-	HGNC:HGNC:45107|Ensembl:ENSG00000214626	10	10q22.2	RNA polymerase III subunit D pseudogene 1	pseudo	POLR3DP1	RNA polymerase III subunit D pseudogene 1	O	polymerase (RNA) III (DNA directed) polypeptide D, 44kDa pseudogene 1|polymerase (RNA) III subunit D pseudogene 1	20201124	-
9606	100422385	DIMT1P1	-	-	HGNC:HGNC:52892|Ensembl:ENSG00000271249	3	3q13.13	DIM1 dimethyladenosine transferase 1 homolog pseudogene 1	pseudo	DIMT1P1	DIM1 dimethyladenosine transferase 1 homolog pseudogene 1	O	-	20201124	-
9606	100422386	ADAD1P1	-	-	HGNC:HGNC:44550	3	3p22.2	adenosine deaminase domain containing 1 pseudogene 1	pseudo	ADAD1P1	adenosine deaminase domain containing 1 pseudogene 1	O	adenosine deaminase domain containing 1 (testis-specific) pseudogene 1	20201124	-
9606	100422391	POLR3GP2	-	-	HGNC:HGNC:50691	18	18q21.1	RNA polymerase III subunit G pseudogene 2	pseudo	POLR3GP2	RNA polymerase III subunit G pseudogene 2	O	polymerase (RNA) III (DNA directed) polypeptide G (32kD) pseudogene 2|polymerase (RNA) III subunit G pseudogene 2	20201124	-
9606	100422395	POLR3GP1	-	-	HGNC:HGNC:23345	14	14q32.12	RNA polymerase III subunit G pseudogene 1	pseudo	POLR3GP1	RNA polymerase III subunit G pseudogene 1	O	polymerase (RNA) III (DNA directed) polypeptide G (32kD) pseudogene 1|polymerase (RNA) III subunit G pseudogene 1	20201124	-
9606	100422398	LOC100422398	-	-	Ensembl:ENSG00000254877	11	11q12.1	protein kinase cAMP-dependent type II regulatory subunit beta pseudogene	pseudo	-	-	-	protein kinase, cAMP-dependent, regulatory subunit type II beta pseudogene|protein kinase, cAMP-dependent, regulatory, type II, beta pseudogene	20201124	-
9606	100422399	LOC100422399	-	-	Ensembl:ENSG00000255381	11	11q12.1	protein kinase cAMP-dependent type II regulatory subunit beta pseudogene	pseudo	-	-	-	protein kinase, cAMP-dependent, regulatory subunit type II beta pseudogene|protein kinase, cAMP-dependent, regulatory, type II, beta pseudogene	20201124	-
9606	100422402	LOC100422402	-	-	-	4	4q13.2	RAS guanyl releasing protein 2 (calcium and DAG-regulated) pseudogene	pseudo	-	-	-	-	20201124	-
9606	100422407	ADAD1P2	-	-	HGNC:HGNC:44552|Ensembl:ENSG00000267511	18	18q21.1	adenosine deaminase domain containing 1 pseudogene 2	pseudo	ADAD1P2	adenosine deaminase domain containing 1 pseudogene 2	O	adenosine deaminase domain containing 1 (testis-specific) pseudogene 2	20201124	-
9606	100422408	LOC100422408	-	-	-	X	Xp21.1	LanC like 3 pseudogene	pseudo	-	-	-	LanC lantibiotic synthetase component C-like 3 (bacterial) pseudogene	20201124	-
9606	100422411	PSMD8P1	-	-	HGNC:HGNC:34013|Ensembl:ENSG00000228264	1	1q21.3	proteasome 26S subunit, non-ATPase, 8 pseudogene 1	pseudo	PSMD8P1	proteasome 26S subunit, non-ATPase, 8 pseudogene 1	O	proteasome (prosome, macropain) 26S subunit, non-ATPase, 8 pseudogene|proteasome 26S non-ATPase subunit 8 pseudogene	20201124	-
9606	100422413	LOC100422413	-	-	-	1	1p32.3	proteasome 26S subunit, non-ATPase 7 pseudogene	pseudo	-	-	-	proteasome (prosome, macropain) 26S subunit, non-ATPase, 7 pseudogene	20201124	-
9606	100422414	LOC100422414	-	-	-	1	1q25.3	proteasome (prosome, macropain) 26S subunit, non-ATPase, 7 pseudogene	pseudo	-	-	-	proteasome 26S subunit, non-ATPase 7 pseudogene	20201124	-
9606	100422416	LOC100422416	-	-	-	22	22q13.2	ADAM metallopeptidase with thrombospondin type 1 motif 7 pseudogene	pseudo	-	-	-	-	20201124	-
9606	100422417	SLC6A14P3	-	-	HGNC:HGNC:54531|Ensembl:ENSG00000236655	2	2q14.3	SLC6A14 pseudogene 3	pseudo	SLC6A14P3	SLC6A14 pseudogene 3	O	solute carrier family 6 member 14 pseudogene	20201124	-
9606	100422418	LOC100422418	-	-	Ensembl:ENSG00000271243	2	2p15	proteasome 26S subunit, non-ATPase 12 pseudogene	pseudo	-	-	-	proteasome (prosome, macropain) 26S subunit, non-ATPase, 12 pseudogene	20201124	-
9606	100422426	LOC100422426	-	-	-	3	3q25.31	CASP2 and RIPK1 domain containing adaptor with death domain pseudogene	pseudo	-	-	-	-	20201124	-
9606	100422429	NAPGP2	-	-	HGNC:HGNC:45166	6	6p21.33	N-ethylmaleimide-sensitive factor attachment protein, gamma pseudogene 2	pseudo	NAPGP2	N-ethylmaleimide-sensitive factor attachment protein, gamma pseudogene 2	O	-	20201124	-
9606	100422431	NDUFB5P2	-	-	HGNC:HGNC:52268|Ensembl:ENSG00000214628	X	Xq21.33	NADH:ubiquinone oxidoreductase subunit B5 pseudogene 2	pseudo	NDUFB5P2	NADH:ubiquinone oxidoreductase subunit B5 pseudogene 2	O	NADH dehydrogenase (ubiquinone) 1 beta subcomplex, 5, 16kDa pseudogene	20201124	-
9606	100422432	SLC6A14P1	-	-	HGNC:HGNC:54529|Ensembl:ENSG00000236077	X	Xq23	SLC6A14 pseudogene 1	pseudo	SLC6A14P1	SLC6A14 pseudogene 1	O	solute carrier family 6 member 14 pseudogene	20201124	-
9606	100422434	LOC100422434	-	-	-	1	1q32.2	complement C3b/C4b receptor 1 (Knops blood group) pseudogene	pseudo	-	-	-	complement component 3b/4b receptor 1 (Knops blood group) pseudogene	20201124	-
9606	100422437	MYL6BP1	-	-	HGNC:HGNC:51647	2	2q34	MYL6B pseudogene 1	pseudo	MYL6BP1	MYL6B pseudogene 1	O	myosin light chain 6B pseudogene 1|myosin, light chain 6B, alkali, smooth muscle and non-muscle pseudogene	20201125	-
9606	100422438	LOC100422438	-	-	-	12	12q15	MAPK activated protein kinase 2 pseudogene	pseudo	-	-	-	mitogen-activated protein kinase-activated protein kinase 2 pseudogene	20201124	-
9606	100422440	LOC100422440	-	-	-	11	11q21	general transcription factor IIE subunit 2 pseudogene	pseudo	-	-	-	general transcription factor IIE, polypeptide 2, beta 34kDa pseudogene	20201124	-
9606	100422441	LOC100422441	-	-	Ensembl:ENSG00000253558	5	5q14.1	heat shock protein 90 alpha family class B member 1 pseudogene	pseudo	-	-	-	heat shock protein 90kDa alpha (cytosolic), class B member 1 pseudogene	20201209	-
9606	100422445	NUDT19P5	-	-	HGNC:HGNC:43589|Ensembl:ENSG00000251073	4	4q32.1	NUDT19 pseudogene 5	pseudo	NUDT19P5	NUDT19 pseudogene 5	O	nudix (nucleoside diphosphate linked moiety X)-type motif 19 pseudogene 5|nudix hydrolase 19 pseudogene 5	20201124	-
9606	100422449	LOC100422449	-	-	Ensembl:ENSG00000270306	6	6p12.3	TIA1 cytotoxic granule associated RNA binding protein like 1 pseudogene	pseudo	-	-	-	-	20201124	-
9606	100422450	NUDT19P3	-	-	HGNC:HGNC:43587	6	6q21	NUDT19 pseudogene 3	pseudo	NUDT19P3	NUDT19 pseudogene 3	O	nudix (nucleoside diphosphate linked moiety X)-type motif 19 pseudogene 3|nudix hydrolase 19 pseudogene 3	20201124	-
9606	100422452	NUDT19P4	-	-	HGNC:HGNC:43588|Ensembl:ENSG00000270900	6	6p21.1	NUDT19 pseudogene 4	pseudo	NUDT19P4	NUDT19 pseudogene 4	O	nudix (nucleoside diphosphate linked moiety X)-type motif 19 pseudogene 4|nudix hydrolase 19 pseudogene 4	20201124	-
9606	100422453	LOC100422453	-	-	Ensembl:ENSG00000217483	6	6q13	DNA polymerase delta 1, catalytic subunit pseudogene	pseudo	-	-	-	polymerase (DNA) delta 1, catalytic subunit pseudogene	20201124	-
9606	100422456	LOC100422456	-	-	-	7	7q31.32	v-rel avian reticuloendotheliosis viral oncogene homolog A pseudogene	pseudo	-	-	-	v-rel reticuloendotheliosis viral oncogene homolog A pseudogene	20201124	-
9606	100422458	NUDT19P2	-	-	HGNC:HGNC:43586	X	Xq22.1	NUDT19 pseudogene 2	pseudo	NUDT19P2	NUDT19 pseudogene 2	O	nudix (nucleoside diphosphate linked moiety X)-type motif 19 pseudogene 2|nudix hydrolase 19 pseudogene 2	20201124	-
9606	100422463	LOC100422463	-	-	-	12	12p13.33	calcium voltage-gated channel subunit alpha1 C pseudogene	pseudo	-	-	-	-	20201124	-
9606	100422467	NUDT21P1	-	-	HGNC:HGNC:39461	13	13q31.2	nudix hydrolase 21 pseudogene 1	pseudo	NUDT21P1	nudix hydrolase 21 pseudogene 1	O	nudix (nucleoside diphosphate linked moiety X)-type motif 21 pseudogene 1	20201124	-
9606	100422469	B3GNT2P1	-	-	HGNC:HGNC:51316	X	Xq22.1	B3GNT2 pseudogene 1	pseudo	B3GNT2P1	B3GNT2 pseudogene 1	O	UDP-GlcNAc:betaGal beta-1,3-N-acetylglucosaminyltransferase 2 pseudogene 1	20201124	-
9606	100422471	LOC100422471	-	-	-	X	Xq21.1	solute carrier family 9 member A2 pseudogene	pseudo	-	-	-	-	20201124	-
9606	100422473	TOMM40P4	-	-	HGNC:HGNC:54633|Ensembl:ENSG00000213222	2	2q21.2	TOMM40 pseudogene 4	pseudo	TOMM40P4	TOMM40 pseudogene 4	O	translocase of outer mitochondrial membrane 40 homolog pseudogene	20201124	-
9606	100422478	LOC100422478	-	-	-	17	17q11.1	potassium inwardly rectifying channel subfamily J member 12 pseudogene	pseudo	-	-	-	potassium inwardly-rectifying channel, subfamily J, member 12 pseudogene	20201124	-
9606	100422479	LOC100422479	-	-	-	16	16p11.2	integrin subunit alpha X pseudogene	pseudo	-	-	-	integrin alpha X pseudogene|integrin, alpha X (complement component 3 receptor 4 subunit) pseudogene	20201124	-
9606	100422486	KRR1P1	-	-	HGNC:HGNC:39580	13	13q12.11	KRR1 pseudogene 1	pseudo	KRR1P1	KRR1 pseudogene 1	O	KRR1, small subunit (SSU) processome component, homolog pseudogene 1|KRR1, small subunit processome component homolog pseudogene 1	20201124	-
9606	100422490	LOC100422490	-	-	-	15	15q21.2	UTP6, small subunit (SSU) processome component, homolog (yeast) pseudogene	pseudo	-	-	-	-	20201124	-
9606	100422491	LOC100422491	-	-	Ensembl:ENSG00000261081	15	15q14	amyloid beta precursor protein binding family A member 2 pseudogene	pseudo	-	-	-	amyloid beta (A4) precursor protein-binding, family A, member 2 pseudogene	20201124	-
9606	100422492	LOC100422492	-	-	Ensembl:ENSG00000259892	15	15q14	amyloid beta precursor protein binding family A member 2 pseudogene	pseudo	-	-	-	amyloid beta (A4) precursor protein-binding, family A, member 2 pseudogene	20201124	-
9606	100422493	LOC100422493	-	-	Ensembl:ENSG00000258448	14	14q24.2	required for meiotic nuclear division 1 homolog (S. cerevisiae) pseudogene	pseudo	-	-	-	-	20201124	-
9606	100422495	LOC100422495	-	-	-	8	8p23.1	protein tyrosine phosphatase non-receptor type 4 pseudogene	pseudo	-	-	-	-	20201124	-
9606	100422496	PRPF19P1	-	HsT1682|PRP19P|PRPF19P	HGNC:HGNC:23182|Ensembl:ENSG00000264685	18	18q22.1	PRPF19 pseudogene 1	pseudo	PRPF19P1	PRPF19 pseudogene 1	O	PRP19 homolog pseudogene|PRP19 pre-mRNA processing factor 19 homolog pseudogene|PRP19/PSO4 pre-mRNA processing factor 19 homolog pseudogene|PRP19/PSO4 pre-mRNA processing factor 19 pseudogene	20201124	-
9606	100422497	LOC100422497	-	-	Ensembl:ENSG00000267293	18	18q21.1	UTP18, small subunit (SSU) processome component, homolog (yeast) pseudogene	pseudo	-	-	-	-	20201124	-
9606	100422500	LOC100422500	-	-	-	9	9q31.1	transient receptor potential cation channel subfamily C member 6 pseudogene	pseudo	-	-	-	-	20201124	-
9606	100422501	LOC100422501	-	-	-	9	9q33.2	COP9 signalosome subunit 2 pseudogene	pseudo	-	-	-	-	20201124	-
9606	100422502	LOC100422502	-	-	-	5	5p14.1	transient receptor potential cation channel subfamily C member 6 pseudogene	pseudo	-	-	-	-	20201124	-
9606	100422505	ATP8A2P1	-	-	HGNC:HGNC:39662	10	10p11.21	ATPase phospholipid transporting 8A2 pseudogene 1	pseudo	ATP8A2P1	ATPase phospholipid transporting 8A2 pseudogene 1	O	ATPase, aminophospholipid transporter, class I, type 8A, member 2 pseudogene 1	20201124	-
9606	100422510	LOC100422510	-	-	-	14	14q11.2	solute carrier family 12 member 3 pseudogene	pseudo	-	-	-	-	20201124	-
9606	100422513	LOC100422513	-	-	Ensembl:ENSG00000250207	2	2q21.1	pleckstrin homology domain containing B2 pseudogene	pseudo	-	-	-	pleckstrin homology domain containing, family B (evectins) member 2 pseudogene	20201124	-
9606	100422514	ATP5PBP4	-	ATP5F1P4	HGNC:HGNC:39745|Ensembl:ENSG00000214025	2	2q23.3	ATP synthase peripheral stalk-membrane subunit b pseudogene 4	pseudo	ATP5PBP4	ATP synthase peripheral stalk-membrane subunit b pseudogene 4	O	ATP synthase, H+ transporting, mitochondrial F0 complex, subunit B1 pseudogene|ATP synthase, H+ transporting, mitochondrial Fo complex subunit B1 pseudogene 4	20201124	-
9606	100422517	BSNDP2	-	-	HGNC:HGNC:51537	20	20p11.1	BSND pseudogene 2	pseudo	BSNDP2	BSND pseudogene 2	O	Bartter syndrome, infantile, with sensorineural deafness (Barttin) pseudogene|barttin CLCNK type accessory beta subunit pseudogene 2|barttin CLCNK-type chloride channel accessory beta subunit pseudogene 2	20201124	-
9606	100422519	LOC100422519	-	-	Ensembl:ENSG00000231198	7	7p14.1	pleckstrin homology domain containing B2 pseudogene	pseudo	-	-	-	pleckstrin homology domain containing, family B (evectins) member 2 pseudogene	20201124	-
9606	100422523	ATP5PBP1	-	ATP5F1P1	HGNC:HGNC:39742|Ensembl:ENSG00000224451	13	13q14.3	ATP synthase peripheral stalk-membrane subunit b pseudogene 1	pseudo	ATP5PBP1	ATP synthase peripheral stalk-membrane subunit b pseudogene 1	O	ATP synthase, H+ transporting, mitochondrial F0 complex, subunit B1 pseudogene|ATP synthase, H+ transporting, mitochondrial Fo complex subunit B1 pseudogene 1	20201124	-
9606	100422524	LOC100422524	-	-	-	10	10p12.31	solute carrier family 4 member 8 pseudogene	pseudo	-	-	-	-	20201124	-
9606	100422526	LOC100422526	-	-	-	1	1q23.3	proteasome activator subunit 3 pseudogene	pseudo	-	-	-	proteasome (prosome, macropain) activator subunit 3 (PA28 gamma; Ki) pseudogene	20201124	-
9606	100422527	SLC4A1APP2	-	-	HGNC:HGNC:49812|Ensembl:ENSG00000236401	1	1q31.1	solute carrier family 4 member 1 adaptor protein pseudogene 2	pseudo	SLC4A1APP2	solute carrier family 4 member 1 adaptor protein pseudogene 2	O	solute carrier family 4 (anion exchanger), member 1, adaptor protein pseudogene 2	20201124	-
9606	100422528	LOC100422528	-	-	Ensembl:ENSG00000257751	14	14q11.2	pleckstrin homology domain containing B2 pseudogene	pseudo	-	-	-	pleckstrin homology domain containing, family B (evectins) member 2 pseudogene	20201124	-
9606	100422529	LOC100422529	-	-	Ensembl:ENSG00000258076	14	14q11.2	pleckstrin homology domain containing B2 pseudogene	pseudo	-	-	-	pleckstrin homology domain containing, family B (evectins) member 2 pseudogene	20201124	-
9606	100422530	LOC100422530	-	-	-	22	22q11.1	pleckstrin homology domain containing B2 pseudogene	pseudo	-	-	-	pleckstrin homology domain containing, family B (evectins) member 2 pseudogene	20201124	-
9606	100422531	FCF1P8	-	-	HGNC:HGNC:44620	4	4q12	FCF1 pseudogene 8	pseudo	FCF1P8	FCF1 pseudogene 8	O	FCF1 small subunit processome component homolog pseudogene 8	20201124	-
9606	100422532	NDUFAF4P3	-	-	HGNC:HGNC:44542	3	3p22.2	NADH:ubiquinone oxidoreductase complex assembly factor 4 pseudogene 3	pseudo	NDUFAF4P3	NADH:ubiquinone oxidoreductase complex assembly factor 4 pseudogene 3	O	NADH dehydrogenase (ubiquinone) complex I, assembly factor 4 pseudogene 3	20201124	-
9606	100422533	FCF1P1	-	-	HGNC:HGNC:44613	7	7p15.3	FCF1 pseudogene 1	pseudo	FCF1P1	FCF1 pseudogene 1	O	FCF1 small subunit processome component homolog pseudogene 1	20201124	-
9606	100422535	FCF1P6	-	-	HGNC:HGNC:44618	1	1p32.3	FCF1 pseudogene 6	pseudo	FCF1P6	FCF1 pseudogene 6	O	FCF1 small subunit processome component homolog pseudogene 6	20201124	-
9606	100422536	FCF1P7	-	-	HGNC:HGNC:44619	1	1q43	FCF1 pseudogene 7	pseudo	FCF1P7	FCF1 pseudogene 7	O	FCF1 small subunit processome component homolog pseudogene 7	20201124	-
9606	100422537	LOC100422537	-	-	-	1	1p31.1	signal sequence receptor subunit 3 pseudogene	pseudo	-	-	-	signal sequence receptor, gamma (translocon-associated protein gamma) pseudogene	20201124	-
9606	100422540	VTI1BP4	-	-	HGNC:HGNC:43730|Ensembl:ENSG00000227759	9	9q34.11	vesicle transport through interaction with t-SNAREs 1B pseudogene 4	pseudo	VTI1BP4	vesicle transport through interaction with t-SNAREs 1B pseudogene 4	O	vesicle transport through interaction with t-SNAREs homolog 1B pseudogene 4	20201124	-
9606	100422545	HIRAP1	-	-	HGNC:HGNC:44916|Ensembl:ENSG00000271563	10	10p12.1	histone cell cycle regulator pseudogene 1	pseudo	HIRAP1	histone cell cycle regulator pseudogene 1	O	HIR histone cell cycle regulation defective homolog A pseudogene 1	20201124	-
9606	100422546	XRCC6P4	-	-	HGNC:HGNC:45186|Ensembl:ENSG00000253517	8	8q12.3	X-ray repair cross complementing 6 pseudogene 4	pseudo	XRCC6P4	X-ray repair cross complementing 6 pseudogene 4	O	X-ray repair complementing defective repair in Chinese hamster cells 6 pseudogene 4	20201209	-
9606	100422547	SLC16A1P1	-	-	HGNC:HGNC:48931|Ensembl:ENSG00000242280	7	7q35	SLC16A1 pseudogene 1	pseudo	SLC16A1P1	SLC16A1 pseudogene 1	O	solute carrier family 16, member 1 (monocarboxylic acid transporter 1) pseudogene	20201124	-
9606	100422548	LOC100422548	-	-	Ensembl:ENSG00000232261	1	1q24.3	solute carrier family 5 member 4 pseudogene	pseudo	-	-	-	solute carrier family 5 (low affinity glucose cotransporter), member 4 pseudogene	20201124	-
9606	100422549	LOC100422549	-	-	Ensembl:ENSG00000271459	1	1q24.3	solute carrier family 5 member 4 pseudogene	pseudo	-	-	-	solute carrier family 5 (low affinity glucose cotransporter), member 4 pseudogene	20201124	-
9606	100422550	SLC5A4P1	-	-	HGNC:HGNC:45041|Ensembl:ENSG00000255116	11	11q24.2	solute carrier family 5 member 4 pseudogene 1	pseudo	SLC5A4P1	solute carrier family 5 member 4 pseudogene 1	O	solute carrier family 5 (glucose activated ion channel), member 4 pseudogene 1|solute carrier family 5 (low affinity glucose cotransporter), member 4 pseudogene 1	20201124	-
9606	100422556	LOC100422556	-	-	-	15	15q21.2	LEO1 homolog, Paf1/RNA polymerase II complex component pseudogene	pseudo	-	-	-	Leo1 Paf1/RNA polymerase II complex component pseudogene|Leo1, Paf1/RNA polymerase II complex component, homolog (S. cerevisiae) pseudogene	20201124	-
9606	100422558	SMG1P6	-	-	HGNC:HGNC:49863|Ensembl:ENSG00000254634	16	16p11.2	SMG1 pseudogene 6	pseudo	SMG1P6	SMG1 pseudogene 6	O	SMG1P6, nonsense mediated mRNA decay associated PI3K related kinasepseudogene 6|smg-1 homolog, phosphatidylinositol 3-kinase-related kinase pseudogene	20201124	-
9606	100422559	LOC100422559	-	-	Ensembl:ENSG00000270677	2	2p22.2	receptor for activated C kinase 1 pseudogene	pseudo	-	-	-	guanine nucleotide binding protein (G protein), beta polypeptide 2-like 1 pseudogene	20201124	-
9606	100422561	LOC100422561	-	-	-	5	5q21.3	receptor for activated C kinase 1 pseudogene	pseudo	-	-	-	guanine nucleotide binding protein (G protein), beta polypeptide 2-like 1 pseudogene	20201208	-
9606	100422562	LOC100422562	-	-	Ensembl:ENSG00000249239	4	4q22.2	receptor for activated C kinase 1 pseudogene	pseudo	-	-	-	guanine nucleotide binding protein (G protein), beta polypeptide 2-like 1 pseudogene	20201124	-
9606	100422564	LOC100422564	-	-	Ensembl:ENSG00000216359	6	6p24.3	glucosaminyl (N-acetyl) transferase 2, I-branching enzyme (I blood group) pseudogene	pseudo	-	-	-	glucosaminyl (N-acetyl) transferase 2 (I blood group) pseudogene	20201124	-
9606	100422580	ELOAP1	-	-	HGNC:HGNC:54534|Ensembl:ENSG00000235640	2	2q14.3	ELOA pseudogene 1	pseudo	ELOAP1	ELOA pseudogene 1	O	elongin A pseudogene|transcription elongation factor B subunit 3 pseudogene	20201124	-
9606	100422581	DFFBP1	-	-	HGNC:HGNC:49815|Ensembl:ENSG00000232303	9	9p21.1	DNA fragmentation factor subunit beta pseudogene 1	pseudo	DFFBP1	DNA fragmentation factor subunit beta pseudogene 1	O	DNA fragmentation factor, 40kDa, beta polypeptide (caspase-activated DNase) pseudogene|DNA fragmentation factor, 40kDa, beta polypeptide pseudogene 1	20201124	-
9606	100422582	ELOCP31	-	TCEB1P31	HGNC:HGNC:49172|Ensembl:ENSG00000256021	12	12p12.1	elongin C pseudogene 31	pseudo	ELOCP31	elongin C pseudogene 31	O	transcription elongation factor B (SIII), polypeptide 1 (15kDa, elongin C) pseudogene|transcription elongation factor B (SIII), polypeptide 1 pseudogene 31|transcription elongation factor B subunit 1 pseudogene 31	20201209	-
9606	100422587	LOC100422587	-	-	Ensembl:ENSG00000218813	6	6q12	platelet activating factor acetylhydrolase 1b regulatory subunit 1 pseudogene	pseudo	-	-	-	platelet-activating factor acetylhydrolase 1b, regulatory subunit 1 (45kDa) pseudogene	20201124	-
9606	100422588	MGAT2P1	-	-	HGNC:HGNC:51244	X	Xq26.3	MGAT2 pseudogene 1	pseudo	MGAT2P1	MGAT2 pseudogene 1	O	mannosyl (alpha-1,6-)-glycoprotein beta-1,2-N-acetylglucosaminyltransferase pseudogene	20201124	-
9606	100422589	MGAT2P2	-	-	HGNC:HGNC:51243	X	Xq26.3	MGAT2 pseudogene 2	pseudo	MGAT2P2	MGAT2 pseudogene 2	O	mannosyl (alpha-1,6-)-glycoprotein beta-1,2-N-acetylglucosaminyltransferase pseudogene	20201124	-
9606	100422591	SDHCP3	-	-	HGNC:HGNC:45178	2	2p23.3	succinate dehydrogenase complex subunit C pseudogene 3	pseudo	SDHCP3	succinate dehydrogenase complex subunit C pseudogene 3	O	succinate dehydrogenase complex, subunit C, integral membrane protein, 15kDa pseudogene	20201124	-
9606	100422593	LOC100422593	-	-	-	5	5q35.3	defective in cullin neddylation 1 domain containing 3 pseudogene	pseudo	-	-	-	DCN1, defective in cullin neddylation 1, domain containing 3 (S. cerevisiae) pseudogene	20201124	-
9606	100422595	PCMTD1P3	-	-	HGNC:HGNC:38806	7	7p15.3	protein-L-isoaspartate (D-aspartate) O-methyltransferase domain containing 1 pseudogene 3	pseudo	PCMTD1P3	protein-L-isoaspartate (D-aspartate) O-methyltransferase domain containing 1 pseudogene 3	O	-	20201124	-
9606	100422598	SDHCP4	-	-	HGNC:HGNC:45179	11	11p15.1	succinate dehydrogenase complex subunit C pseudogene 4	pseudo	SDHCP4	succinate dehydrogenase complex subunit C pseudogene 4	O	succinate dehydrogenase complex, subunit C, integral membrane protein, 15kDa pseudogene	20201124	-
9606	100422600	SDHCP1	-	-	HGNC:HGNC:31734	18	18q22.1	succinate dehydrogenase complex subunit C pseudogene 1	pseudo	SDHCP1	succinate dehydrogenase complex subunit C pseudogene 1	O	-	20201124	-
9606	100422602	ST13P14	-	-	HGNC:HGNC:38849	3	3p21.2	ST13, Hsp70 interacting protein pseudogene 14	pseudo	ST13P14	ST13, Hsp70 interacting protein pseudogene 14	O	suppression of tumorigenicity 13 (colon carcinoma) (Hsp70 interacting protein) pseudogene 14	20201124	-
9606	100422603	ST13P15	-	-	HGNC:HGNC:38850|Ensembl:ENSG00000243759	3	3q24	ST13, Hsp70 interacting protein pseudogene 15	pseudo	ST13P15	ST13, Hsp70 interacting protein pseudogene 15	O	suppression of tumorigenicity 13 (colon carcinoma) (Hsp70 interacting protein) pseudogene 15	20201124	-
9606	100422604	LOC100422604	-	-	-	3	3q25.32	leukocyte immunoglobulin like receptor A2 pseudogene	pseudo	-	-	-	leukocyte immunoglobulin-like receptor, subfamily A (with TM domain), member 2 pseudogene	20201124	-
9606	100422605	ST13P16	-	-	HGNC:HGNC:38851	6	6q15	ST13, Hsp70 interacting protein pseudogene 16	pseudo	ST13P16	ST13, Hsp70 interacting protein pseudogene 16	O	suppression of tumorigenicity 13 (colon carcinoma) (Hsp70 interacting protein) pseudogene 16	20201124	-
9606	100422606	SLC25A3P3	-	-	HGNC:HGNC:43785	18	18p11.32	solute carrier family 25 member 3 pseudogene 3	pseudo	SLC25A3P3	solute carrier family 25 member 3 pseudogene 3	O	solute carrier family 25 (mitochondrial carrier; phosphate carrier), member 3 pseudogene	20201124	-
9606	100422608	SLC25A24P2	-	-	HGNC:HGNC:48934|Ensembl:ENSG00000238118	1	1p13.3	SLC25A24 pseudogene 2	pseudo	SLC25A24P2	SLC25A24 pseudogene 2	O	solute carrier family 25 (mitochondrial carrier; phosphate carrier), member 24 pseudogene	20201124	-
9606	100422610	LOC100422610	-	-	-	19	19q13.42	solute carrier family 7 member 3 pseudogene	pseudo	-	-	-	-	20201124	-
9606	100422614	LOC100422614	-	-	Ensembl:ENSG00000253283	8	8q21.2	solute carrier family 7 member 13 pseudogene	pseudo	-	-	-	-	20201124	-
9606	100422622	LOC100422622	-	-	Ensembl:ENSG00000203437	12	12p11.21	TAF10 RNA polymerase II, TATA box binding protein (TBP)-associated factor, 30kDa pseudogene	pseudo	-	-	-	-	20201124	-
9606	100422623	LOC100422623	-	-	-	19	19q13.2	CEA cell adhesion molecule 1 pseudogene	pseudo	-	-	-	carcinoembryonic antigen related cell adhesion molecule 1 pseudogene|carcinoembryonic antigen-related cell adhesion molecule 1 (biliary glycoprotein) pseudogene	20201124	-
9606	100422624	SLC25A15P1	-	SLC25A15P|SLC25A15PY1	HGNC:HGNC:18497	Y	Yq11.23	solute carrier family 25 member 15 pseudogene 1	pseudo	SLC25A15P1	solute carrier family 25 member 15 pseudogene 1	O	solute carrier family 25 (mitochondrial carrier; ornithine transporter) member 15 Y-linked pseudogene|solute carrier family 25 (mitochondrial carrier; ornithine transporter) member 15 pseudogene 1|solute carrier family 25 member 15 pseudogene, Y-linked 1	20201124	-
9606	100422625	GOT2P5	-	GOT2Y	HGNC:HGNC:38439|Ensembl:ENSG00000233634	Y	Yp11.2	GOT2 pseudogene 5	pseudo	GOT2P5	GOT2 pseudogene 5	O	glutamic-oxaloacetic transaminase 2 pseudogene 5	20201124	-
9606	100422627	LOC100422627	-	-	Ensembl:ENSG00000234841	4	4q25	TATA-box binding protein associated factor 4b pseudogene	pseudo	-	-	-	TAF4b RNA polymerase II, TATA box binding protein (TBP)-associated factor, 105kDa pseudogene	20201124	-
9606	100422628	GOT2P7	-	-	HGNC:HGNC:54892|Ensembl:ENSG00000232392	X	Xp22.2	GOT2 pseudogene 7	pseudo	GOT2P7	GOT2 pseudogene 7	O	glutamic-oxaloacetic transaminase 2, mitochondrial (aspartate aminotransferase 2) pseudogene	20201124	-
9606	100422633	LOC100422633	-	-	Ensembl:ENSG00000269651	19	19p13.2	ALG11, alpha-1,2-mannosyltransferase pseudogene	pseudo	-	-	-	asparagine-linked glycosylation 11, alpha-1,2-mannosyltransferase homolog pseudogene	20201124	-
9606	100422634	CASP1P3	-	-	HGNC:HGNC:43777	11	11q22.3	caspase 1 pseudogene 3	pseudo	CASP1P3	caspase 1 pseudogene 3	O	caspase 1, apoptosis-related cysteine peptidase (interleukin 1, beta, convertase) pseudogene|caspase 1, apoptosis-related cysteine peptidase pseudogene 3	20201124	-
9606	100422635	SLC25A15P3	-	-	HGNC:HGNC:39844	13	13q12.13	solute carrier family 25 member 15 pseudogene 3	pseudo	SLC25A15P3	solute carrier family 25 member 15 pseudogene 3	O	solute carrier family 25 (mitochondrial carrier; ornithine transporter) member 15 pseudogene 3	20201124	-
9606	100422636	SLC25A15P4	-	-	HGNC:HGNC:39845	21	21p11.2	solute carrier family 25 member 15 pseudogene 4	pseudo	SLC25A15P4	solute carrier family 25 member 15 pseudogene 4	O	solute carrier family 25 (mitochondrial carrier; ornithine transporter) member 15 pseudogene 4	20201124	-
9606	100422637	LOC100422637	-	-	Ensembl:ENSG00000250505	4	4p16.1	MX dynamin like GTPase 1 pseudogene	pseudo	-	-	-	myxovirus (influenza virus) resistance 1, interferon-inducible protein p78 (mouse) pseudogene	20201124	-
9606	100422638	LOC100422638	-	-	Ensembl:ENSG00000251278	4	4p16.1	MX dynamin like GTPase 1 pseudogene	pseudo	-	-	-	myxovirus (influenza virus) resistance 1, interferon-inducible protein p78 (mouse) pseudogene	20201124	-
9606	100422639	LOC100422639	-	-	Ensembl:ENSG00000251338	4	4p16.1	MX dynamin like GTPase 1 pseudogene	pseudo	-	-	-	myxovirus (influenza virus) resistance 1, interferon-inducible protein p78 (mouse) pseudogene	20201124	-
9606	100422640	LOC100422640	-	-	Ensembl:ENSG00000248611	4	4q31.3	5-aminoimidazole-4-carboxamide ribonucleotide formyltransferase/IMP cyclohydrolase pseudogene	pseudo	-	-	-	-	20201124	-
9606	100422641	LOC100422641	-	-	Ensembl:ENSG00000258750	14	14q21.3	STT3A, subunit of the oligosaccharyltransferase complex (catalytic) pseudogene	pseudo	-	-	-	-	20201124	-
9606	100422642	SLC25A15P5	-	-	HGNC:HGNC:39846	22	22q11.1	solute carrier family 25 member 15 pseudogene 5	pseudo	SLC25A15P5	solute carrier family 25 member 15 pseudogene 5	O	solute carrier family 25 (mitochondrial carrier; ornithine transporter) member 15 pseudogene 5	20201124	-
9606	100422644	SERPINA7P1	-	-	HGNC:HGNC:44398|Ensembl:ENSG00000227657	X	Xq22.3	serpin family A member 7 pseudogene 1	pseudo	SERPINA7P1	serpin family A member 7 pseudogene 1	O	serpin peptidase inhibitor, clade A (alpha-1 antiproteinase, antitrypsin), member 7 pseudogene 1	20201124	-
9606	100422645	LOC100422645	-	-	-	15	15q14	CTD small phosphatase 2 pseudogene	pseudo	-	-	-	CTD (carboxy-terminal domain, RNA polymerase II, polypeptide A) small phosphatase 2 pseudogene	20201124	-
9606	100422646	LOC100422646	-	-	-	6	6p24.3	1-aminocyclopropane-1-carboxylate synthase homolog (inactive) like pseudogene	pseudo	-	-	-	1-aminocyclopropane-1-carboxylate synthase (inactive)-like pseudogene|1-aminocyclopropane-1-carboxylate synthase homolog (Arabidopsis)(non-functional)-like pseudogene	20201124	-
9606	100422656	EEF1DP7	-	-	HGNC:HGNC:51457|Ensembl:ENSG00000263883	17	17q23.3	eukaryotic translation elongation factor 1 delta pseudogene 7	pseudo	EEF1DP7	eukaryotic translation elongation factor 1 delta pseudogene 7	O	eukaryotic translation elongation factor 1 delta (guanine nucleotide exchange protein) pseudogene	20201124	-
9606	100422657	RAC1P6	-	-	HGNC:HGNC:42006	7	7q31.2	Rac family small GTPase 1 pseudogene 6	pseudo	RAC1P6	Rac family small GTPase 1 pseudogene 6	O	ras-related C3 botulinum toxin substrate 1 (rho family, small GTP binding protein Rac1) pseudogene|ras-related C3 botulinum toxin substrate 1 pseudogene 6	20201124	-
9606	100422658	RAC1P9	-	-	HGNC:HGNC:50774|Ensembl:ENSG00000271306	7	7p12.1	Rac family small GTPase 1 pseudogene 9	pseudo	RAC1P9	Rac family small GTPase 1 pseudogene 9	O	ras-related C3 botulinum toxin substrate 1 (rho family, small GTP binding protein Rac1) pseudogene|ras-related C3 botulinum toxin substrate 1 pseudogene 9	20201124	-
9606	100422666	YWHABP2	-	-	HGNC:HGNC:50295	11	11p15.1	tyrosine 3-monooxygenase/tryptophan 5-monooxygenase activation protein beta pseudogene 2	pseudo	YWHABP2	tyrosine 3-monooxygenase/tryptophan 5-monooxygenase activation protein beta pseudogene 2	O	tyrosine 3-monooxygenase/tryptophan 5-monooxygenase activation protein, beta polypeptide pseudogene	20201124	-
9606	100422669	LOC100422669	-	-	-	15	15q21.1	tyrosine 3-monooxygenase/tryptophan 5-monooxygenase activation protein zeta pseudogene	pseudo	-	-	-	-	20201124	-
9606	100422671	LOC100422671	-	-	Ensembl:ENSG00000220918	6	6q14.1	cell division cycle 73, Paf1/RNA polymerase II complex component, homolog (S. cerevisiae) pseudogene	pseudo	-	-	-	-	20201124	-
9606	100422674	YWHAQP7	-	-	HGNC:HGNC:37686|Ensembl:ENSG00000271142	12	12q21.2	YWHAQ pseudogene 7	pseudo	YWHAQP7	YWHAQ pseudogene 7	O	-	20201124	-
9606	100422685	LOC100422685	-	-	Ensembl:ENSG00000271339	X	Xq26.3	solute carrier family 25 member 6 pseudogene	pseudo	-	-	-	-	20201124	-
9606	100422686	SLC25A6P3	-	-	HGNC:HGNC:43852|Ensembl:ENSG00000232846	1	1p32.3	solute carrier family 25 member 6 pseudogene 3	pseudo	SLC25A6P3	solute carrier family 25 member 6 pseudogene 3	O	solute carrier family 25 (mitochondrial carrier; adenine nucleotide translocator), member 6 pseudogene 3	20201124	-
9606	100422687	LOC100422687	-	-	Ensembl:ENSG00000248791	5	5p15.2	pleckstrin homology domain containing A1 pseudogene	pseudo	-	-	-	pleckstrin homology domain containing, family A (phosphoinositide binding specific) member 1 pseudogene	20201124	-
9606	100422690	SLC25A6P4	-	-	HGNC:HGNC:43853|Ensembl:ENSG00000266909	18	18q23	solute carrier family 25 member 6 pseudogene 4	pseudo	SLC25A6P4	solute carrier family 25 member 6 pseudogene 4	O	solute carrier family 25 (mitochondrial carrier; adenine nucleotide translocator), member 6 pseudogene 4	20201124	-
9606	100422691	ITGB1P1	-	FNRBL|ITGB1L	HGNC:HGNC:3781	19	19p13.12	integrin subunit beta 1 pseudogene 1	pseudo	ITGB1P1	integrin subunit beta 1 pseudogene 1	O	Fibronectin receptor, beta subunit, pseudogene (insertion polymorphism)|integrin beta 1 pseudogene 1|integrin, beta 1 (fibronectin receptor, beta polypeptide, antigen CD29 includes MDF2, MSK12) pseudogene	20201124	-
9606	100422693	LOC100422693	-	-	-	17	17q23.1	polypeptide N-acetylgalactosaminyltransferase 1 pseudogene	pseudo	-	-	-	UDP-N-acetyl-alpha-D-galactosamine:polypeptide N-acetylgalactosaminyltransferase 1 (GalNAc-T1) pseudogene	20201124	-
9606	100422694	LOC100422694	-	-	-	1	1p31.3	polypeptide N-acetylgalactosaminyltransferase 11 pseudogene	pseudo	-	-	-	UDP-N-acetyl-alpha-D-galactosamine:polypeptide N-acetylgalactosaminyltransferase 11 (GalNAc-T11) pseudogene	20210121	-
9606	100422695	LOC100422695	-	-	-	7	7q11.23	SWI/SNF related, matrix associated, actin dependent regulator of chromatin, subfamily a, member 5 pseudogene	pseudo	-	-	-	-	20201124	-
9606	100422696	LOC100422696	-	-	-	7	7q22.1	SWI/SNF related, matrix associated, actin dependent regulator of chromatin, subfamily a, member 5 pseudogene	pseudo	-	-	-	-	20201124	-
9606	100422710	PPFIA1P1	-	-	HGNC:HGNC:54792|Ensembl:ENSG00000271639	2	2q37.1	PPFIA1 pseudogene 1	pseudo	PPFIA1P1	PPFIA1 pseudogene 1	O	PTPRF interacting protein alpha 1 pseudogene|protein tyrosine phosphatase, receptor type, f polypeptide (PTPRF), interacting protein (liprin), alpha 1 pseudogene	20201124	-
9606	100422711	THAP12P2	-	PRKRIRP2	HGNC:HGNC:39566	3	3p12.1	THAP domain containing 12 pseudogene 2	pseudo	THAP12P2	THAP domain containing 12 pseudogene 2	O	protein-kinase, interferon-inducible double stranded RNA dependent inhibitor, repressor of (P58 repressor) pseudogene 2	20201124	-
9606	100422712	THAP12P7	-	PRKRIRP7	HGNC:HGNC:39574	8	8q21.13	THAP domain containing 12 pseudogene 7	pseudo	THAP12P7	THAP domain containing 12 pseudogene 7	O	protein-kinase, interferon-inducible double stranded RNA dependent inhibitor, repressor of (P58 repressor) pseudogene 7	20201124	-
9606	100422713	LOC100422713	-	-	-	16	16p11.2	PTPRF interacting protein alpha 1 pseudogene	pseudo	-	-	-	protein tyrosine phosphatase, receptor type, f polypeptide (PTPRF), interacting protein (liprin), alpha 1 pseudogene	20201124	-
9606	100422715	THAP12P10	-	PRKRIRP10	HGNC:HGNC:39741|Ensembl:ENSG00000274351	13	13q14.2	THAP domain containing 12 pseudogene 10	pseudo	THAP12P10	THAP domain containing 12 pseudogene 10	O	protein-kinase, interferon-inducible double stranded RNA dependent inhibitor, repressor of (P58 repressor) pseudogene 10	20201124	-
9606	100422716	ST6GALNAC2P1	-	-	HGNC:HGNC:45160|Ensembl:ENSG00000228902	2	2p11.2	ST6 N-acetylgalactosaminide alpha-2,6-sialyltransferase 2 pseudogene 1	pseudo	ST6GALNAC2P1	ST6 N-acetylgalactosaminide alpha-2,6-sialyltransferase 2 pseudogene 1	O	ST6 (alpha-N-acetyl-neuraminyl-2,3-beta-galactosyl-1,3)-N-acetylgalactosaminide alpha-2,6-sialyltransferase 2 pseudogene 1|ST6 GalNAc alpha-2,6-sialyltransferase 2 pseudogene 1	20201124	-
9606	100422717	LOC100422717	-	-	-	17	17p13.2	pterin-4 alpha-carbinolamine dehydratase 2 pseudogene	pseudo	-	-	-	-	20201124	-
9606	100422730	LOC100422730	-	-	-	5	5p15.31	semaphorin 5A pseudogene	pseudo	-	-	-	sema domain, seven thrombospondin repeats (type 1 and type 1-like), transmembrane domain (TM) and short cytoplasmic domain, (semaphorin) 5A pseudogene	20201124	-
9606	100422737	LINC02532	-	-	HGNC:HGNC:53549|Ensembl:ENSG00000235142	6	6q21	long intergenic non-protein coding RNA 2532	ncRNA	LINC02532	long intergenic non-protein coding RNA 2532	O	-	20201124	-
9606	100422781	LOC100422781	-	-	-	6	6p25.2	uncharacterized LOC100422781	ncRNA	-	-	-	-	20201124	-
9606	100422821	MIR1273C	-	-	HGNC:HGNC:38173|Ensembl:ENSG00000264814|miRBase:MI0014171	6	6q25.2	microRNA 1273c	ncRNA	MIR1273C	microRNA 1273c	O	hsa-mir-1273c	20201124	-
9606	100422823	MIR4300	-	-	HGNC:HGNC:38184|Ensembl:ENSG00000264110|miRBase:MI0015831	11	11q14.1	microRNA 4300	ncRNA	MIR4300	microRNA 4300	O	hsa-mir-4300	20201124	-
9606	100422824	MIR3128	-	mir-3128	HGNC:HGNC:38188|Ensembl:ENSG00000265396|miRBase:MI0014145	2	2q31.2	microRNA 3128	ncRNA	MIR3128	microRNA 3128	O	hsa-mir-3128	20201124	-
9606	100422825	MIR3160-2	-	mir-3160-2	HGNC:HGNC:38192|Ensembl:ENSG00000283497|miRBase:MI0014190	11	11p11.2	microRNA 3160-2	ncRNA	MIR3160-2	microRNA 3160-2	O	hsa-mir-3160-2	20201124	-
9606	100422826	MIR4274	-	-	HGNC:HGNC:38194|Ensembl:ENSG00000266690|miRBase:MI0015884	4	4p16.1	microRNA 4274	ncRNA	MIR4274	microRNA 4274	O	hsa-mir-4274	20201124	-
9606	100422827	MIR3160-1	-	mir-3160-1	HGNC:HGNC:38197|Ensembl:ENSG00000265014|miRBase:MI0014189	11	11p11.2	microRNA 3160-1	ncRNA	MIR3160-1	microRNA 3160-1	O	hsa-mir-3160-1	20201124	-
9606	100422828	MIR4287	-	-	HGNC:HGNC:38208|Ensembl:ENSG00000265847|miRBase:MI0015895	8	8p21.1	microRNA 4287	ncRNA	MIR4287	microRNA 4287	O	hsa-mir-4287	20201124	-
9606	100422829	MIR4319	-	-	HGNC:HGNC:38212|Ensembl:ENSG00000265957|miRBase:MI0015848	18	18q12.3	microRNA 4319	ncRNA	MIR4319	microRNA 4319	O	hsa-mir-4319	20201124	-
9606	100422830	MIR3171	-	-	HGNC:HGNC:38216|Ensembl:ENSG00000264657|miRBase:MI0014202	14	14q12	microRNA 3171	ncRNA	MIR3171	microRNA 3171	O	hsa-mir-3171	20201124	-
9606	100422831	MIR1302-9	-	-	HGNC:HGNC:38218|Ensembl:ENSG00000283921|miRBase:MI0015978	9	9p24.3	microRNA 1302-9	ncRNA	MIR1302-9	microRNA 1302-9	O	hsa-mir-1302-9	20201124	-
9606	100422832	MIR3191	-	mir-3191	HGNC:HGNC:38222|Ensembl:ENSG00000284411|miRBase:MI0014236	19	19q13.32	microRNA 3191	ncRNA	MIR3191	microRNA 3191	O	hsa-mir-3191	20201124	-
9606	100422833	MIR3188	-	mir-3188	HGNC:HGNC:38226|Ensembl:ENSG00000267959|miRBase:MI0014232	19	19p13.11	microRNA 3188	ncRNA	MIR3188	microRNA 3188	O	hsa-mir-3188	20201124	-
9606	100422834	MIR1302-10	-	-	HGNC:HGNC:38233|Ensembl:ENSG00000284557|miRBase:MI0015979	15	15q26.3	microRNA 1302-10	ncRNA	MIR1302-10	microRNA 1302-10	O	hsa-mir-1302-10	20201124	-
9606	100422835	MIR3183	-	mir-3183	HGNC:HGNC:38237|Ensembl:ENSG00000264429|miRBase:MI0014225	17	17p13.3	microRNA 3183	ncRNA	MIR3183	microRNA 3183	O	hsa-mir-3183	20201124	-
9606	100422836	MIR3180-3	-	-	HGNC:HGNC:38239|Ensembl:ENSG00000266291|miRBase:MI0014217	16	16p12.3	microRNA 3180-3	ncRNA	MIR3180-3	microRNA 3180-3	O	hsa-mir-3180-3	20201124	-
9606	100422837	MIR1193	-	-	HGNC:HGNC:38247|Ensembl:ENSG00000221036|miRBase:MI0014205	14	14q32.31	microRNA 1193	ncRNA	MIR1193	microRNA 1193	O	hsa-mir-1193	20210110	-
9606	100422838	MIR3195	-	-	HGNC:HGNC:38250|Ensembl:ENSG00000265306|miRBase:MI0014240	20	20q13.33	microRNA 3195	ncRNA	MIR3195	microRNA 3195	O	hsa-mir-3195	20201124	-
9606	100422839	MIR3119-1	-	-	HGNC:HGNC:38253|Ensembl:ENSG00000283340|miRBase:MI0014134	1	1q24.2	microRNA 3119-1	ncRNA	MIR3119-1	microRNA 3119-1	O	hsa-mir-3119-1	20201124	-
9606	100422840	MIR4317	-	-	HGNC:HGNC:38260|Ensembl:ENSG00000283532|miRBase:MI0015850	18	18p11.31	microRNA 4317	ncRNA	MIR4317	microRNA 4317	O	hsa-mir-4317	20201124	-
9606	100422841	MIR3174	-	-	HGNC:HGNC:38264|Ensembl:ENSG00000265871|miRBase:MI0014208	15	15q26.1	microRNA 3174	ncRNA	MIR3174	microRNA 3174	O	hsa-mir-3174	20201129	-
9606	100422842	MIR3074	-	mir-3074	HGNC:HGNC:38268|Ensembl:ENSG00000207617|miRBase:MI0014181	9	9q22.32	microRNA 3074	ncRNA	MIR3074	microRNA 3074	O	hsa-mir-3074	20201124	-
9606	100422843	MIR4293	-	-	HGNC:HGNC:38270|Ensembl:ENSG00000266321|miRBase:MI0015826	10	10p13	microRNA 4293	ncRNA	MIR4293	microRNA 4293	O	hsa-mir-4293	20201124	-
9606	100422844	MIR3118-3	-	-	HGNC:HGNC:38274|Ensembl:ENSG00000277243|miRBase:MI0014133	15	15q11.2	microRNA 3118-3	ncRNA	MIR3118-3	microRNA 3118-3	O	hsa-mir-3118-3	20201124	-
9606	100422845	MIR1233-2	-	-	HGNC:HGNC:38277|Ensembl:ENSG00000221065|miRBase:MI0015973	15	15q14	microRNA 1233-2	ncRNA	MIR1233-2	microRNA 1233-2	O	hsa-mir-1233-2	20201124	-
9606	100422846	MIR3164	-	-	HGNC:HGNC:38288|Ensembl:ENSG00000265539|miRBase:MI0014194	11	11q13.3	microRNA 3164	ncRNA	MIR3164	microRNA 3164	O	hsa-mir-3164	20201124	-
9606	100422847	MIR514B	-	mir-514b	HGNC:HGNC:38292|Ensembl:ENSG00000252583|miRBase:MI0014251	X	Xq27.3	microRNA 514b	ncRNA	MIR514B	microRNA 514b	O	hsa-mir-514b	20201124	-
9606	100422848	MIR4283-2	-	-	HGNC:HGNC:38296|Ensembl:ENSG00000265214|miRBase:MI0015982	7	7q11.21	microRNA 4283-2	ncRNA	MIR4283-2	microRNA 4283-2	O	hsa-mir-4283-2	20201124	-
9606	100422849	MIR548T	-	-	HGNC:HGNC:38298|Ensembl:ENSG00000221296|miRBase:MI0014164	4	4q34.1	microRNA 548t	ncRNA	MIR548T	microRNA 548t	O	hsa-mir-548t	20201124	-
9606	100422850	MIR548V	-	-	HGNC:HGNC:38302|Ensembl:ENSG00000265520|miRBase:MI0014174	8	8p22	microRNA 548v	ncRNA	MIR548V	microRNA 548v	O	hsa-mir-548v	20201124	-
9606	100422851	MIR4316	-	-	HGNC:HGNC:38306|Ensembl:ENSG00000264060|miRBase:MI0015845	17	17q25.3	microRNA 4316	ncRNA	MIR4316	microRNA 4316	O	hsa-mir-4316	20210114	-
9606	100422852	MIR4259	-	-	HGNC:HGNC:38309|Ensembl:ENSG00000266458|miRBase:MI0015858	1	1q23.2	microRNA 4259	ncRNA	MIR4259	microRNA 4259	O	hsa-mir-4259	20201124	-
9606	100422853	MIR3182	-	mir-3182	HGNC:HGNC:38317|Ensembl:ENSG00000263785|miRBase:MI0014224	16	16q23.3	microRNA 3182	ncRNA	MIR3182	microRNA 3182	O	hsa-mir-3182	20201124	-
9606	100422854	MIR3187	-	mir-3187	HGNC:HGNC:38319|Ensembl:ENSG00000263414|miRBase:MI0014231	19	19p13.3	microRNA 3187	ncRNA	MIR3187	microRNA 3187	O	hsa-mir-3187	20201124	-
9606	100422855	MIR4301	-	-	HGNC:HGNC:38323|Ensembl:ENSG00000265140|miRBase:MI0015828	11	11q23.2	microRNA 4301	ncRNA	MIR4301	microRNA 4301	O	hsa-mir-4301	20201124	-
9606	100422856	MIR3123	-	mir-3123	HGNC:HGNC:38330|Ensembl:ENSG00000265831|miRBase:MI0014139	1	1q43	microRNA 3123	ncRNA	MIR3123	microRNA 3123	O	hsa-mir-3123	20201124	-
9606	100422857	MIR4318	-	-	HGNC:HGNC:38333|Ensembl:ENSG00000266530|miRBase:MI0015847	18	18q12.2	microRNA 4318	ncRNA	MIR4318	microRNA 4318	O	hsa-mir-4318	20201124	-
9606	100422858	MIR4285	-	-	HGNC:HGNC:38337|Ensembl:ENSG00000264675|miRBase:MI0015891	7	7q22.1	microRNA 4285	ncRNA	MIR4285	microRNA 4285	O	hsa-mir-4285	20201124	-
9606	100422859	MIR3136	-	mir-3136	HGNC:HGNC:38340|Ensembl:ENSG00000265355|miRBase:MI0014158	3	3p14.1	microRNA 3136	ncRNA	MIR3136	microRNA 3136	O	hsa-mir-3136	20201124	-
9606	100422860	MIR4292	-	-	HGNC:HGNC:38348|Ensembl:ENSG00000265806|miRBase:MI0015897	9	9q34.3	microRNA 4292	ncRNA	MIR4292	microRNA 4292	O	hsa-mir-4292	20201124	-
9606	100422861	MIR4306	-	mir-4306	HGNC:HGNC:38350|Ensembl:ENSG00000263615|miRBase:MI0015836	13	13q32.3	microRNA 4306	ncRNA	MIR4306	microRNA 4306	O	hsa-mir-4306	20201124	-
9606	100422862	MIR548S	-	-	HGNC:HGNC:38354|Ensembl:ENSG00000265056|miRBase:MI0014141	2	2p25.1	microRNA 548s	ncRNA	MIR548S	microRNA 548s	O	hsa-mir-548s	20201124	-
9606	100422863	MIR4265	-	-	HGNC:HGNC:38358|Ensembl:ENSG00000264934|miRBase:MI0015869	2	2q13	microRNA 4265	ncRNA	MIR4265	microRNA 4265	O	hsa-mir-4265	20201124	-
9606	100422864	MIR544B	-	-	HGNC:HGNC:38361|Ensembl:ENSG00000265981|miRBase:MI0014159	3	3q21.2	microRNA 544b	ncRNA	MIR544B	microRNA 544b	O	hsa-mir-544b	20201124	-
9606	100422865	MIR4320	-	-	HGNC:HGNC:38369|Ensembl:ENSG00000283343|miRBase:MI0015849	18	18q21.1	microRNA 4320	ncRNA	MIR4320	microRNA 4320	O	hsa-mir-4320	20201124	-
9606	100422866	MIR3115	-	mir-3115	HGNC:HGNC:38371|Ensembl:ENSG00000263793|miRBase:MI0014127	1	1p36.12	microRNA 3115	ncRNA	MIR3115	microRNA 3115	O	hsa-mir-3115	20201124	-
9606	100422867	MIR378C	-	mir-378c	HGNC:HGNC:38374|Ensembl:ENSG00000264803|miRBase:MI0015825	10	10q26.3	microRNA 378c	ncRNA	MIR378C	microRNA 378c	O	hsa-mir-378c	20201124	-
9606	100422868	MIR4270	-	-	HGNC:HGNC:38377|Ensembl:ENSG00000263573|miRBase:MI0015878	3	3p25.1	microRNA 4270	ncRNA	MIR4270	microRNA 4270	O	hsa-mir-4270	20201124	-
9606	100422869	MIR3152	-	-	HGNC:HGNC:38379|Ensembl:ENSG00000264638|miRBase:MI0014179	9	9p22.1	microRNA 3152	ncRNA	MIR3152	microRNA 3152	O	hsa-mir-3152	20201124	-
9606	100422870	MIR3180-1	-	-	HGNC:HGNC:38382|Ensembl:ENSG00000265537|miRBase:MI0014214	16	16p13.11	microRNA 3180-1	ncRNA	MIR3180-1	microRNA 3180-1	O	hsa-mir-3180-1	20201124	-
9606	100422871	MIR3117	-	mir-3117	HGNC:HGNC:38385|Ensembl:ENSG00000264720|miRBase:MI0014130	1	1p31.3	microRNA 3117	ncRNA	MIR3117	microRNA 3117	O	hsa-mir-3117	20201124	-
9606	100422872	MIR1244-3	-	-	HGNC:HGNC:38390|Ensembl:ENSG00000283429|miRBase:MI0015975	12	12p13.31	microRNA 1244-3	ncRNA	MIR1244-3	microRNA 1244-3	O	hsa-mir-1244-3	20201124	-
9606	100422873	MIR4297	-	-	HGNC:HGNC:38393|Ensembl:ENSG00000266676|miRBase:MI0015824	10	10q26.3	microRNA 4297	ncRNA	MIR4297	microRNA 4297	O	hsa-mir-4297	20201124	-
9606	100422874	MIR4279	-	-	HGNC:HGNC:38195|Ensembl:ENSG00000266243|miRBase:MI0015887	5	5p13.3	microRNA 4279	ncRNA	MIR4279	microRNA 4279	O	hsa-mir-4279	20201124	-
9606	100422875	MIR3192	-	mir-3192	HGNC:HGNC:38202|Ensembl:ENSG00000265137|miRBase:MI0014237	20	20p11.23	microRNA 3192	ncRNA	MIR3192	microRNA 3192	O	hsa-mir-3192	20201124	-
9606	100422876	MIR3148	-	mir-3148	HGNC:HGNC:38215|Ensembl:ENSG00000264788|miRBase:MI0014175	8	8p12	microRNA 3148	ncRNA	MIR3148	microRNA 3148	O	hsa-mir-3148	20201213	-
9606	100422877	MIR3202-2	-	mir-3202-2	HGNC:HGNC:38228|Ensembl:ENSG00000283694|miRBase:MI0014253	X	Xq28	microRNA 3202-2	ncRNA	MIR3202-2	microRNA 3202-2	O	hsa-mir-3202-2	20201124	-
9606	100422878	MIR3168	-	-	HGNC:HGNC:38249|Ensembl:ENSG00000264226|miRBase:MI0014199	13	13q14.11	microRNA 3168	ncRNA	MIR3168	microRNA 3168	O	hsa-mir-3168	20201124	-
9606	100422879	MIR3124	-	mir-3124	HGNC:HGNC:38262|Ensembl:ENSG00000264500|miRBase:MI0014140	1	1q44	microRNA 3124	ncRNA	MIR3124	microRNA 3124	O	hsa-mir-3124	20201124	-
9606	100422880	MIR3162	-	mir-3162	HGNC:HGNC:38271|Ensembl:ENSG00000264559|miRBase:MI0014192	11	11q12.1	microRNA 3162	ncRNA	MIR3162	microRNA 3162	O	hsa-mir-3162	20201124	-
9606	100422881	MIR3170	-	mir-3170	HGNC:HGNC:38282|Ensembl:ENSG00000263399|miRBase:MI0014201	13	13q32.2	microRNA 3170	ncRNA	MIR3170	microRNA 3170	O	hsa-mir-3170	20201124	-
9606	100422882	MIR3120	-	mir-3120	MIM:614722|HGNC:HGNC:38295|Ensembl:ENSG00000283152|miRBase:MI0014136	1	1q24.3	microRNA 3120	ncRNA	MIR3120	microRNA 3120	O	hsa-mir-3120	20201124	-
9606	100422883	MIR4325	-	-	HGNC:HGNC:38304|Ensembl:ENSG00000266666|miRBase:MI0015865	20	20q13.31	microRNA 4325	ncRNA	MIR4325	microRNA 4325	O	hsa-mir-4325	20201124	-
9606	100422884	MIR548U	-	-	HGNC:HGNC:38316|Ensembl:ENSG00000212017|miRBase:MI0014168	6	6p11.2	microRNA 548u	ncRNA	MIR548U	microRNA 548u	O	hsa-mir-548u	20201124	-
9606	100422885	MIR1244-2	-	-	HGNC:HGNC:38321|Ensembl:ENSG00000283498|miRBase:MI0015974	5	5q23.1	microRNA 1244-2	ncRNA	MIR1244-2	microRNA 1244-2	O	hsa-mir-1244-2	20201124	-
9606	100422886	MIR3179-2	-	-	HGNC:HGNC:38325|Ensembl:ENSG00000257381|miRBase:MI0014216	16	16p13.11	microRNA 3179-2	ncRNA	MIR3179-2	microRNA 3179-2	O	hsa-mir-3179-2	20201124	-
9606	100422887	MIR4280	-	-	HGNC:HGNC:38334|Ensembl:ENSG00000265919|miRBase:MI0015889	5	5q14.3	microRNA 4280	ncRNA	MIR4280	microRNA 4280	O	hsa-mir-4280	20201124	-
9606	100422888	MIR4264	-	-	HGNC:HGNC:38338|Ensembl:ENSG00000266436|miRBase:MI0015877	2	2p12	microRNA 4264	ncRNA	MIR4264	microRNA 4264	O	hsa-mir-4264	20201124	-
9606	100422889	MIR3194	-	mir-3194	HGNC:HGNC:38346|Ensembl:ENSG00000266761|miRBase:MI0014239	20	20q13.2	microRNA 3194	ncRNA	MIR3194	microRNA 3194	O	hsa-mir-3194	20210103	-
9606	100422891	MIR4327	-	-	HGNC:HGNC:38355|Ensembl:ENSG00000265007|miRBase:MI0015867	21	21q22.11	microRNA 4327	ncRNA	MIR4327	microRNA 4327	O	hsa-mir-4327	20201124	-
9606	100422892	MIR3157	-	mir-3157	HGNC:HGNC:38172|Ensembl:ENSG00000266407|miRBase:MI0014185	10	10q24.1	microRNA 3157	ncRNA	MIR3157	microRNA 3157	O	hsa-mir-3157	20201124	-
9606	100422893	MIR3154	-	mir-3154	HGNC:HGNC:38176|Ensembl:ENSG00000264823|miRBase:MI0014182	9	9q34.11	microRNA 3154	ncRNA	MIR3154	microRNA 3154	O	hsa-mir-3154	20201124	-
9606	100422894	MIR4260	-	-	HGNC:HGNC:38179|Ensembl:ENSG00000283876|miRBase:MI0015859	1	1q32.2	microRNA 4260	ncRNA	MIR4260	microRNA 4260	O	hsa-mir-4260	20201124	-
9606	100422895	MIR4294	-	-	HGNC:HGNC:38180|Ensembl:ENSG00000264800|miRBase:MI0015827	10	10q11.23	microRNA 4294	ncRNA	MIR4294	microRNA 4294	O	hsa-mir-4294	20201124	-
9606	100422896	MIR3140	-	mir-3140	HGNC:HGNC:38183|Ensembl:ENSG00000264678|miRBase:MI0014163	4	4q31.3	microRNA 3140	ncRNA	MIR3140	microRNA 3140	O	hsa-mir-3140	20201124	-
9606	100422897	MIR4302	-	-	HGNC:HGNC:38185|Ensembl:ENSG00000283603|miRBase:MI0015833	12	12p12.1	microRNA 4302	ncRNA	MIR4302	microRNA 4302	O	hsa-mir-4302	20201124	-
9606	100422898	MIR4255	-	-	HGNC:HGNC:38187|Ensembl:ENSG00000264698|miRBase:MI0015863	1	1p34.3	microRNA 4255	ncRNA	MIR4255	microRNA 4255	O	hsa-mir-4255	20201124	-
9606	100422899	MIR3190	-	mir-3190	HGNC:HGNC:38190|Ensembl:ENSG00000265134|miRBase:MI0014235	19	19q13.32	microRNA 3190	ncRNA	MIR3190	microRNA 3190	O	hsa-mir-3190	20201124	-
9606	100422900	MIR3158-1	-	mir-3158-1	HGNC:HGNC:38196|Ensembl:ENSG00000263436|miRBase:MI0014186	10	10q24.32	microRNA 3158-1	ncRNA	MIR3158-1	microRNA 3158-1	O	hsa-mir-3158-1	20201124	-
9606	100422901	MIR3135A	-	MIR3135|hsa-mir-3135a	HGNC:HGNC:38199|Ensembl:ENSG00000266745|miRBase:MI0014156	3	3p24.3	microRNA 3135a	ncRNA	MIR3135A	microRNA 3135a	O	hsa-mir-3135|microRNA 3135	20201124	-
9606	100422902	MIR3116-1	-	-	HGNC:HGNC:38200|Ensembl:ENSG00000263908|miRBase:MI0014128	1	1p31.3	microRNA 3116-1	ncRNA	MIR3116-1	microRNA 3116-1	O	hsa-mir-3116-1	20201124	-
9606	100422903	MIR4288	-	-	HGNC:HGNC:38203|Ensembl:ENSG00000265251|miRBase:MI0015896	8	8p21.1	microRNA 4288	ncRNA	MIR4288	microRNA 4288	O	hsa-mir-4288	20201124	-
9606	100422904	MIR3193	-	-	HGNC:HGNC:38204|Ensembl:ENSG00000264395|miRBase:MI0014238	20	20q11.21	microRNA 3193	ncRNA	MIR3193	microRNA 3193	O	hsa-mir-3193	20201124	-
9606	100422905	MIR4311	-	-	HGNC:HGNC:38207|Ensembl:ENSG00000263512|miRBase:MI0015841	15	15q22.31	microRNA 4311	ncRNA	MIR4311	microRNA 4311	O	hsa-mir-4311	20201124	-
9606	100422907	MIR3156-2	-	mir-3156-2	HGNC:HGNC:38213|Ensembl:ENSG00000265499|miRBase:MI0014230	18	18p11.21	microRNA 3156-2	ncRNA	MIR3156-2	microRNA 3156-2	O	hsa-mir-3156-2	20201124	-
9606	100422908	MIR3129	-	mir-3129	HGNC:HGNC:38217|Ensembl:ENSG00000264725|miRBase:MI0014146	2	2q32.2	microRNA 3129	ncRNA	MIR3129	microRNA 3129	O	hsa-mir-3129	20201124	-
9606	100422909	MIR4295	-	-	HGNC:HGNC:38220|Ensembl:ENSG00000264763|miRBase:MI0015822	10	10q25.2	microRNA 4295	ncRNA	MIR4295	microRNA 4295	O	hsa-mir-4295	20210110	-
9606	100422910	MIR2861	-	BMND15|MIRN2861	MIM:613405|HGNC:HGNC:38221|Ensembl:ENSG00000284547|miRBase:MI0013006	9	9q34.11	microRNA 2861	ncRNA	MIR2861	microRNA 2861	O	hsa-mir-2861	20201124	-
9606	100422911	MIR500B	-	mir-500b	HGNC:HGNC:38223|Ensembl:ENSG00000239057|miRBase:MI0015903	X	Xp11.23	microRNA 500b	ncRNA	MIR500B	microRNA 500b	O	hsa-mir-500b	20201124	-
9606	100422912	MIR3200	-	mir-3200	HGNC:HGNC:38227|Ensembl:ENSG00000264661|miRBase:MI0014249	22	22q12.2	microRNA 3200	ncRNA	MIR3200	microRNA 3200	O	hsa-mir-3200	20201124	-
9606	100422913	MIR320E	-	mir-320e	HGNC:HGNC:38230|miRBase:MI0014234	19	19q13.32	microRNA 320e	ncRNA	MIR320E	microRNA 320e	O	hsa-mir-320e	20201124	-
9606	100422914	MIR4253	-	-	HGNC:HGNC:38231|Ensembl:ENSG00000264014|miRBase:MI0015860	1	1p36.12	microRNA 4253	ncRNA	MIR4253	microRNA 4253	O	hsa-mir-4253	20201124	-
9606	100422915	MIR3065	-	mir-3065	HGNC:HGNC:38234|Ensembl:ENSG00000211563|miRBase:MI0014228	17	17q25.3	microRNA 3065	ncRNA	MIR3065	microRNA 3065	O	hsa-mir-3065	20201124	-
9606	100422916	MIR3201	-	-	HGNC:HGNC:38235|Ensembl:ENSG00000266508|miRBase:MI0014250	22	22q13.32	microRNA 3201	ncRNA	MIR3201	microRNA 3201	O	hsa-mir-3201	20201124	-
9606	100422917	MIR4283-1	-	-	HGNC:HGNC:38238|Ensembl:ENSG00000264426|miRBase:MI0015892	7	7p11.2	microRNA 4283-1	ncRNA	MIR4283-1	microRNA 4283-1	O	hsa-mir-4283-1	20201124	-
9606	100422918	MIR3167	-	-	HGNC:HGNC:38242|Ensembl:ENSG00000266215|miRBase:MI0014198	11	11q24.2	microRNA 3167	ncRNA	MIR3167	microRNA 3167	O	hsa-mir-3167	20201124	-
9606	100422919	MIR1302-11	-	-	HGNC:HGNC:38246|Ensembl:ENSG00000283801|miRBase:MI0015980	19	19p13.3	microRNA 1302-11	ncRNA	MIR1302-11	microRNA 1302-11	O	hsa-mir-1302-11	20201124	-
9606	100422920	MIR548X	-	-	HGNC:HGNC:38248|Ensembl:ENSG00000265841|miRBase:MI0014244	21	21q21.1	microRNA 548x	ncRNA	MIR548X	microRNA 548x	O	hsa-mir-548x	20201124	-
9606	100422921	MIR3149	-	-	HGNC:HGNC:38251|Ensembl:ENSG00000266712|miRBase:MI0014176	8	8q21.13	microRNA 3149	ncRNA	MIR3149	microRNA 3149	O	hsa-mir-3149	20201124	-
9606	100422922	MIR1972-2	-	-	HGNC:HGNC:38252|Ensembl:ENSG00000239118|miRBase:MI0015977	16	16q22.1	microRNA 1972-2	ncRNA	MIR1972-2	microRNA 1972-2	O	hsa-mir-1972-2	20201124	-
9606	100422923	MIR548W	-	-	HGNC:HGNC:38255|Ensembl:ENSG00000265005|miRBase:MI0014222	16	16p12.1	microRNA 548w	ncRNA	MIR548W	microRNA 548w	O	hsa-mir-548w	20201124	-
9606	100422924	MIR4303	-	-	HGNC:HGNC:38256|Ensembl:ENSG00000263890|miRBase:MI0015834	12	12q23.1	microRNA 4303	ncRNA	MIR4303	microRNA 4303	O	hsa-mir-4303	20201124	-
9606	100422925	MIR4322	-	-	HGNC:HGNC:38261|Ensembl:ENSG00000264266|miRBase:MI0015851	19	19p13.2	microRNA 4322	ncRNA	MIR4322	microRNA 4322	O	hsa-mir-4322	20201124	-
9606	100422926	MIR3137	-	-	HGNC:HGNC:38263|Ensembl:ENSG00000265333|miRBase:MI0014160	3	3q29	microRNA 3137	ncRNA	MIR3137	microRNA 3137	O	hsa-mir-3137	20201124	-
9606	100422927	MIR4291	-	-	HGNC:HGNC:38267|Ensembl:ENSG00000265347|miRBase:MI0015900	9	9q22.31	microRNA 4291	ncRNA	MIR4291	microRNA 4291	O	hsa-mir-4291	20201124	-
9606	100422928	MIR3127	-	mir-3127	HGNC:HGNC:38269|Ensembl:ENSG00000264157|miRBase:MI0014144	2	2q11.2	microRNA 3127	ncRNA	MIR3127	microRNA 3127	O	hsa-mir-3127	20201206	-
9606	100422929	MIR4261	-	-	HGNC:HGNC:38272|Ensembl:ENSG00000265418|miRBase:MI0015868	2	2p25.1	microRNA 4261	ncRNA	MIR4261	microRNA 4261	O	hsa-mir-4261	20201124	-
9606	100422930	MIR4330	-	-	HGNC:HGNC:38273|Ensembl:ENSG00000265789|miRBase:MI0015902	X	Xq28	microRNA 4330	ncRNA	MIR4330	microRNA 4330	O	hsa-mir-4330	20201124	-
9606	100422931	MIR4304	-	-	HGNC:HGNC:38276|Ensembl:ENSG00000265526|miRBase:MI0015832	12	12q24.31	microRNA 4304	ncRNA	MIR4304	microRNA 4304	O	hsa-mir-4304	20201124	-
9606	100422932	MIR4328	-	-	HGNC:HGNC:38280|Ensembl:ENSG00000283622|miRBase:MI0015904	X	Xq21.1	microRNA 4328	ncRNA	MIR4328	microRNA 4328	O	hsa-mir-4328	20201206	-
9606	100422933	MIR378B	-	-	HGNC:HGNC:38283|Ensembl:ENSG00000264534|miRBase:MI0014154	3	3p25.3	microRNA 378b	ncRNA	MIR378B	microRNA 378b	O	hsa-mir-378b	20201124	-
9606	100422934	MIR3143	-	mir-3143	HGNC:HGNC:38284|Ensembl:ENSG00000265565|miRBase:MI0014167	6	6p22.1	microRNA 3143	ncRNA	MIR3143	microRNA 3143	O	hsa-mir-3143	20201124	-
9606	100422935	MIR3118-4	-	-	HGNC:HGNC:38287|Ensembl:ENSG00000265793|miRBase:MI0014207	15	15q11.2	microRNA 3118-4	ncRNA	MIR3118-4	microRNA 3118-4	O	hsa-mir-3118-4	20201124	-
9606	100422936	MIR3153	-	mir-3153	HGNC:HGNC:38289|Ensembl:ENSG00000265112|miRBase:MI0014180	9	9q22.2	microRNA 3153	ncRNA	MIR3153	microRNA 3153	O	hsa-mir-3153	20201124	-
9606	100422937	MIR4275	-	-	HGNC:HGNC:38293|Ensembl:ENSG00000283275|miRBase:MI0015883	4	4p15.1	microRNA 4275	ncRNA	MIR4275	microRNA 4275	O	hsa-mir-4275	20201124	-
9606	100422938	MIR3142	-	-	HGNC:HGNC:38297|miRBase:MI0014166	5	5q33.3	microRNA 3142	ncRNA	MIR3142	microRNA 3142	O	hsa-mir-3142	20201124	-
9606	100422939	MIR3147	-	mir-3147	HGNC:HGNC:38300|Ensembl:ENSG00000266168|miRBase:MI0014173	7	7p11.2	microRNA 3147	ncRNA	MIR3147	microRNA 3147	O	hsa-mir-3147	20201124	-
9606	100422940	MIR4305	-	-	HGNC:HGNC:38301|Ensembl:ENSG00000264171|miRBase:MI0015835	13	13q14.11	microRNA 4305	ncRNA	MIR4305	microRNA 4305	O	hsa-mir-4305	20201124	-
9606	100422941	MIR4272	-	-	HGNC:HGNC:38303|Ensembl:ENSG00000283298|miRBase:MI0015880	3	3p14.1	microRNA 4272	ncRNA	MIR4272	microRNA 4272	O	hsa-mir-4272	20201124	-
9606	100422942	MIR3133	-	-	HGNC:HGNC:38305|Ensembl:ENSG00000263752|miRBase:MI0014153	2	2q37.3	microRNA 3133	ncRNA	MIR3133	microRNA 3133	O	hsa-mir-3133	20201124	-
9606	100422943	MIR3189	-	mir-3189	HGNC:HGNC:38307|Ensembl:ENSG00000264175|miRBase:MI0014233	19	19p13.11	microRNA 3189	ncRNA	MIR3189	microRNA 3189	O	hsa-mir-3189	20201124	-
9606	100422944	MIR3186	-	mir-3186	HGNC:HGNC:38311|Ensembl:ENSG00000266189|miRBase:MI0014229	17	17q25.3	microRNA 3186	ncRNA	MIR3186	microRNA 3186	O	hsa-mir-3186	20201124	-
9606	100422945	MIR4326	-	mir-4326	HGNC:HGNC:38314|Ensembl:ENSG00000266104|miRBase:MI0015866	20	20q13.33	microRNA 4326	ncRNA	MIR4326	microRNA 4326	O	hsa-mir-4326	20201124	-
9606	100422946	MIR3116-2	-	-	HGNC:HGNC:38318|Ensembl:ENSG00000283690|miRBase:MI0014129	1	1p31.3	microRNA 3116-2	ncRNA	MIR3116-2	microRNA 3116-2	O	hsa-mir-3116-2	20201124	-
9606	100422947	MIR3122	-	mir-3122	HGNC:HGNC:38320|Ensembl:ENSG00000264358|miRBase:MI0014138	1	1q32.3	microRNA 3122	ncRNA	MIR3122	microRNA 3122	O	hsa-mir-3122	20201124	-
9606	100422948	MIR4284	-	mir-4284	HGNC:HGNC:38322|Ensembl:ENSG00000265724|miRBase:MI0015893	7	7q11.23	microRNA 4284	ncRNA	MIR4284	microRNA 4284	O	hsa-mir-4284	20201124	-
9606	100422949	MIR3118-2	-	-	HGNC:HGNC:38324|Ensembl:ENSG00000265322|miRBase:MI0014132	15	15q11.2	microRNA 3118-2	ncRNA	MIR3118-2	microRNA 3118-2	O	hsa-mir-3118-2	20201124	-
9606	100422950	MIR3141	-	mir-3141	HGNC:HGNC:38326|Ensembl:ENSG00000264760|miRBase:MI0014165	5	5q33.2	microRNA 3141	ncRNA	MIR3141	microRNA 3141	O	hsa-mir-3141	20201124	-
9606	100422951	MIR3144	-	mir-3144	HGNC:HGNC:38331|Ensembl:ENSG00000265725|miRBase:MI0014169	6	6q22.31	microRNA 3144	ncRNA	MIR3144	microRNA 3144	O	hsa-mir-3144	20201124	-
9606	100422952	MIR4271	-	-	MIM:617176|HGNC:HGNC:38332|Ensembl:ENSG00000264633|miRBase:MI0015879	3	3p21.31	microRNA 4271	ncRNA	MIR4271	microRNA 4271	O	hsa-mir-4271	20201124	-
9606	100422953	MIR3165	-	mir-3165	HGNC:HGNC:38335|Ensembl:ENSG00000263742|miRBase:MI0014195	11	11q13.4	microRNA 3165	ncRNA	MIR3165	microRNA 3165	O	hsa-mir-3165	20201124	-
9606	100422954	MIR4309	-	-	HGNC:HGNC:38336|Ensembl:ENSG00000266015|miRBase:MI0015837	14	14q32.31	microRNA 4309	ncRNA	MIR4309	microRNA 4309	O	hsa-mir-4309	20201124	-
9606	100422955	MIR4273	-	-	HGNC:HGNC:38339|Ensembl:ENSG00000266396|miRBase:MI0015881	3	3p12.3	microRNA 4273	ncRNA	MIR4273	microRNA 4273	O	hsa-mir-4273	20201124	-
9606	100422956	MIR3180-2	-	mir-3180-2	HGNC:HGNC:38343|Ensembl:ENSG00000265373|miRBase:MI0014215	16	16p13.11	microRNA 3180-2	ncRNA	MIR3180-2	microRNA 3180-2	O	hsa-mir-3180-2	20201124	-
9606	100422957	MIR3131	-	mir-3131	HGNC:HGNC:38347|Ensembl:ENSG00000264755|miRBase:MI0014151	2	2q35	microRNA 3131	ncRNA	MIR3131	microRNA 3131	O	hsa-mir-3131	20201124	-
9606	100422959	MIR4268	-	-	HGNC:HGNC:38352|Ensembl:ENSG00000266518|miRBase:MI0015874	2	2q35	microRNA 4268	ncRNA	MIR4268	microRNA 4268	O	hsa-mir-4268	20201124	-
9606	100422960	MIR3179-1	-	-	HGNC:HGNC:38353|Ensembl:ENSG00000284305|miRBase:MI0014213	16	16p13.11	microRNA 3179-1	ncRNA	MIR3179-1	microRNA 3179-1	O	hsa-mir-3179-1	20201124	-
9606	100422961	MIR4315-2	-	-	HGNC:HGNC:38356|Ensembl:ENSG00000284172|miRBase:MI0015983	17	17q24.1	microRNA 4315-2	ncRNA	MIR4315-2	microRNA 4315-2	O	hsa-mir-4315-2	20201124	-
9606	100422962	MIR4281	-	-	HGNC:HGNC:38357|Ensembl:ENSG00000266329|miRBase:MI0015885	5	5q35.2	microRNA 4281	ncRNA	MIR4281	microRNA 4281	O	hsa-mir-4281	20201124	-
9606	100422963	MIR4290	-	-	HGNC:HGNC:38360|Ensembl:ENSG00000263967|miRBase:MI0015899	9	9q22.2	microRNA 4290	ncRNA	MIR4290	microRNA 4290	O	hsa-mir-4290	20201124	-
9606	100422964	MIR3150A	-	MIR3150|mir-3150a	HGNC:HGNC:38362|Ensembl:ENSG00000283522|miRBase:MI0014177	8	8q22.1	microRNA 3150a	ncRNA	MIR3150A	microRNA 3150a	O	hsa-mir-3150|hsa-mir-3150a|microRNA 3150	20201124	-
9606	100422965	MIR4263	-	-	HGNC:HGNC:38365|Ensembl:ENSG00000265321|miRBase:MI0015876	2	2p23.2	microRNA 4263	ncRNA	MIR4263	microRNA 4263	O	hsa-mir-4263	20201124	-
9606	100422966	MIR4277	-	-	HGNC:HGNC:38367|Ensembl:ENSG00000263746|miRBase:MI0015886	5	5p15.33	microRNA 4277	ncRNA	MIR4277	microRNA 4277	O	hsa-mir-4277	20201124	-
9606	100422967	MIR3146	-	mir-3146	HGNC:HGNC:38368|Ensembl:ENSG00000265932|miRBase:MI0014172	7	7p21.1	microRNA 3146	ncRNA	MIR3146	microRNA 3146	O	hsa-mir-3146	20201124	-
9606	100422968	MIR4251	-	-	HGNC:HGNC:38370|Ensembl:ENSG00000283572|miRBase:MI0015861	1	1p36.32	microRNA 4251	ncRNA	MIR4251	microRNA 4251	O	hsa-mir-4251	20201124	-
9606	100422969	MIR2909	-	-	HGNC:HGNC:38372|Ensembl:ENSG00000276326|miRBase:MI0013083	17	17q12	microRNA 2909	ncRNA	MIR2909	microRNA 2909	O	hsa-mir-2909	20201124	-
9606	100422971	MIR4312	-	-	HGNC:HGNC:38376|Ensembl:ENSG00000265195|miRBase:MI0015842	15	15q23	microRNA 4312	ncRNA	MIR4312	microRNA 4312	O	hsa-mir-4312	20201124	-
9606	100422972	MIR3181	-	-	HGNC:HGNC:38378|Ensembl:ENSG00000264947|miRBase:MI0014223	16	16q12.1	microRNA 3181	ncRNA	MIR3181	microRNA 3181	O	hsa-mir-3181	20201124	-
9606	100422973	MIR3169	-	-	HGNC:HGNC:38380|Ensembl:ENSG00000266663|miRBase:MI0014200	13	13q21.2	microRNA 3169	ncRNA	MIR3169	microRNA 3169	O	hsa-mir-3169	20201124	-
9606	100422974	MIR3178	-	mir-3178	HGNC:HGNC:38381|Ensembl:ENSG00000266232|miRBase:MI0014212	16	16p13.3	microRNA 3178	ncRNA	MIR3178	microRNA 3178	O	hsa-mir-3178	20201124	-
9606	100422975	MIR4252	-	-	HGNC:HGNC:38384|Ensembl:ENSG00000265392|miRBase:MI0015864	1	1p36.31	microRNA 4252	ncRNA	MIR4252	microRNA 4252	O	hsa-mir-4252	20201124	-
9606	100422976	MIR4256	-	-	HGNC:HGNC:38388|Ensembl:ENSG00000283296|miRBase:MI0015855	1	1p13.2	microRNA 4256	ncRNA	MIR4256	microRNA 4256	O	hsa-mir-4256	20201124	-
9606	100422977	MIR1184-3	-	-	HGNC:HGNC:38389|Ensembl:ENSG00000221603|miRBase:MI0015972	X	Xq28	microRNA 1184-3	ncRNA	MIR1184-3	microRNA 1184-3	O	hsa-mir-1184-3	20201124	-
9606	100422978	MIR3185	-	-	HGNC:HGNC:38391|Ensembl:ENSG00000263602|miRBase:MI0014227	17	17q21.32	microRNA 3185	ncRNA	MIR3185	microRNA 3185	O	hsa-mir-3185	20210103	-
9606	100422979	MIR4324	-	mir-4324	HGNC:HGNC:38392|Ensembl:ENSG00000265407|miRBase:MI0015854	19	19q13.33	microRNA 4324	ncRNA	MIR4324	microRNA 4324	O	hsa-mir-4324	20201124	-
9606	100422980	MIR4323	-	-	HGNC:HGNC:38394|Ensembl:ENSG00000266226|miRBase:MI0015853	19	19q13.2	microRNA 4323	ncRNA	MIR4323	microRNA 4323	O	hsa-mir-4323	20201124	-
9606	100422981	MIR3173	-	mir-3173	HGNC:HGNC:38174|Ensembl:ENSG00000264607|miRBase:MI0014204	14	14q32.13	microRNA 3173	ncRNA	MIR3173	microRNA 3173	O	hsa-mir-3173	20201124	-
9606	100422982	MIR4286	-	mir-4286	HGNC:HGNC:38186|Ensembl:ENSG00000263762|miRBase:MI0015894	8	8p23.1	microRNA 4286	ncRNA	MIR4286	microRNA 4286	O	hsa-mir-4286	20201124	-
9606	100422983	MIR4314	-	-	HGNC:HGNC:38191|Ensembl:ENSG00000264005|miRBase:MI0015846	17	17p13.1	microRNA 4314	ncRNA	MIR4314	microRNA 4314	O	hsa-mir-4314	20201124	-
9606	100422984	MIR4308	-	-	HGNC:HGNC:38206|Ensembl:ENSG00000265432|miRBase:MI0015839	14	14q22.2	microRNA 4308	ncRNA	MIR4308	microRNA 4308	O	hsa-mir-4308	20201124	-
9606	100422985	MIR1184-2	-	-	HGNC:HGNC:38211|Ensembl:ENSG00000221190|miRBase:MI0015971	X	Xq28	microRNA 1184-2	ncRNA	MIR1184-2	microRNA 1184-2	O	hsa-mir-1184-2	20201124	-
9606	100422986	MIR3125	-	mir-3125	HGNC:HGNC:38219|Ensembl:ENSG00000264370|miRBase:MI0014142	2	2p24.3	microRNA 3125	ncRNA	MIR3125	microRNA 3125	O	hsa-mir-3125	20201124	-
9606	100422987	MIR3202-1	-	mir-3202-1	HGNC:HGNC:38224|Ensembl:ENSG00000265176|miRBase:MI0014252	X	Xq28	microRNA 3202-1	ncRNA	MIR3202-1	microRNA 3202-1	O	hsa-mir-3202-1	20201124	-
9606	100422988	MIR3156-1	-	mir-3156-1	HGNC:HGNC:38241|Ensembl:ENSG00000263476|miRBase:MI0014184	10	10q11.21	microRNA 3156-1	ncRNA	MIR3156-1	microRNA 3156-1	O	hsa-mir-3156-1	20201124	-
9606	100422989	MIR3155A	-	MIR3155|hsa-mir-3155a|mir-3155a	HGNC:HGNC:38245|Ensembl:ENSG00000263628|miRBase:MI0014183	10	10p15.1	microRNA 3155a	ncRNA	MIR3155A	microRNA 3155a	O	hsa-mir-3155|microRNA 3155	20201124	-
9606	100422990	MIR3134	-	-	HGNC:HGNC:38254|Ensembl:ENSG00000264354|miRBase:MI0014155	3	3p25.1	microRNA 3134	ncRNA	MIR3134	microRNA 3134	O	hsa-mir-3134	20201124	-
9606	100422991	MIR1260B	-	mir-1260b	MIM:615372|HGNC:HGNC:38258|Ensembl:ENSG00000266192|miRBase:MI0014197	11	11q21	microRNA 1260b	ncRNA	MIR1260B	microRNA 1260b	O	hsa-mir-1260b	20210110	-
9606	100422992	MIR3151	-	mir-3151	HGNC:HGNC:38266|Ensembl:ENSG00000265657|miRBase:MI0014178	8	8q22.3	microRNA 3151	ncRNA	MIR3151	microRNA 3151	O	hsa-mir-3151	20201124	-
9606	100422993	MIR3130-1	-	MIR3130-3|mir-3130-1	HGNC:HGNC:38275|Ensembl:ENSG00000283469|miRBase:MI0014147	2	2q33.3	microRNA 3130-1	ncRNA	MIR3130-1	microRNA 3130-1	O	hsa-mir-3130-1|hsa-mir-3130-3|microRNA 3130-3	20201124	-
9606	100422994	MIR4267	-	-	HGNC:HGNC:38286|Ensembl:ENSG00000265682|miRBase:MI0015871	2	2q13	microRNA 4267	ncRNA	MIR4267	microRNA 4267	O	hsa-mir-4267	20201124	-
9606	100422995	MIR3175	-	mir-3175	HGNC:HGNC:38299|Ensembl:ENSG00000284324|miRBase:MI0014209	15	15q26.1	microRNA 3175	ncRNA	MIR3175	microRNA 3175	O	hsa-mir-3175	20201124	-
9606	100422996	MIR4262	-	-	HGNC:HGNC:38308|Ensembl:ENSG00000265172|miRBase:MI0015872	2	2p25.1	microRNA 4262	ncRNA	MIR4262	microRNA 4262	O	hsa-mir-4262	20201220	-
9606	100422997	MIR4257	-	-	HGNC:HGNC:38312|Ensembl:ENSG00000264553|miRBase:MI0015856	1	1q21.2	microRNA 4257	ncRNA	MIR4257	microRNA 4257	O	hsa-mir-4257	20201124	-
9606	100422998	MIR3199-2	-	mir-3199-2	HGNC:HGNC:38205|Ensembl:ENSG00000283225|miRBase:MI0014248	22	22q12.1	microRNA 3199-2	ncRNA	MIR3199-2	microRNA 3199-2	O	hsa-mir-3199-2	20201124	-
9606	100422999	MIR4278	-	-	HGNC:HGNC:38243|Ensembl:ENSG00000283420|miRBase:MI0015888	5	5p15.31	microRNA 4278	ncRNA	MIR4278	microRNA 4278	O	hsa-mir-4278	20201124	-
9606	100423000	MIR3161	-	-	HGNC:HGNC:38285|Ensembl:ENSG00000263693|miRBase:MI0014191	11	11p11.2	microRNA 3161	ncRNA	MIR3161	microRNA 3161	O	hsa-mir-3161	20201124	-
9606	100423001	MIR3145	-	mir-3145	HGNC:HGNC:38327|Ensembl:ENSG00000266555|miRBase:MI0014170	6	6q24.1	microRNA 3145	ncRNA	MIR3145	microRNA 3145	O	hsa-mir-3145	20201124	-
9606	100423002	MIR3130-2	-	MIR3130-4|mir-3130-2	HGNC:HGNC:38363|Ensembl:ENSG00000263468|miRBase:MI0014148	2	2q33.3	microRNA 3130-2	ncRNA	MIR3130-2	microRNA 3130-2	O	hsa-mir-3130-2|hsa-mir-3130-4|microRNA 3130-4	20201124	-
9606	100423003	MIR3184	-	-	HGNC:HGNC:38182|Ensembl:ENSG00000284399|miRBase:MI0014226	17	17q11.2	microRNA 3184	ncRNA	MIR3184	microRNA 3184	O	hsa-mir-3184	20201124	-
9606	100423004	MIR4315-1	-	-	HGNC:HGNC:38342|Ensembl:ENSG00000284055|miRBase:MI0015844	17	17q21.31	microRNA 4315-1	ncRNA	MIR4315-1	microRNA 4315-1	O	hsa-mir-4315-1	20201124	-
9606	100423005	MIR4282	-	-	HGNC:HGNC:38189|Ensembl:ENSG00000266180|miRBase:MI0015890	6	6q13	microRNA 4282	ncRNA	MIR4282	microRNA 4282	O	hsa-mir-4282	20201124	-
9606	100423006	MIR3179-3	-	-	HGNC:HGNC:38214|Ensembl:ENSG00000266454|miRBase:MI0014221	16	16p12.3	microRNA 3179-3	ncRNA	MIR3179-3	microRNA 3179-3	O	hsa-mir-3179-3	20201124	-
9606	100423008	MIR3118-1	-	mir-3118-1	HGNC:HGNC:38265|Ensembl:ENSG00000266299|miRBase:MI0014131	21	21q11.2	microRNA 3118-1	ncRNA	MIR3118-1	microRNA 3118-1	O	hsa-mir-3118-1	20201124	-
9606	100423009	MIR4329	-	-	HGNC:HGNC:38290|Ensembl:ENSG00000283775|miRBase:MI0015901	X	Xq23	microRNA 4329	ncRNA	MIR4329	microRNA 4329	O	hsa-mir-4329	20201124	-
9606	100423010	MIR3119-2	-	-	HGNC:HGNC:38315|Ensembl:ENSG00000263390|miRBase:MI0014135	1	1q24.2	microRNA 3119-2	ncRNA	MIR3119-2	microRNA 3119-2	O	hsa-mir-3119-2	20201124	-
9606	100423011	MIR3138	-	mir-3138	HGNC:HGNC:38341|Ensembl:ENSG00000264931|miRBase:MI0014161	4	4p16.1	microRNA 3138	ncRNA	MIR3138	microRNA 3138	O	hsa-mir-3138	20201124	-
9606	100423012	MIR3177	-	mir-3177	HGNC:HGNC:38364|Ensembl:ENSG00000265820|miRBase:MI0014211	16	16p13.3	microRNA 3177	ncRNA	MIR3177	microRNA 3177	O	hsa-mir-3177	20201124	-
9606	100423013	MIR4310	-	-	HGNC:HGNC:38383|Ensembl:ENSG00000264850|miRBase:MI0015840	15	15q15.1	microRNA 4310	ncRNA	MIR4310	microRNA 4310	O	hsa-mir-4310	20201124	-
9606	100423014	MIR3196	-	mir-3196	HGNC:HGNC:38198|Ensembl:ENSG00000266463|miRBase:MI0014241	20	20q13.33	microRNA 3196	ncRNA	MIR3196	microRNA 3196	O	hsa-mir-3196	20210110	-
9606	100423015	MIR4289	-	-	HGNC:HGNC:38278|Ensembl:ENSG00000265873|miRBase:MI0015898	9	9q22.1	microRNA 4289	ncRNA	MIR4289	microRNA 4289	O	hsa-mir-4289	20201124	-
9606	100423016	MIR3159	-	-	HGNC:HGNC:38181|Ensembl:ENSG00000264603|miRBase:MI0014188	11	11p15.1	microRNA 3159	ncRNA	MIR3159	microRNA 3159	O	hsa-mir-3159	20201124	-
9606	100423017	MIR3139	-	-	HGNC:HGNC:38201|Ensembl:ENSG00000265623|miRBase:MI0014162	4	4q31.21	microRNA 3139	ncRNA	MIR3139	microRNA 3139	O	hsa-mir-3139	20201124	-
9606	100423018	MIR3156-3	-	mir-3156-3	HGNC:HGNC:38229|Ensembl:ENSG00000266211|miRBase:MI0014242	21	21q11.2	microRNA 3156-3	ncRNA	MIR3156-3	microRNA 3156-3	O	hsa-mir-3156-3	20201124	-
9606	100423019	MIR4307	-	-	HGNC:HGNC:38257|Ensembl:ENSG00000265165|miRBase:MI0015838	14	14q12	microRNA 4307	ncRNA	MIR4307	microRNA 4307	O	hsa-mir-4307	20201124	-
9606	100423020	MIR4258	-	-	HGNC:HGNC:38281|Ensembl:ENSG00000264349|miRBase:MI0015857	1	1q21.3	microRNA 4258	ncRNA	MIR4258	microRNA 4258	O	hsa-mir-4258	20201124	-
9606	100423021	MIR4298	-	-	HGNC:HGNC:38313|Ensembl:ENSG00000264493|miRBase:MI0015830	11	11p15.5	microRNA 4298	ncRNA	MIR4298	microRNA 4298	O	hsa-mir-4298	20201124	-
9606	100423023	MIR3197	-	-	HGNC:HGNC:38366|Ensembl:ENSG00000263681|miRBase:MI0014245	21	21q22.2	microRNA 3197	ncRNA	MIR3197	microRNA 3197	O	hsa-mir-3197	20201124	-
9606	100423025	MIR3198-1	-	MIR3198|mir-3198-1	HGNC:HGNC:38236|Ensembl:ENSG00000264757|miRBase:MI0014246	22	22q11.21	microRNA 3198-1	ncRNA	MIR3198-1	microRNA 3198-1	O	hsa-mir-3198|hsa-mir-3198-1|microRNA 3198	20201124	-
9606	100423026	MIR4299	-	-	HGNC:HGNC:38329|Ensembl:ENSG00000266645|miRBase:MI0015829	11	11p15.4	microRNA 4299	ncRNA	MIR4299	microRNA 4299	O	hsa-mir-4299	20201124	-
9606	100423027	MIR4266	-	-	HGNC:HGNC:38175|Ensembl:ENSG00000265965|miRBase:MI0015870	2	2q13	microRNA 4266	ncRNA	MIR4266	microRNA 4266	O	hsa-mir-4266	20201124	-
9606	100423028	MIR4254	-	-	HGNC:HGNC:38193|Ensembl:ENSG00000266580|miRBase:MI0015862	1	1p35.2	microRNA 4254	ncRNA	MIR4254	microRNA 4254	O	hsa-mir-4254	20201124	-
9606	100423029	MIR3163	-	-	HGNC:HGNC:38209|Ensembl:ENSG00000266423|miRBase:MI0014193	11	11q13.2	microRNA 3163	ncRNA	MIR3163	microRNA 3163	O	hsa-mir-3163	20201124	-
9606	100423030	MIR3126	-	mir-3126	HGNC:HGNC:38225|Ensembl:ENSG00000266649|miRBase:MI0014143	2	2p13.3	microRNA 3126	ncRNA	MIR3126	microRNA 3126	O	hsa-mir-3126	20201124	-
9606	100423031	MIR4321	-	-	HGNC:HGNC:38244|Ensembl:ENSG00000284272|miRBase:MI0015852	19	19p13.3	microRNA 4321	ncRNA	MIR4321	microRNA 4321	O	hsa-mir-4321	20201124	-
9606	100423032	MIR3121	-	mir-3121	HGNC:HGNC:38259|Ensembl:ENSG00000265435|miRBase:MI0014137	1	1q25.3	microRNA 3121	ncRNA	MIR3121	microRNA 3121	O	hsa-mir-3121	20201124	-
9606	100423033	MIR3158-2	-	mir-3158-2	HGNC:HGNC:38279|Ensembl:ENSG00000283558|miRBase:MI0014187	10	10q24.32	microRNA 3158-2	ncRNA	MIR3158-2	microRNA 3158-2	O	hsa-mir-3158-2	20201124	-
9606	100423034	MIR3199-1	-	mir-3199-1	HGNC:HGNC:38294|Ensembl:ENSG00000264073|miRBase:MI0014247	22	22q12.1	microRNA 3199-1	ncRNA	MIR3199-1	microRNA 3199-1	O	hsa-mir-3199-1	20201124	-
9606	100423035	MIR4313	-	-	HGNC:HGNC:38310|Ensembl:ENSG00000284385|miRBase:MI0015843	15	15q24.2	microRNA 4313	ncRNA	MIR4313	microRNA 4313	O	hsa-mir-4313	20201124	-
9606	100423036	MIR2355	-	mir-2355	HGNC:HGNC:38328|Ensembl:ENSG00000253008|miRBase:MI0015873	2	2q33.3	microRNA 2355	ncRNA	MIR2355	microRNA 2355	O	hsa-mir-2355	20201124	-
9606	100423037	MIR3176	-	mir-3176	HGNC:HGNC:38345|Ensembl:ENSG00000266235|miRBase:MI0014210	16	16p13.3	microRNA 3176	ncRNA	MIR3176	microRNA 3176	O	hsa-mir-3176	20201124	-
9606	100423038	MIR466	-	hsa-mir-466	HGNC:HGNC:38359|Ensembl:ENSG00000265376|miRBase:MI0014157	3	3p23	microRNA 466	ncRNA	MIR466	microRNA 466	O	-	20201124	-
9606	100423039	MIR3132	-	-	HGNC:HGNC:38373|Ensembl:ENSG00000265252|miRBase:MI0014152	2	2q35	microRNA 3132	ncRNA	MIR3132	microRNA 3132	O	hsa-mir-3132	20201124	-
9606	100423040	MIR3166	-	-	HGNC:HGNC:38386|Ensembl:ENSG00000266581|miRBase:MI0014196	11	11q14.2	microRNA 3166	ncRNA	MIR3166	microRNA 3166	O	hsa-mir-3166	20201124	-
9606	100423041	MIR4296	-	-	HGNC:HGNC:38178|Ensembl:ENSG00000264572|miRBase:MI0015823	10	10q26.13	microRNA 4296	ncRNA	MIR4296	microRNA 4296	O	hsa-mir-4296	20201124	-
9606	100423042	MIR4276	-	-	MIM:616274|HGNC:HGNC:38232|Ensembl:ENSG00000265846|miRBase:MI0015882	4	4q34.1	microRNA 4276	ncRNA	MIR4276	microRNA 4276	O	hsa-mir-4276	20201124	-
9606	100423043	MIR4269	-	-	HGNC:HGNC:38291|Ensembl:ENSG00000265215|miRBase:MI0015875	2	2q37.3	microRNA 4269	ncRNA	MIR4269	microRNA 4269	O	hsa-mir-4269	20201124	-
9606	100423044	LOC100423044	-	-	-	7	7p21.2	solute carrier family 34 member 2 pseudogene	pseudo	-	-	-	sodium-dependent phosphate transport protein 2B pseudogene|solute carrier family 34 (sodium phosphate), member 2 pseudogene	20201124	-
9606	100423046	STX8P1	-	-	HGNC:HGNC:49855	12	12p13.1	syntaxin 8 pseudogene 1	pseudo	STX8P1	syntaxin 8 pseudogene 1	O	-	20201124	-
9606	100423060	ASNSP6	-	-	HGNC:HGNC:49876	18	18p11.21	asparagine synthetase pseudogene 6	pseudo	ASNSP6	asparagine synthetase pseudogene 6	O	asparagine synthetase (glutamine-hydrolyzing) pseudogene 6	20201124	-
9606	100423061	ASNSP3	-	-	HGNC:HGNC:39399|Ensembl:ENSG00000236554	13	13q32.3	asparagine synthetase pseudogene 3	pseudo	ASNSP3	asparagine synthetase pseudogene 3	O	-	20201124	-
9606	100423062	IGLL5	-	IGL|IGLV|VL-MAR	HGNC:HGNC:38476|Ensembl:ENSG00000254709	22	22q11.22	immunoglobulin lambda like polypeptide 5	protein-coding	IGLL5	immunoglobulin lambda like polypeptide 5	O	immunoglobulin lambda-like polypeptide 5|G lambda-1|anti HBs antibody light-chain Fab fragment|germline immunoglobulin lambda 1|immunoglobin anti-granzymeB light chain variable region|immunoglobulin lambda 1 light chain|immunoglobulin lambda 2 light chain|immunoglobulin lambda 3 light chain|immunoglobulin lambda light chain variable region|immunoglobulin lambda-3 surrogate light chain|immunoglobulin light chain variable region EM1-PPS-4-L1-1|omega light chain protein 14.1	20201124	-
9606	100431168	MYL6P2	-	-	HGNC:HGNC:23772	21	21q22.2	MYL6 pseudogene 2	pseudo	MYL6P2	MYL6 pseudogene 2	O	myosin light chain 6 pseudogene 2|myosin, light chain 6, alkali, smooth muscle and non-muscle pseudogene	20201125	-
9606	100431172	KLRF2	-	NKp65	MIM:618814|HGNC:HGNC:37646|Ensembl:ENSG00000256797	12	12p13.31	killer cell lectin like receptor F2	protein-coding	KLRF2	killer cell lectin like receptor F2	O	killer cell lectin-like receptor subfamily F member 2|activating coreceptor NKp65|killer cell lectin-like receptor subfamily F, member 2|lectin-like receptor F2	20201124	-
9606	100431173	RNY4P16	-	-	HGNC:HGNC:34066|Ensembl:ENSG00000201638	1	1q42.3	RNY4 pseudogene 16	pseudo	RNY4P16	RNY4 pseudogene 16	O	RNA, Ro-associated Y4 pseudogene 16	20201124	-
9606	100431174	LOC100431174	-	-	-	8	8p22	clathrin light chain A pseudogene	pseudo	-	-	-	clathrin, light chain (Lca) pseudogene	20201124	-
9606	100431175	LOC100431175	-	-	-	5	5q32	apolipoprotein O like pseudogene	pseudo	-	-	-	-	20201124	-
9606	100431177	BHLHB9P1	-	-	HGNC:HGNC:51373	14	14q31.1	basic helix-loop-helix family member b9 pseudogene 1	pseudo	BHLHB9P1	basic helix-loop-helix family member b9 pseudogene 1	O	basic helix-loop-helix domain containing, class B, 9 pseudogene 1	20201124	-
9606	100462647	NKAIN1P1	-	-	HGNC:HGNC:38593	1	1q21.1	NKAIN1 pseudogene 1	pseudo	NKAIN1P1	NKAIN1 pseudogene 1	O	Na+/K+ transporting ATPase interacting 1 pseudogene 1|sodium/potassium transporting ATPase interacting 1 pseudogene 1	20201124	-
9606	100462648	NKAIN1P2	-	-	HGNC:HGNC:54726	2	2p11.2	NKAIN1 pseudogene 2	pseudo	NKAIN1P2	NKAIN1 pseudogene 2	O	Na+/K+ transporting ATPase interacting 1 pseudogene|sodium/potassium transporting ATPase interacting 1 pseudogene	20201124	-
9606	100462652	SLC6A14P2	-	-	HGNC:HGNC:54530	X	Xq23	SLC6A14 pseudogene 2	pseudo	SLC6A14P2	SLC6A14 pseudogene 2	O	solute carrier family 6 member 14 pseudogene	20201124	-
9606	100462676	RCHTS	-	-	MIM:613328	15	15q11-q21.1	Roifman-Chitayat syndrome	unknown	-	-	-	-	20170408	-
9606	100462721	INTLQ1	-	-	MIM:603783	4	4p16-q34	Intelligence QTL1	unknown	-	-	-	-	20190816	-
9606	100462722	INTLQ3	-	-	MIM:610294	6	6p25.3-p22.3	Intelligence QTL3	unknown	-	-	-	-	20190816	-
9606	100462723	INTLQ2	-	-	MIM:610295	2	2q24.1-q31.1	Intelligence QTL3	unknown	-	-	-	-	20190816	-
9606	100462724	OFC9	-	-	MIM:610361	13	13q33.1-q34	Orofacial cleft 9	unknown	-	-	-	-	20190816	-
9606	100462725	NAFLD2	-	-	MIM:613387	11	11q23	Fatty liver disease, nonalcoholic, susceptibility to, 2	unknown	-	-	-	-	20190816	-
9606	100462732	ATP6V1G1P6	-	-	HGNC:HGNC:37673	5	5q14.1	ATPase H+ transporting V1 subunit G1 pseudogene 6	pseudo	ATP6V1G1P6	ATPase H+ transporting V1 subunit G1 pseudogene 6	O	ATPase, H+ transporting, lysosomal 13kDa, V1 subunit G1 pseudogene 6	20201124	-
9606	100462767	ACTBP12	-	ACTGP5	HGNC:HGNC:150|Ensembl:ENSG00000233125	1	1p22.1	ACTB pseudogene 12	pseudo	ACTBP12	ACTB pseudogene 12	O	actin, beta pseudogene 12|actin, gamma pseudogene 5	20201124	-
9606	100462772	FTH1P22	-	FTHL22	HGNC:HGNC:37640|Ensembl:ENSG00000225079	1	1p13.1	ferritin heavy chain 1 pseudogene 22	pseudo	FTH1P22	ferritin heavy chain 1 pseudogene 22	O	ferritin, heavy polypeptide 1 pseudogene 22|ferritin, heavy polypeptide-like 22	20201124	-
9606	100462776	RRAGAP1	-	RRAGAP	HGNC:HGNC:20242|Ensembl:ENSG00000259046	14	14q21.2	Ras related GTP binding A pseudogene 1	pseudo	RRAGAP1	Ras related GTP binding A pseudogene 1	O	Ras-related GTP binding A pseudogene	20201124	-
9606	100462780	FTLP9	-	-	HGNC:HGNC:37958|Ensembl:ENSG00000270669	4	4q21.1	ferritin light chain pseudogene 9	pseudo	FTLP9	ferritin light chain pseudogene 9	O	ferritin, light polypeptide pseudogene 9	20201124	-
9606	100462782	MEMO1P3	-	-	HGNC:HGNC:38503	3	3q26.1	mediator of cell motility 1 pseudogene 3	pseudo	MEMO1P3	mediator of cell motility 1 pseudogene 3	O	-	20201124	-
9606	100462785	MEMO1P4	-	-	HGNC:HGNC:38504|Ensembl:ENSG00000230376	X	Xq25	mediator of cell motility 1 pseudogene 4	pseudo	MEMO1P4	mediator of cell motility 1 pseudogene 4	O	-	20201124	-
9606	100462786	FTLP18	-	-	HGNC:HGNC:37968|Ensembl:ENSG00000230214	1	1p34.3	ferritin light chain pseudogene 18	pseudo	FTLP18	ferritin light chain pseudogene 18	O	ferritin, light polypeptide pseudogene 18	20201124	-
9606	100462787	CICP10	-	-	HGNC:HGNC:37901	2	2q37.3	capicua transcriptional repressor pseudogene 10	pseudo	CICP10	capicua transcriptional repressor pseudogene 10	O	capicua homolog pseudogene 10	20201124	-
9606	100462788	FTLP6	-	-	HGNC:HGNC:37954	11	11q13.2	ferritin light chain pseudogene 6	pseudo	FTLP6	ferritin light chain pseudogene 6	O	ferritin, light polypeptide pseudogene 6	20201124	-
9606	100462790	FTLP8	-	-	HGNC:HGNC:37956|Ensembl:ENSG00000232217	13	13q32.2	ferritin light chain pseudogene 8	pseudo	FTLP8	ferritin light chain pseudogene 8	O	ferritin, light polypeptide pseudogene 8	20201124	-
9606	100462792	FTLP12	-	-	HGNC:HGNC:37961|Ensembl:ENSG00000265095	17	17p11.2	ferritin light chain pseudogene 12	pseudo	FTLP12	ferritin light chain pseudogene 12	O	ferritin, light polypeptide pseudogene 12	20201124	-
9606	100462793	FTLP13	-	-	HGNC:HGNC:37963|Ensembl:ENSG00000263725	17	17p11.2	ferritin light chain pseudogene 13	pseudo	FTLP13	ferritin light chain pseudogene 13	O	ferritin, light polypeptide pseudogene 13	20201124	-
9606	100462794	FTLP14	-	-	HGNC:HGNC:37964	16	16q22.1	ferritin light chain pseudogene 14	pseudo	FTLP14	ferritin light chain pseudogene 14	O	ferritin, light polypeptide pseudogene 14	20201124	-
9606	100462795	H2AZP4	-	H2AFZP4	HGNC:HGNC:38015	11	11q13.3	H2A.Z histone pseudogene 4	pseudo	H2AZP4	H2A.Z histone pseudogene 4	O	H2A histone family member Z pseudogene 4	20201124	-
9606	100462797	FTH1P24	-	FTHL24	HGNC:HGNC:37642	4	4q31.1	ferritin heavy chain 1 pseudogene 24	pseudo	FTH1P24	ferritin heavy chain 1 pseudogene 24	O	ferritin, heavy polypeptide 1 pseudogene 24|ferritin, heavy polypeptide-like 24	20201124	-
9606	100462799	FTH1P25	-	FTHL25	HGNC:HGNC:37643|Ensembl:ENSG00000232792	1	1q25.3	ferritin heavy chain 1 pseudogene 25	pseudo	FTH1P25	ferritin heavy chain 1 pseudogene 25	O	ferritin, heavy polypeptide 1 pseudogene 25|ferritin, heavy polypeptide-like 25	20201124	-
9606	100462800	H2AZP6	-	H2AFZP6	HGNC:HGNC:38019	22	22q12.2	H2A.Z histone pseudogene 6	pseudo	H2AZP6	H2A.Z histone pseudogene 6	O	H2A histone family member Z pseudogene 6	20201124	-
9606	100462809	RSL24D1P8	-	-	HGNC:HGNC:37873	19	19p13.2	ribosomal L24 domain containing 1 pseudogene 8	pseudo	RSL24D1P8	ribosomal L24 domain containing 1 pseudogene 8	O	-	20201124	-
9606	100462810	RHOT1P3	-	-	HGNC:HGNC:37839	13	13q11	ras homolog family member T1 pseudogene 3	pseudo	RHOT1P3	ras homolog family member T1 pseudogene 3	O	ras homolog gene family, member T1 pseudogene 3	20201124	-
9606	100462811	RHOT1P2	-	-	HGNC:HGNC:37838	21	21q11.2	ras homolog family member T1 pseudogene 2	pseudo	RHOT1P2	ras homolog family member T1 pseudogene 2	O	ras homolog gene family, member T1 pseudogene 2	20201124	-
9606	100462812	FGFR3P1	-	D84394.2|FGFR3P|FGFR6	HGNC:HGNC:21664	6	6p21.33	fibroblast growth factor receptor 3 pseudogene 1	pseudo	FGFR3P1	fibroblast growth factor receptor 3 pseudogene 1	O	fibroblast growth factor receptor 6	20201124	-
9606	100462813	RHOT1P1	-	RHOT1P|RHOT3	HGNC:HGNC:23777|Ensembl:ENSG00000266145	18	18p11.21	ras homolog family member T1 pseudogene 1	pseudo	RHOT1P1	ras homolog family member T1 pseudogene 1	O	ras homolog gene family, member T1 pseudogene 1|ras homolog gene family, member T3	20201124	-
9606	100462815	FGFR3P2	-	-	HGNC:HGNC:37947|Ensembl:ENSG00000273600	11	11q21	fibroblast growth factor receptor 3 pseudogene 2	pseudo	FGFR3P2	fibroblast growth factor receptor 3 pseudogene 2	O	-	20201124	-
9606	100462816	FGFR3P3	-	-	HGNC:HGNC:37948|Ensembl:ENSG00000276915	20	20p12.3	fibroblast growth factor receptor 3 pseudogene 3	pseudo	FGFR3P3	fibroblast growth factor receptor 3 pseudogene 3	O	-	20201124	-
9606	100462820	USP9YP6	-	CDY24P	HGNC:HGNC:38078	Y	Yq11.222	USP9Y pseudogene 6	pseudo	USP9YP6	USP9Y pseudogene 6	O	chromodomain protein, Y-linked 24 pseudogene|ubiquitin specific peptidase 9, Y-linked pseudogene 6|ubiquitin specific protease 9, Y-linked pseudogene	20201124	-
9606	100462821	USP9YP7	-	-	HGNC:HGNC:38079	Y	Yq11.222	USP9Y pseudogene 7	pseudo	USP9YP7	USP9Y pseudogene 7	O	ubiquitin specific peptidase 9, Y-linked pseudogene 7	20201124	-
9606	100462824	EIF4A1P3	-	-	HGNC:HGNC:37922	9	9q34.13	eukaryotic translation initiation factor 4A1 pseudogene 3	pseudo	EIF4A1P3	eukaryotic translation initiation factor 4A1 pseudogene 3	O	-	20201124	-
9606	100462825	ATP7BP1	-	-	HGNC:HGNC:31014|Ensembl:ENSG00000270855	18	18q11.2	ATPase copper transporting beta pseudogene 1	pseudo	ATP7BP1	ATPase copper transporting beta pseudogene 1	O	ATPase, Cu++ transporting, beta polypeptide pseudogene 1	20201124	-
9606	100462826	EIF4A1P13	-	-	HGNC:HGNC:37934	7	7q21.12	eukaryotic translation initiation factor 4A1 pseudogene 13	pseudo	EIF4A1P13	eukaryotic translation initiation factor 4A1 pseudogene 13	O	-	20201124	-
9606	100462829	GCNT1P4	-	-	HGNC:HGNC:37974	6	6q12	glucosaminyl (N-acetyl) transferase 1 pseudogene 4	pseudo	GCNT1P4	glucosaminyl (N-acetyl) transferase 1 pseudogene 4	O	glucosaminyl (N-acetyl) transferase 1, core 2 pseudogene 4	20201124	-
9606	100462830	EIF4A1P12	-	-	HGNC:HGNC:37933|Ensembl:ENSG00000257662	14	14q12	eukaryotic translation initiation factor 4A1 pseudogene 12	pseudo	EIF4A1P12	eukaryotic translation initiation factor 4A1 pseudogene 12	O	-	20201124	-
9606	100462832	PNPLA4P1	-	-	HGNC:HGNC:38085	Y	Yq11.221	patatin like phospholipase domain containing 4 pseudogene 1	pseudo	PNPLA4P1	patatin like phospholipase domain containing 4 pseudogene 1	O	-	20201124	-
9606	100462833	ISCUP1	-	-	HGNC:HGNC:38021|Ensembl:ENSG00000238051	1	1q24.2	iron-sulfur cluster assembly enzyme pseudogene 1	pseudo	ISCUP1	iron-sulfur cluster assembly enzyme pseudogene 1	O	iron-sulfur cluster scaffold homolog pseudogene 1	20201124	-
9606	100462836	EIF3EP3	-	-	HGNC:HGNC:37920|Ensembl:ENSG00000277998	2	2q24.3	eukaryotic translation initiation factor 3 subunit E pseudogene 3	pseudo	EIF3EP3	eukaryotic translation initiation factor 3 subunit E pseudogene 3	O	-	20201124	-
9606	100462838	ATP6V1G1P3	-	-	HGNC:HGNC:37670	9	9q34.3	ATPase H+ transporting V1 subunit G1 pseudogene 3	pseudo	ATP6V1G1P3	ATPase H+ transporting V1 subunit G1 pseudogene 3	O	ATPase, H+ transporting, lysosomal 13kDa, V1 subunit G1 pseudogene 3	20201124	-
9606	100462840	ATP6V1G1P5	-	-	HGNC:HGNC:37672|Ensembl:ENSG00000270904	5	5q33.1	ATPase H+ transporting V1 subunit G1 pseudogene 5	pseudo	ATP6V1G1P5	ATPase H+ transporting V1 subunit G1 pseudogene 5	O	ATPase, H+ transporting, lysosomal 13kDa, V1 subunit G1 pseudogene 5	20201124	-
9606	100462843	ATP6V1G1P4	-	-	HGNC:HGNC:37671|Ensembl:ENSG00000233343	10	10p11.21	ATPase H+ transporting V1 subunit G1 pseudogene 4	pseudo	ATP6V1G1P4	ATPase H+ transporting V1 subunit G1 pseudogene 4	O	ATPase, H+ transporting, lysosomal 13kDa, V1 subunit G1 pseudogene 4	20201124	-
9606	100462844	ATP6V1E1P2	-	ATP6EP2|ATP6V1EP2	HGNC:HGNC:860	18	18q11.2	ATPase H+ transporting V1 subunit E1 pseudogene 2	pseudo	ATP6V1E1P2	ATPase H+ transporting V1 subunit E1 pseudogene 2	O	ATPase, H+ transporting, lysosomal (vacuolar proton pump) 31kD pseudogene 2|ATPase, H+ transporting, lysosomal 31kDa, V1 subunit E pseudogene 2|ATPase, H+ transporting, lysosomal 31kDa, V1 subunit E1 pseudogene 2	20201124	-
9606	100462850	COX6B1P4	-	COX6BP4	HGNC:HGNC:2284	8	8p21.2	cytochrome c oxidase subunit 6B1 pseudogene 4	pseudo	COX6B1P4	cytochrome c oxidase subunit 6B1 pseudogene 4	O	cytochrome c oxidase subunit VIb polypeptide 1 (ubiquitous) pseudogene 4|cytochrome c oxidase subunit VIb pseudogene 4	20201124	-
9606	100462851	COX6B1P6	-	-	HGNC:HGNC:37676|Ensembl:ENSG00000253349	8	8q21.3	cytochrome c oxidase subunit 6B1 pseudogene 6	pseudo	COX6B1P6	cytochrome c oxidase subunit 6B1 pseudogene 6	O	cytochrome c oxidase subunit VIb polypeptide 1 (ubiquitous) pseudogene 6	20201124	-
9606	100462857	LSM6P2	-	-	HGNC:HGNC:37811	12	12q13.12	LSM6 homolog, U6 small nuclear RNA and mRNA degradation associated pseudogene 2	pseudo	LSM6P2	LSM6 homolog, U6 small nuclear RNA and mRNA degradation associated pseudogene 2	O	LSM6 U6 small nuclear RNA and mRNA degradation associated pseudogene 2|LSM6 homolog, U6 small nuclear RNA associated pseudogene 2|LSM6 pseudogene 2	20201124	-
9606	100462862	ATP5MGP8	-	ATP5LP8	HGNC:HGNC:38170	11	11p14.1	ATP synthase membrane subunit g pseudogene 8	pseudo	ATP5MGP8	ATP synthase membrane subunit g pseudogene 8	O	ATP synthase, H+ transporting, mitochondrial F0 complex, subunit g, pseudogene 8|ATP synthase, H+ transporting, mitochondrial Fo complex subunit G pseudogene 8|ATP synthase, H+ transporting, mitochondrial Fo complex, subunit g, pseudogene 8	20201124	-
9606	100462865	ATP5MGP6	-	ATP5LP6	HGNC:HGNC:38168	17	17q25.1	ATP synthase membrane subunit g pseudogene 6	pseudo	ATP5MGP6	ATP synthase membrane subunit g pseudogene 6	O	ATP synthase, H+ transporting, mitochondrial F0 complex, subunit g, pseudogene 6|ATP synthase, H+ transporting, mitochondrial Fo complex subunit G pseudogene 6|ATP synthase, H+ transporting, mitochondrial Fo complex, subunit g, pseudogene 6	20201124	-
9606	100462866	ELOCP21	-	TCEB1P21	HGNC:HGNC:38157	2	2p13.3	elongin C pseudogene 21	pseudo	ELOCP21	elongin C pseudogene 21	O	transcription elongation factor B (SIII), polypeptide 1 pseudogene 21|transcription elongation factor B subunit 1 pseudogene 21	20201124	-
9606	100462867	ELOCP6	-	TCEB1P6	HGNC:HGNC:38142|Ensembl:ENSG00000225740	Y	Yq11.222	elongin C pseudogene 6	pseudo	ELOCP6	elongin C pseudogene 6	O	transcription elongation factor B (SIII), polypeptide 1 pseudogene 6|transcription elongation factor B subunit 1 pseudogene 6	20201124	-
9606	100462868	ELOCP7	-	TCEB1P7	HGNC:HGNC:38143|Ensembl:ENSG00000230377	Y	Yq11.222	elongin C pseudogene 7	pseudo	ELOCP7	elongin C pseudogene 7	O	transcription elongation factor B (SIII), polypeptide 1 pseudogene 7|transcription elongation factor B subunit 1 pseudogene 7	20201124	-
9606	100462869	ELOCP8	-	TCEB1P8	HGNC:HGNC:38144|Ensembl:ENSG00000234131	Y	Yq11.223	elongin C pseudogene 8	pseudo	ELOCP8	elongin C pseudogene 8	O	transcription elongation factor B (SIII), polypeptide 1 pseudogene 8|transcription elongation factor B subunit 1 pseudogene 8	20201124	-
9606	100462870	ELOCP9	-	TCEB1P9	HGNC:HGNC:38145	Y	Yq11.23	elongin C pseudogene 9	pseudo	ELOCP9	elongin C pseudogene 9	O	transcription elongation factor B (SIII), polypeptide 1 pseudogene 9|transcription elongation factor B subunit 1 pseudogene 9	20201124	-
9606	100462871	ELOCP10	-	TCEB1P10	HGNC:HGNC:38146|Ensembl:ENSG00000234081	Y	Yq11.23	elongin C pseudogene 10	pseudo	ELOCP10	elongin C pseudogene 10	O	transcription elongation factor B (SIII), polypeptide 1 pseudogene 10|transcription elongation factor B subunit 1 pseudogene 10	20201124	-
9606	100462872	ELOCP11	-	TCEB1P11	HGNC:HGNC:38147|Ensembl:ENSG00000227867	Y	Yq11.23	elongin C pseudogene 11	pseudo	ELOCP11	elongin C pseudogene 11	O	transcription elongation factor B (SIII), polypeptide 1 pseudogene 11|transcription elongation factor B subunit 1 pseudogene 11	20201124	-
9606	100462873	ELOCP4	-	TCEB1P4	HGNC:HGNC:38141|Ensembl:ENSG00000232924	Y	Yp11.2	elongin C pseudogene 4	pseudo	ELOCP4	elongin C pseudogene 4	O	transcription elongation factor B (SIII), polypeptide 1 pseudogene 4|transcription elongation factor B subunit 1 pseudogene 4	20201124	-
9606	100462874	ELOCP12	-	TCEB1P12	HGNC:HGNC:38148|Ensembl:ENSG00000230412	Y	Yq11.222	elongin C pseudogene 12	pseudo	ELOCP12	elongin C pseudogene 12	O	transcription elongation factor B (SIII), polypeptide 1 pseudogene 12|transcription elongation factor B subunit 1 pseudogene 12	20201124	-
9606	100462875	ELOCP13	-	TCEB1P13	HGNC:HGNC:38149|Ensembl:ENSG00000225716	Y	Yq11.222	elongin C pseudogene 13	pseudo	ELOCP13	elongin C pseudogene 13	O	transcription elongation factor B (SIII), polypeptide 1 pseudogene 13|transcription elongation factor B subunit 1 pseudogene 13	20201124	-
9606	100462876	ELOCP14	-	TCEB1P14	HGNC:HGNC:38150	Y	Yq11.222	elongin C pseudogene 14	pseudo	ELOCP14	elongin C pseudogene 14	O	transcription elongation factor B (SIII), polypeptide 1 pseudogene 14|transcription elongation factor B subunit 1 pseudogene 14	20201124	-
9606	100462877	ELOCP15	-	TCEB1P15	HGNC:HGNC:38151|Ensembl:ENSG00000232029	Y	Yq11.223	elongin C pseudogene 15	pseudo	ELOCP15	elongin C pseudogene 15	O	transcription elongation factor B (SIII), polypeptide 1 pseudogene 15|transcription elongation factor B subunit 1 pseudogene 15	20201124	-
9606	100462878	ELOCP16	-	TCEB1P16	HGNC:HGNC:38152|Ensembl:ENSG00000227915	Y	Yq11.223	elongin C pseudogene 16	pseudo	ELOCP16	elongin C pseudogene 16	O	transcription elongation factor B (SIII), polypeptide 1 pseudogene 16|transcription elongation factor B subunit 1 pseudogene 16	20201124	-
9606	100462879	ELOCP17	-	TCEB1P17	HGNC:HGNC:38153|Ensembl:ENSG00000232695	Y	Yq11.23	elongin C pseudogene 17	pseudo	ELOCP17	elongin C pseudogene 17	O	transcription elongation factor B (SIII), polypeptide 1 pseudogene 17|transcription elongation factor B subunit 1 pseudogene 17	20201124	-
9606	100462880	ELOCP19	-	TCEB1P19	HGNC:HGNC:38155	1	1p22.2	elongin C pseudogene 19	pseudo	ELOCP19	elongin C pseudogene 19	O	transcription elongation factor B (SIII), polypeptide 1 pseudogene 19|transcription elongation factor B subunit 1 pseudogene 19	20201124	-
9606	100462881	ELOCP23	-	TCEB1P23	HGNC:HGNC:38159|Ensembl:ENSG00000224686	13	13q22.3	elongin C pseudogene 23	pseudo	ELOCP23	elongin C pseudogene 23	O	transcription elongation factor B (SIII), polypeptide 1 pseudogene 23|transcription elongation factor B subunit 1 pseudogene 23	20201124	-
9606	100462886	TAF13P2	-	-	HGNC:HGNC:38161|Ensembl:ENSG00000225658	2	2p13.1	TATA-box binding protein associated factor 13 pseudogene 2	pseudo	TAF13P2	TATA-box binding protein associated factor 13 pseudogene 2	O	TAF13 RNA polymerase II, TATA box binding protein (TBP)-associated factor, 18kDa pseudogene 2	20201124	-
9606	100462953	MICOS10P1	-	CG012|MINOS1P1|N4BP2L2-IT|N4BP2L2-IT1|N4BP2L2IT1	HGNC:HGNC:25036	13	13q13.1	MICOS10 pseudogene 1	pseudo	MICOS10P1	MICOS10 pseudogene 1	O	N4BP2L2 intronic transcript (non-protein coding)|N4BP2L2 intronic transcript 1 (non-protein coding)|N4BPL2 intronic transcript 1 (non-protein coding)|mitochondrial inner membrane organizing system 1 pseudogene 1	20201124	-
9606	100462954	MICOS10P3	-	MINOS1P3	HGNC:HGNC:44093	3	3p24.1	MICOS10 pseudogene 3	pseudo	MICOS10P3	MICOS10 pseudogene 3	O	mitochondrial inner membrane organizing system 1 pseudogene 3	20201124	-
9606	100462957	MICOS10P4	-	MINOS1P4	HGNC:HGNC:44094	4	4q21.21	MICOS10 pseudogene 4	pseudo	MICOS10P4	MICOS10 pseudogene 4	O	mitochondrial inner membrane organizing system 1 pseudogene 4	20201124	-
9606	100462977	MTRNR2L1	-	HN1	MIM:616985|HGNC:HGNC:37155|Ensembl:ENSG00000256618	17	17p11.2	MT-RNR2 like 1	protein-coding	MTRNR2L1	MT-RNR2 like 1	O	humanin-like 1|MTRNR2-like 1|humanin-like protein 1	20201124	-
9606	100462981	MTRNR2L2	-	HN2	HGNC:HGNC:37156	5	5q14.1	MT-RNR2 like 2	protein-coding	MTRNR2L2	MT-RNR2 like 2	O	humanin-like 2|MTRNR2-like 2|humanin-like protein 2	20201124	-
9606	100462982	CCT5-2P	-	-	-	13	13q31.1	chaperonin containing TCP1, subunit 5 (epsilon) pseudogene 2	pseudo	-	-	-	-	20201124	-
9606	100462983	MTRNR2L3	-	HN3	HGNC:HGNC:37157|Ensembl:ENSG00000256222	20	20q13.31	MT-RNR2 like 3	protein-coding	MTRNR2L3	MT-RNR2 like 3	O	humanin-like 3|MTRNR2-like 3|humanin-like protein 3	20201124	-
9606	100462984	HSPD1P22	-	HSPD1-21P	HGNC:HGNC:39502	5	5q12.1	heat shock protein family D (Hsp60) member 1 pseudogene 22	pseudo	HSPD1P22	heat shock protein family D (Hsp60) member 1 pseudogene 22	O	heat shock 60kDa protein 1 (chaperonin) pseudogene 22	20201124	-
9606	100462985	HSPD1P16	-	HSPD1-13P	HGNC:HGNC:35128	6	6q25.2	heat shock protein family D (Hsp60) member 1 pseudogene 16	pseudo	HSPD1P16	heat shock protein family D (Hsp60) member 1 pseudogene 16	O	heat shock 60kDa protein 1 (chaperonin) pseudogene 16	20201124	-
9606	100462986	HSPD1P17	-	HSPD1-19P	HGNC:HGNC:35147	10	10q11.23	heat shock protein family D (Hsp60) member 1 pseudogene 17	pseudo	HSPD1P17	heat shock protein family D (Hsp60) member 1 pseudogene 17	O	heat shock 60kDa protein 1 (chaperonin) pseudogene 17	20201124	-
9606	100462987	HSPD1P13	-	HSPD1-16P	HGNC:HGNC:35138	11	11q22.3	heat shock protein family D (Hsp60) member 1 pseudogene 13	pseudo	HSPD1P13	heat shock protein family D (Hsp60) member 1 pseudogene 13	O	heat shock 60kDa protein 1 (chaperonin) pseudogene 13	20201124	-
9606	100462988	LOC100462988	-	-	-	12	12p13.31	heat shock protein family D (Hsp60) member 1 pseudogene	pseudo	-	-	-	heat shock 60kDa protein 1 (chaperonin) pseudogene	20201124	-
9606	100462989	HSPD1P20	-	HSPD1-20P	HGNC:HGNC:38591	12	12q21.31	heat shock protein family D (Hsp60) member 1 pseudogene 20	pseudo	HSPD1P20	heat shock protein family D (Hsp60) member 1 pseudogene 20	O	heat shock 60kDa protein 1 (chaperonin) pseudogene 20	20201124	-
9606	100462990	HSPD1P21	-	HSPD1-3P	HGNC:HGNC:38592	20	20q13.12	heat shock protein family D (Hsp60) member 1 pseudogene 21	pseudo	HSPD1P21	heat shock protein family D (Hsp60) member 1 pseudogene 21	O	heat shock 60kDa protein 1 (chaperonin) pseudogene 21	20201124	-
9606	100463285	MTRNR2L4	-	HN4	HGNC:HGNC:37161|Ensembl:ENSG00000232196	16	16p13.3	MT-RNR2 like 4	protein-coding	MTRNR2L4	MT-RNR2 like 4	O	humanin-like 4|MTRNR2-like 4|humanin-like protein 4	20201124	-
9606	100463286	CCT6P5	-	CCT6-2P	HGNC:HGNC:38608	11	11q22.3	chaperonin containing TCP1 subunit 6 pseudogene 5	pseudo	CCT6P5	chaperonin containing TCP1 subunit 6 pseudogene 5	O	chaperonin containing TCP1, subunit 6 (zeta) pseudogene 5|chaperonin containing TCP1, subunit 6A (zeta 1) pseudogene	20201124	-
9606	100463288	HSPD1P19	-	HSPD1-18P	HGNC:HGNC:38590	20	20q13.32	heat shock protein family D (Hsp60) member 1 pseudogene 19	pseudo	HSPD1P19	heat shock protein family D (Hsp60) member 1 pseudogene 19	O	heat shock 60kDa protein 1 (chaperonin) pseudogene 18|heat shock 60kDa protein 1 (chaperonin) pseudogene 19	20201124	-
9606	100463289	MTRNR2L5	-	HN5	HGNC:HGNC:37162|Ensembl:ENSG00000249860	10	10q21.1	MT-RNR2 like 5	protein-coding	MTRNR2L5	MT-RNR2 like 5	O	humanin-like 5|MTRNR2-like 5|humanin-like protein 5	20201124	-
9606	100463482	MTRNR2L6	-	HN6	HGNC:HGNC:37163|Ensembl:ENSG00000270672	7	7q34	MT-RNR2 like 6	protein-coding	MTRNR2L6	MT-RNR2 like 6	O	humanin-like 6|MTRNR2-like 6|humanin-like protein 6	20201124	-
9606	100463486	MTRNR2L8	-	HN8	HGNC:HGNC:37165|Ensembl:ENSG00000255823	11	11p15.4	MT-RNR2 like 8	protein-coding	MTRNR2L8	MT-RNR2 like 8	O	humanin-like 8|MTRNR2-like 8|humanin-like protein 8	20201124	-
9606	100463487	MTRNR2L9	-	HN9	HGNC:HGNC:37166	6	6q11.1	MT-RNR2 like 9	protein-coding	MTRNR2L9	MT-RNR2 like 9	O	humanin-like 9|MT-RNR2-like 9 (pseudogene)|MTRNR2-like 9|humanin-like protein 9	20201124	-
9606	100463488	MTRNR2L10	-	HN10	HGNC:HGNC:37167|Ensembl:ENSG00000256045	X	Xp11.21	MT-RNR2 like 10	protein-coding	MTRNR2L10	MT-RNR2 like 10	O	humanin-like 10|MTRNR2-like 10|humanin-like protein 10	20201124	-
9606	100463489	MTRNR2L11	-	HN11	HGNC:HGNC:37168|Ensembl:ENSG00000270188	1	1q43	MT-RNR2 like 11	pseudo	MTRNR2L11	MT-RNR2 like 11	O	MT-RNR2-like 11 (pseudogene)	20201124	-
9606	100463498	MTRNR2L12	-	HN12	HGNC:HGNC:37169|Ensembl:ENSG00000269028	3	3q11.2	MT-RNR2 like 12	pseudo	MTRNR2L12	MT-RNR2 like 12	O	HN12 lncRNA|MT-RNR2-like 12 (pseudogene)|humanin-like 12	20201124	-
9606	100463500	MTRNR2L13	-	HN13	HGNC:HGNC:37170|Ensembl:ENSG00000270394	4	4q26	MT-RNR2 like 13	pseudo	MTRNR2L13	MT-RNR2 like 13	O	MT-RNR2-like 13 (pseudogene)|humanin-like 13	20201124	-
9606	100463528	LSP1P1	-	-	HGNC:HGNC:39716|Ensembl:ENSG00000269099	13	13q12.13	LSP1 pseudogene 1	pseudo	LSP1P1	LSP1 pseudogene 1	O	lymphocyte-specific protein 1 pseudogene 1	20201124	-
9606	100498661	OSBPL9P4	-	-	HGNC:HGNC:48734	12	12q14.3	oxysterol binding protein like 9 pseudogene 4	pseudo	OSBPL9P4	oxysterol binding protein like 9 pseudogene 4	O	-	20201124	-
9606	100498859	LINC00881	-	-	HGNC:HGNC:48567	3	3q25.31	long intergenic non-protein coding RNA 881	ncRNA	LINC00881	long intergenic non-protein coding RNA 881	O	-	20201124	-
9606	100499165	FGQTL1	-	-	MIM:612108	2	2q24-q32	Fasting plasma glucose level QTL 1	unknown	-	-	-	-	20190816	-
9606	100499166	LPRS6	-	-	MIM:613407	13	13q14.11	Leprosy, susceptiblity to, 6	unknown	-	-	-	-	20190816	-
9606	100499167	EOE2	-	-	MIM:613412	5	5q22	Esophagitis, eosinophilic, 2	unknown	-	-	-	-	20190816	-
9606	100499168	FGQTL6	-	BWQTL3|PGQTL1	MIM:613460	3	3q21	Fasting plasma glucose level QTL 6	unknown	-	-	-	-	20190816	-
9606	100499169	FGQTL4	-	-	MIM:613462	7	7p21.2	Fasting plasma glucose level QTL 4	unknown	-	-	-	-	20190816	-
9606	100499171	LINC00276	-	NCRNA00276	HGNC:HGNC:38663|Ensembl:ENSG00000230448	2	2p24.3	long intergenic non-protein coding RNA 276	ncRNA	LINC00276	long intergenic non-protein coding RNA 276	O	-	20201124	-
9606	100499177	THAP9-AS1	-	-	HGNC:HGNC:44172|Ensembl:ENSG00000251022	4	4q21.22	THAP9 antisense RNA 1	ncRNA	THAP9-AS1	THAP9 antisense RNA 1	O	THAP9 antisense RNA 1 (non-protein coding)	20201124	-
9606	100499183	BAALC-AS1	-	FZD6-DT|lncFZD6	HGNC:HGNC:50461	8	8q22.3	BAALC antisense RNA 1	ncRNA	BAALC-AS1	BAALC antisense RNA 1	O	FZD6 divergent transcript	20201124	-
9606	100499191	LOC100499191	-	-	-	7	7q34	MSL complex subunit 3 pseudogene	pseudo	-	-	-	male-specific lethal 3 homolog (Drosophila) pseudogene	20201124	-
9606	100499192	LOC100499192	-	-	-	8	8q22.2	MSL complex subunit 3 pseudogene	pseudo	-	-	-	male-specific lethal 3 homolog (Drosophila) pseudogene	20201124	-
9606	100499194	LOC100499194	-	-	-	2	2q14.1	uncharacterized LOC100499194	ncRNA	-	-	-	-	20201124	-
9606	100499223	LOC100499223	-	-	-	1	1q25.2	beta-1,3-N-acetylgalactosaminyltransferase 1 (globoside blood group) pseudogene	pseudo	-	-	-	-	20201124	-
9606	100499227	USP2-AS1	-	THY1-AS1	HGNC:HGNC:48673	11	11q23.3	USP2 antisense RNA 1 (head to head)	ncRNA	USP2-AS1	USP2 antisense RNA 1 (head to head)	O	-	20201124	-
9606	100499251	GMFBP1	-	-	HGNC:HGNC:38654	3	3q12.2	glia maturation factor beta pseudogene 1	pseudo	GMFBP1	glia maturation factor beta pseudogene 1	O	-	20201124	-
9606	100499252	ZBTB12BP	-	ZBTB12B|ZBTB12P1|ZNF920	HGNC:HGNC:37702	4	4p14	zinc finger and BTB domain containing 12B, pseudogene	pseudo	ZBTB12BP	zinc finger and BTB domain containing 12B, pseudogene	O	zinc finger and BTB domain containing 12 pseudogene 1	20201124	-
9606	100499258	SNRPBP1	-	-	HGNC:HGNC:38665|Ensembl:ENSG00000223550	7	7q21.11	small nuclear ribonucleoprotein polypeptides B and B1 pseudogene 1	pseudo	SNRPBP1	small nuclear ribonucleoprotein polypeptides B and B1 pseudogene 1	O	-	20201124	-
9606	100499259	CKS1BP4	-	-	HGNC:HGNC:17395	11	11q14.1	CDC28 protein kinase regulatory subunit 1B pseudogene 4	pseudo	CKS1BP4	CDC28 protein kinase regulatory subunit 1B pseudogene 4	O	-	20201124	-
9606	100499260	AMMEC	-	CXDELq22.3|DELXq22.3	MIM:300194	X	Xq22.3	Alport syndrome, mental retardation, midface hypoplasia, and elliptocytosis	unknown	-	-	-	-	20190816	-
9606	100499261	BTF3P6	-	-	HGNC:HGNC:23765|Ensembl:ENSG00000233956	21	21q22.11	basic transcription factor 3 pseudogene 6	pseudo	BTF3P6	basic transcription factor 3 pseudogene 6	O	-	20201124	-
9606	100499397	DYZ1L1	-	-	-	Y	Yq12	DYZ1 repeat sequence	other	-	-	-	-	20170408	-
9606	100499398	DYZ1L4	-	-	-	Y	Yq12	DYZ1 repeat sequence	other	-	-	-	-	20170408	-
9606	100499399	LOC100499399	-	-	-	3	3p21.1	adenylate kinase 3 pseudogene	pseudo	-	-	-	-	20201124	-
9606	100499405	LINC00987	-	-	HGNC:HGNC:48911|Ensembl:ENSG00000237248	12	12p13.31	long intergenic non-protein coding RNA 987	ncRNA	LINC00987	long intergenic non-protein coding RNA 987	O	-	20201124	-
9606	100499409	DYZ1L6	-	-	-	Y	Yq12	DYZ1 repeat sequence	other	-	-	-	-	20170408	-
9606	100499411	DYZ1L7	-	-	-	Y	Yq12	DYZ1 repeat sequence	other	-	-	-	-	20170408	-
9606	100499412	DYZ1L16	-	-	-	Y	Yq12	DYZ1 repeat sequence	other	-	-	-	-	20170408	-
9606	100499416	TOMM22P1	-	-	HGNC:HGNC:38736|Ensembl:ENSG00000237427	Y	Yq11.223	TOMM22 pseudogene 1	pseudo	TOMM22P1	TOMM22 pseudogene 1	O	translocase of outer mitochondrial membrane 22 homolog pseudogene 1	20201124	-
9606	100499417	TOMM22P2	-	-	HGNC:HGNC:38737|Ensembl:ENSG00000232195	Y	Yp11.2	TOMM22 pseudogene 2	pseudo	TOMM22P2	TOMM22 pseudogene 2	O	translocase of outer mitochondrial membrane 22 homolog pseudogene 2	20201124	-
9606	100499418	MTCYBP1	-	-	HGNC:HGNC:38729|Ensembl:ENSG00000234179	Y	Yp11.2	MT-CYB pseudogene 1	pseudo	MTCYBP1	MT-CYB pseudogene 1	O	MTCYB pseudogene 1|mitochondrially encoded cytochrome b pseudogene 1	20201124	-
9606	100499435	TEX16P	-	-	HGNC:HGNC:37957	X	Xq21.1	testis expressed 16, pseudogene	pseudo	TEX16P	testis expressed 16, pseudogene	O	-	20201124	-
9606	100499437	DYZ1L19	-	-	-	Y	Yq12	DYZ1 repeat sequence	other	-	-	-	-	20170408	-
9606	100499438	DYZ1L20	-	-	-	Y	Yq12	DYZ1 repeat sequence	other	-	-	-	-	20170408	-
9606	100499442	DYZ1L23	-	-	-	Y	Yq12	DYZ1 repeat sequence	other	-	-	-	-	20170408	-
9606	100499443	DYZ1L27	-	-	-	Y	Yq12	DYZ1 repeat sequence	other	-	-	-	-	20170408	-
9606	100499457	MTND2P3	-	-	HGNC:HGNC:38727|Ensembl:ENSG00000234850	Y	Yp11.2	MT-ND2 pseudogene 3	pseudo	MTND2P3	MT-ND2 pseudogene 3	O	MTND2 pseudogene 3|mitochondrially encoded NADH:ubiquinone oxidoreductase core subunit 2 pseudogene 3	20201124	-
9606	100499466	LINC00674	-	-	HGNC:HGNC:44355	17	17q24.2	long intergenic non-protein coding RNA 674	ncRNA	LINC00674	long intergenic non-protein coding RNA 674	O	-	20201124	-
9606	100499467	LINC00673	-	ERRLR01|HI-LNC75|HILNC75|LUCAIR1|SLNCR|SLNCR1	MIM:617079|HGNC:HGNC:44354|Ensembl:ENSG00000227036	17	17q24.3	long intergenic non-protein coding RNA 673	ncRNA	LINC00673	long intergenic non-protein coding RNA 673	O	SRA-like non-coding RNA|human islet long non coding RNA 75	20201124	-
9606	100499468	MTND1P1	-	-	HGNC:HGNC:38728|Ensembl:ENSG00000226529	Y	Yp11.2	MT-ND1 pseudogene 1	pseudo	MTND1P1	MT-ND1 pseudogene 1	O	MTND1 pseudogene 1|mitochondrially encoded NADH:ubiquinone oxidoreductase core subunit 1 pseudogene 1	20201124	-
9606	100499469	MTND6P1	-	-	HGNC:HGNC:38730|Ensembl:ENSG00000223955	Y	Yp11.2	MT-ND6 pseudogene 1	pseudo	MTND6P1	MT-ND6 pseudogene 1	O	MTND6 pseudogene 1|mitochondrially encoded NADH:ubiquinone oxidoreductase core subunit 6 pseudogene 1	20201124	-
9606	100499471	LOC100499471	-	-	Ensembl:ENSG00000273746	X	Xq22.1	leucine rich repeat containing 14 pseudogene	pseudo	-	-	-	-	20201124	-
9606	100499481	MED13P1	-	-	HGNC:HGNC:38733|Ensembl:ENSG00000236131	Y	Yq11.221	mediator complex subunit 13 pseudogene 1	pseudo	MED13P1	mediator complex subunit 13 pseudogene 1	O	-	20201124	-
9606	100499483	CCDC180	-	C9orf174|CFAP76|FAP76	HGNC:HGNC:29303|Ensembl:ENSG00000197816	9	9q22.33	coiled-coil domain containing 180	protein-coding	CCDC180	coiled-coil domain containing 180	O	coiled-coil domain-containing protein 180|Behcet's Disease Associated Gene 1	20201124	-
9606	100499484	SUGT1P4-STRA6LP	-	-	HGNC:HGNC:53834|Ensembl:ENSG00000254876	9	9q22.33	SUGT1P4-STRA6LP readthrough	pseudo	SUGT1P4-STRA6LP	SUGT1P4-STRA6LP readthrough	O	SUGT1-1300002K09Rik pseudogene	20201124	-
9606	100499485	SRIP2	-	-	HGNC:HGNC:38734	X	Xq21.31	sorcin pseudogene 2	pseudo	SRIP2	sorcin pseudogene 2	O	-	20201124	-
9606	100499489	LOC100499489	-	-	-	10	10p12.2	uncharacterized LOC100499489	ncRNA	-	-	-	-	20201124	-
9606	100499496	MATR3P1	-	-	HGNC:HGNC:54991	X	Xq13.1	MATR3 pseudogene 1	pseudo	MATR3P1	MATR3 pseudogene 1	O	matrin 3 pseudogene	20201124	-
9606	100499497	LOC100499497	-	-	-	1	1p21.1	matrin 3 pseudogene	pseudo	-	-	-	-	20201124	-
9606	100499532	ATPLS	-	-	MIM:107320	6	6p21.3	antiphospholipid syndrome, familial	unknown	-	-	-	lupus anticoagulant, familial	20170408	-
9606	100499563	PTP4A1P2	-	-	HGNC:HGNC:41929	12	12q24.33	PTP4A1 pseudogene 2	pseudo	PTP4A1P2	PTP4A1 pseudogene 2	O	protein tyrosine phosphatase type IVA, member 1 pseudogene 2	20201124	-
9606	100500719	LOC100500719	-	-	Ensembl:ENSG00000188078	22	22q12.3	HPS1, biogenesis of lysosomal organelles complex 3 subunit 1 pseudogene	pseudo	-	-	-	Hermansky-Pudlak syndrome 1 pseudogene	20201209	-
9606	100500737	PPIAP20	-	-	HGNC:HGNC:38037|Ensembl:ENSG00000235686	19	19p13.2	peptidylprolyl isomerase A pseudogene 20	pseudo	PPIAP20	peptidylprolyl isomerase A pseudogene 20	O	peptidylprolyl isomerase A (cyclophilin A) pseudogene 20	20201124	-
9606	100500773	SRSF3P2	-	-	HGNC:HGNC:54692	8	8q22.1	SRSF3 pseudogene 2	pseudo	SRSF3P2	SRSF3 pseudogene 2	O	serine and arginine rich splicing factor 3 pseudogene	20201124	-
9606	100500797	USP9YP19	-	-	HGNC:HGNC:38755	Y	Yq11.23	USP9Y pseudogene 19	pseudo	USP9YP19	USP9Y pseudogene 19	O	ubiquitin specific peptidase 9, Y-linked pseudogene 19	20201124	-
9606	100500798	USP9YP23	-	-	HGNC:HGNC:38759|Ensembl:ENSG00000223555	Y	Yq11.222	USP9Y pseudogene 23	pseudo	USP9YP23	USP9Y pseudogene 23	O	ubiquitin specific peptidase 9, Y-linked pseudogene 23	20201124	-
9606	100500801	MIR3659	-	mir-3659	HGNC:HGNC:38882|Ensembl:ENSG00000265596|miRBase:MI0016060	1	1p34.3	microRNA 3659	ncRNA	MIR3659	microRNA 3659	O	hsa-mir-3659	20201124	-
9606	100500802	MIR3685	-	-	HGNC:HGNC:38886|Ensembl:ENSG00000265917|miRBase:MI0016086	12	12q22	microRNA 3685	ncRNA	MIR3685	microRNA 3685	O	hsa-mir-3685	20201124	-
9606	100500803	MIR3919	-	-	HGNC:HGNC:38890|Ensembl:ENSG00000263634|miRBase:MI0016425	3	3q25.32	microRNA 3919	ncRNA	MIR3919	microRNA 3919	O	hsa-mir-3919	20201124	-
9606	100500804	MIR3654	-	-	HGNC:HGNC:38896|Ensembl:ENSG00000284135|miRBase:MI0016054	7	7q33	microRNA 3654	ncRNA	MIR3654	microRNA 3654	O	hsa-mir-3654	20201124	-
9606	100500807	MIR374C	-	mir-374c	HGNC:HGNC:38907|Ensembl:ENSG00000283534|miRBase:MI0016684	X	Xq13.2	microRNA 374c	ncRNA	MIR374C	microRNA 374c	O	hsa-mir-374c	20201124	-
9606	100500808	MIR3917	-	mir-3917	HGNC:HGNC:38911|Ensembl:ENSG00000283938|miRBase:MI0016423	1	1p36.11	microRNA 3917	ncRNA	MIR3917	microRNA 3917	O	hsa-mir-3917	20201124	-
9606	100500809	MIR23C	-	hsa-mir-23c|mir-23c	HGNC:HGNC:38913|Ensembl:ENSG00000264566|miRBase:MI0016010	X	Xp22.12	microRNA 23c	ncRNA	MIR23C	microRNA 23c	O	-	20201124	-
9606	100500810	MIR3620	-	mir-3620	HGNC:HGNC:38917|Ensembl:ENSG00000284163|miRBase:MI0016011	1	1q42.13	microRNA 3620	ncRNA	MIR3620	microRNA 3620	O	hsa-mir-3620	20201124	-
9606	100500811	MIR3621	-	-	HGNC:HGNC:38930|Ensembl:ENSG00000263697|miRBase:MI0016012	9	9q34.3	microRNA 3621	ncRNA	MIR3621	microRNA 3621	O	hsa-mir-3621	20201124	-
9606	100500812	MIR3677	-	mir-3677	HGNC:HGNC:38932|Ensembl:ENSG00000266643|miRBase:MI0016078	16	16p13.3	microRNA 3677	ncRNA	MIR3677	microRNA 3677	O	hsa-mir-3677	20201124	-
9606	100500813	MIR3646	-	-	HGNC:HGNC:38935|Ensembl:ENSG00000266151|miRBase:MI0016046	20	20q13.12	microRNA 3646	ncRNA	MIR3646	microRNA 3646	O	hsa-mir-3646	20201124	-
9606	100500814	MIR3616	-	mir-3616	HGNC:HGNC:38943|Ensembl:ENSG00000264901|miRBase:MI0016006	20	20q13.12	microRNA 3616	ncRNA	MIR3616	microRNA 3616	O	hsa-mir-3616	20201124	-
9606	100500816	MIR3649	-	-	HGNC:HGNC:38948|Ensembl:ENSG00000266043|miRBase:MI0016049	12	12p13.33	microRNA 3649	ncRNA	MIR3649	microRNA 3649	O	hsa-mir-3649	20201124	-
9606	100500817	MIR3612	-	-	HGNC:HGNC:38951|Ensembl:ENSG00000265635|miRBase:MI0016002	12	12q24.32	microRNA 3612	ncRNA	MIR3612	microRNA 3612	O	hsa-mir-3612	20201124	-
9606	100500818	MIR3945	-	-	HGNC:HGNC:38954|Ensembl:ENSG00000266698|miRBase:MI0016602	4	4q35.1	microRNA 3945	ncRNA	MIR3945	microRNA 3945	O	hsa-mir-3945	20201124	-
9606	100500819	MIR3609	-	mir-3609	HGNC:HGNC:38956|Ensembl:ENSG00000266019|miRBase:MI0015999	7	7q22.1	microRNA 3609	ncRNA	MIR3609	microRNA 3609	O	hsa-mir-3609	20201124	-
9606	100500820	MIR3655	-	-	HGNC:HGNC:38960|Ensembl:ENSG00000284325|miRBase:MI0016055	5	5q31.3	microRNA 3655	ncRNA	MIR3655	microRNA 3655	O	hsa-mir-3655	20201124	-
9606	100500821	MIR3910-1	-	mir-3910-1	HGNC:HGNC:38966|Ensembl:ENSG00000266855|miRBase:MI0016414	9	9q22.31	microRNA 3910-1	ncRNA	MIR3910-1	microRNA 3910-1	O	hsa-mir-3910-1	20201124	-
9606	100500822	MIR3937	-	-	HGNC:HGNC:38970|Ensembl:ENSG00000263730|miRBase:MI0016593	X	Xp11.4	microRNA 3937	ncRNA	MIR3937	microRNA 3937	O	hsa-mir-3937	20201124	-
9606	100500823	MIR3920	-	-	HGNC:HGNC:38974|Ensembl:ENSG00000263885|miRBase:MI0016427	11	11q22.1	microRNA 3920	ncRNA	MIR3920	microRNA 3920	O	hsa-mir-3920	20201124	-
9606	100500824	MIR3650	-	-	HGNC:HGNC:38981|Ensembl:ENSG00000265304|miRBase:MI0016050	5	5p13.1	microRNA 3650	ncRNA	MIR3650	microRNA 3650	O	hsa-mir-3650	20201124	-
9606	100500825	MIR3660	-	mir-3660	HGNC:HGNC:38985|Ensembl:ENSG00000264342|miRBase:MI0016061	5	5q14.3	microRNA 3660	ncRNA	MIR3660	microRNA 3660	O	hsa-mir-3660	20201124	-
9606	100500826	MIR3909	-	mir-3909	HGNC:HGNC:38987|Ensembl:ENSG00000266320|miRBase:MI0016413	22	22q12.3	microRNA 3909	ncRNA	MIR3909	microRNA 3909	O	hsa-mir-3909	20201124	-
9606	100500827	MIR3614	-	mir-3614	HGNC:HGNC:38995|Ensembl:ENSG00000284542|miRBase:MI0016004	17	17q22	microRNA 3614	ncRNA	MIR3614	microRNA 3614	O	hsa-mir-3614	20201124	-
9606	100500828	MIR3619	-	-	HGNC:HGNC:38998|Ensembl:ENSG00000266533|miRBase:MI0016009	22	22q13.31	microRNA 3619	ncRNA	MIR3619	microRNA 3619	O	hsa-mir-3619	20201124	-
9606	100500829	MIR3943	-	-	HGNC:HGNC:38888|Ensembl:ENSG00000264069|miRBase:MI0016600	7	7p14.1	microRNA 3943	ncRNA	MIR3943	microRNA 3943	O	hsa-mir-3943	20201124	-
9606	100500830	MIR550B2	-	-	HGNC:HGNC:38910|Ensembl:ENSG00000283461|miRBase:MI0016687	7	7p14.3	microRNA 550b-2	ncRNA	MIR550B2	microRNA 550b-2	O	hsa-mir-550b-2	20201124	-
9606	100500831	MIR3912	-	mir-3912	HGNC:HGNC:38923|Ensembl:ENSG00000264249|miRBase:MI0016416	5	5q35.1	microRNA 3912	ncRNA	MIR3912	microRNA 3912	O	hsa-mir-3912	20201124	-
9606	100500832	MIR3658	-	-	HGNC:HGNC:38963|Ensembl:ENSG00000283936|miRBase:MI0016058	1	1q24.1	microRNA 3658	ncRNA	MIR3658	microRNA 3658	O	hsa-mir-3658	20210103	-
9606	100500834	MIR3924	-	-	HGNC:HGNC:38984|Ensembl:ENSG00000264747|miRBase:MI0016432	10	10q21.1	microRNA 3924	ncRNA	MIR3924	microRNA 3924	O	hsa-mir-3924	20201124	-
9606	100500835	MIR3907	-	-	HGNC:HGNC:38988|Ensembl:ENSG00000265810|miRBase:MI0016410	7	7q36.1	microRNA 3907	ncRNA	MIR3907	microRNA 3907	O	hsa-mir-3907	20201124	-
9606	100500836	MIR3914-1	-	-	HGNC:HGNC:38993|Ensembl:ENSG00000265878|miRBase:MI0016419	7	7q11.22	microRNA 3914-1	ncRNA	MIR3914-1	microRNA 3914-1	O	hsa-mir-3914-1	20201124	-
9606	100500837	MIR3606	-	mir-3606	HGNC:HGNC:38881|Ensembl:ENSG00000284180|miRBase:MI0015996	2	2q32.2	microRNA 3606	ncRNA	MIR3606	microRNA 3606	O	hsa-mir-3606	20201124	-
9606	100500838	MIR3926-2	-	mir-3926-2	HGNC:HGNC:38883|Ensembl:ENSG00000283523|miRBase:MI0016437	8	8p23.1	microRNA 3926-2	ncRNA	MIR3926-2	microRNA 3926-2	O	hsa-mir-3926-2	20201124	-
9606	100500839	MIR3686	-	-	HGNC:HGNC:38887|Ensembl:ENSG00000263763|miRBase:MI0016087	8	8q24.21	microRNA 3686	ncRNA	MIR3686	microRNA 3686	O	hsa-mir-3686	20201124	-
9606	100500841	MIR3678	-	mir-3678	HGNC:HGNC:38891|Ensembl:ENSG00000264511|miRBase:MI0016079	17	17q25.1	microRNA 3678	ncRNA	MIR3678	microRNA 3678	O	hsa-mir-3678	20201124	-
9606	100500842	MIR3652	-	-	HGNC:HGNC:38894|Ensembl:ENSG00000284503|miRBase:MI0016052	12	12q23.3	microRNA 3652	ncRNA	MIR3652	microRNA 3652	O	hsa-mir-3652	20201124	-
9606	100500843	MIR3922	-	-	HGNC:HGNC:38895|Ensembl:ENSG00000264295|miRBase:MI0016429	12	12q23.3	microRNA 3922	ncRNA	MIR3922	microRNA 3922	O	hsa-mir-3922	20201124	-
9606	100500844	MIR3664	-	mir-3664	HGNC:HGNC:38899|Ensembl:ENSG00000263744|miRBase:MI0016065	11	11q13.4	microRNA 3664	ncRNA	MIR3664	microRNA 3664	O	hsa-mir-3664	20201124	-
9606	100500845	MIR642B	-	mir-642b	HGNC:HGNC:38902|Ensembl:ENSG00000283212|miRBase:MI0016685	19	19q13.32	microRNA 642b	ncRNA	MIR642B	microRNA 642b	O	hsa-mir-642b	20201124	-
9606	100500846	MIR3689A	-	-	HGNC:HGNC:38904|Ensembl:ENSG00000265872|miRBase:MI0016090	9	9q34.3	microRNA 3689a	ncRNA	MIR3689A	microRNA 3689a	O	hsa-mir-3689a	20201124	-
9606	100500847	MIR3615	-	mir-3615	HGNC:HGNC:38905|Ensembl:ENSG00000284186|miRBase:MI0016005	17	17q25.1	microRNA 3615	ncRNA	MIR3615	microRNA 3615	O	hsa-mir-3615	20201124	-
9606	100500849	MIR3916	-	mir-3916	HGNC:HGNC:38912|Ensembl:ENSG00000283881|miRBase:MI0016422	1	1q44	microRNA 3916	ncRNA	MIR3916	microRNA 3916	O	hsa-mir-3916	20201124	-
9606	100500850	MIR3682	-	mir-3682	HGNC:HGNC:38916|Ensembl:ENSG00000265452|miRBase:MI0016083	2	2p16.2	microRNA 3682	ncRNA	MIR3682	microRNA 3682	O	hsa-mir-3682	20201124	-
9606	100500851	MIR3918	-	mir-3918	HGNC:HGNC:38919|Ensembl:ENSG00000265558|miRBase:MI0016424	6	6q25.3	microRNA 3918	ncRNA	MIR3918	microRNA 3918	O	hsa-mir-3918	20201124	-
9606	100500852	MIR3180-4	-	mir-3180-4	HGNC:HGNC:38920|Ensembl:ENSG00000264115|miRBase:MI0016408	16	16p13.11	microRNA 3180-4	ncRNA	MIR3180-4	microRNA 3180-4	O	hsa-mir-3180-4	20201124	-
9606	100500853	MIR3605	-	mir-3605	HGNC:HGNC:38922|Ensembl:ENSG00000284154|miRBase:MI0015995	1	1p35.1	microRNA 3605	ncRNA	MIR3605	microRNA 3605	O	hsa-mir-3605	20201124	-
9606	100500854	MIR3671	-	-	HGNC:HGNC:38925|Ensembl:ENSG00000265996|miRBase:MI0016072	1	1p31.3	microRNA 3671	ncRNA	MIR3671	microRNA 3671	O	hsa-mir-3671	20201124	-
9606	100500855	MIR3713	-	-	HGNC:HGNC:38926|Ensembl:ENSG00000266449|miRBase:MI0016134	15	15q24.3	microRNA 3713	ncRNA	MIR3713	microRNA 3713	O	hsa-mir-3713	20201124	-
9606	100500856	MIR548Z	-	-	HGNC:HGNC:38929|Ensembl:ENSG00000266016|miRBase:MI0016688	12	12q14.2	microRNA 548z	ncRNA	MIR548Z	microRNA 548z	O	hsa-mir-548z	20201124	-
9606	100500857	MIR3939	-	mir-3939	HGNC:HGNC:38931|Ensembl:ENSG00000265828|miRBase:MI0016596	6	6q27	microRNA 3939	ncRNA	MIR3939	microRNA 3939	O	hsa-mir-3939	20201124	-
9606	100500858	MIR3622A	-	mir-3622a	HGNC:HGNC:38934|Ensembl:ENSG00000284351|miRBase:MI0016013	8	8p21.1	microRNA 3622a	ncRNA	MIR3622A	microRNA 3622a	O	hsa-mir-3622a	20201124	-
9606	100500859	MIR3921	-	-	HGNC:HGNC:38936|Ensembl:ENSG00000264897|miRBase:MI0016428	3	3q12.1	microRNA 3921	ncRNA	MIR3921	microRNA 3921	O	hsa-mir-3921	20201124	-
9606	100500860	MIR3618	-	-	HGNC:HGNC:38937|Ensembl:ENSG00000284140|miRBase:MI0016008	22	22q11.21	microRNA 3618	ncRNA	MIR3618	microRNA 3618	O	hsa-mir-3618	20201124	-
9606	100500861	MIR3665	-	-	HGNC:HGNC:38939|Ensembl:ENSG00000266325|miRBase:MI0016066	13	13q22.3	microRNA 3665	ncRNA	MIR3665	microRNA 3665	O	hsa-mir-3665	20201124	-
9606	100500862	MIR3648-1	-	MIR3648|hsa-mir-3648-1	HGNC:HGNC:38941|Ensembl:ENSG00000275708|miRBase:MI0016048	21	21p11.2	microRNA 3648-1	ncRNA	MIR3648-1	microRNA 3648-1	O	hsa-mir-3648|microRNA 3648	20201124	-
9606	100500863	MIR548AA1	-	-	HGNC:HGNC:38944|Ensembl:ENSG00000207704|miRBase:MI0016689	8	8q24.13	microRNA 548aa-1	ncRNA	MIR548AA1	microRNA 548aa-1	O	hsa-mir-548aa-1	20201124	-
9606	100500864	MIR3929	-	-	HGNC:HGNC:38945|Ensembl:ENSG00000265641|miRBase:MI0016439	18	18q12.2	microRNA 3929	ncRNA	MIR3929	microRNA 3929	O	hsa-mir-3929	20201124	-
9606	100500865	MIR3936	-	mir-3936	HGNC:HGNC:38947|Ensembl:ENSG00000263597|miRBase:MI0016592	5	5q31.1	microRNA 3936	ncRNA	MIR3936	microRNA 3936	O	hsa-mir-3936	20201124	-
9606	100500866	MIR3941	-	-	HGNC:HGNC:38949|Ensembl:ENSG00000265442|miRBase:MI0016598	10	10q26.13	microRNA 3941	ncRNA	MIR3941	microRNA 3941	O	hsa-mir-3941	20201124	-
9606	100500867	MIR3684	-	-	HGNC:HGNC:38950|Ensembl:ENSG00000265213|miRBase:MI0016085	4	4q23	microRNA 3684	ncRNA	MIR3684	microRNA 3684	O	hsa-mir-3684	20201124	-
9606	100500868	MIR3913-2	-	mir-3913-2	HGNC:HGNC:38953|Ensembl:ENSG00000283677|miRBase:MI0016418	12	12q15	microRNA 3913-2	ncRNA	MIR3913-2	microRNA 3913-2	O	hsa-mir-3913-2	20201124	-
9606	100500869	MIR3672	-	-	HGNC:HGNC:38957|Ensembl:ENSG00000265456|miRBase:MI0016073	X	Xq24	microRNA 3672	ncRNA	MIR3672	microRNA 3672	O	hsa-mir-3672	20201124	-
9606	100500870	MIR3926-1	-	mir-3926-1	HGNC:HGNC:38959|Ensembl:ENSG00000266206|miRBase:MI0016434	8	8p23.1	microRNA 3926-1	ncRNA	MIR3926-1	microRNA 3926-1	O	hsa-mir-3926-1	20201124	-
9606	100500871	MIR3622B	-	-	HGNC:HGNC:38961|Ensembl:ENSG00000265075|miRBase:MI0016014	8	8p21.1	microRNA 3622b	ncRNA	MIR3622B	microRNA 3622b	O	hsa-mir-3622b	20201124	-
9606	100500872	MIR3911	-	mir-3911	HGNC:HGNC:38962|Ensembl:ENSG00000283874|miRBase:MI0016415	9	9q34.11	microRNA 3911	ncRNA	MIR3911	microRNA 3911	O	hsa-mir-3911	20201124	-
9606	100500873	MIR3934	-	-	HGNC:HGNC:38965|Ensembl:ENSG00000266509|miRBase:MI0016590	6	6p21.31	microRNA 3934	ncRNA	MIR3934	microRNA 3934	O	hsa-mir-3934	20201124	-
9606	100500875	MIR3938	-	-	HGNC:HGNC:38972|Ensembl:ENSG00000264013|miRBase:MI0016594	3	3p14.3	microRNA 3938	ncRNA	MIR3938	microRNA 3938	O	hsa-mir-3938	20201124	-
9606	100500876	MIR3675	-	-	HGNC:HGNC:38973|Ensembl:ENSG00000263811|miRBase:MI0016076	1	1p36.13	microRNA 3675	ncRNA	MIR3675	microRNA 3675	O	hsa-mir-3675	20201124	-
9606	100500877	MIR3923	-	-	HGNC:HGNC:38978|Ensembl:ENSG00000265193|miRBase:MI0016430	3	3p12.3	microRNA 3923	ncRNA	MIR3923	microRNA 3923	O	hsa-mir-3923	20201124	-
9606	100500878	MIR3679	-	mir-3679	HGNC:HGNC:38979|Ensembl:ENSG00000263813|miRBase:MI0016080	2	2q21.2	microRNA 3679	ncRNA	MIR3679	microRNA 3679	O	hsa-mir-3679	20201213	-
9606	100500879	MIR3668	-	-	HGNC:HGNC:38982|Ensembl:ENSG00000263514|miRBase:MI0016069	6	6q24.1	microRNA 3668	ncRNA	MIR3668	microRNA 3668	O	hsa-mir-3668	20201124	-
9606	100500880	MIR3662	-	mir-3662	HGNC:HGNC:38983|Ensembl:ENSG00000283409|miRBase:MI0016063	6	6q23.3	microRNA 3662	ncRNA	MIR3662	microRNA 3662	O	hsa-mir-3662	20201124	-
9606	100500881	MIR3688-1	-	MIR3688|mir-3688-1	HGNC:HGNC:38986|Ensembl:ENSG00000264105|miRBase:MI0016089	4	4q32.1	microRNA 3688-1	ncRNA	MIR3688-1	microRNA 3688-1	O	hsa-mir-3688|hsa-mir-3688-1|microRNA 3688	20201124	-
9606	100500882	MIR3667	-	-	HGNC:HGNC:38990|Ensembl:ENSG00000264139|miRBase:MI0016068	22	22q13.33	microRNA 3667	ncRNA	MIR3667	microRNA 3667	O	hsa-mir-3667	20201124	-
9606	100500883	MIR550B1	-	-	HGNC:HGNC:38992|Ensembl:ENSG00000283237|miRBase:MI0016686	7	7p14.3	microRNA 550b-1	ncRNA	MIR550B1	microRNA 550b-1	O	hsa-mir-550b-1	20201124	-
9606	100500884	MIR3681	-	-	HGNC:HGNC:38994|Ensembl:ENSG00000264089|miRBase:MI0016082	2	2p24.3	microRNA 3681	ncRNA	MIR3681	microRNA 3681	O	hsa-mir-3681	20201124	-
9606	100500885	MIR3925	-	-	HGNC:HGNC:38996|Ensembl:ENSG00000263894|miRBase:MI0016433	6	6p21.2	microRNA 3925	ncRNA	MIR3925	microRNA 3925	O	hsa-mir-3925	20201124	-
9606	100500886	MIR3683	-	-	HGNC:HGNC:38999|Ensembl:ENSG00000266287|miRBase:MI0016084	7	7p22.1	microRNA 3683	ncRNA	MIR3683	microRNA 3683	O	hsa-mir-3683	20201124	-
9606	100500887	MIR676	-	hsa-mir-676|mir-676	HGNC:HGNC:38880|Ensembl:ENSG00000211991|miRBase:MI0016436	X	Xq13.1	microRNA 676	ncRNA	MIR676	microRNA 676	O	-	20201124	-
9606	100500888	MIR3940	-	mir-3940	HGNC:HGNC:38893|Ensembl:ENSG00000284159|miRBase:MI0016597	19	19p13.3	microRNA 3940	ncRNA	MIR3940	microRNA 3940	O	hsa-mir-3940	20201124	-
9606	100500889	MIR3657	-	-	HGNC:HGNC:38906|Ensembl:ENSG00000266370|miRBase:MI0016057	12	12q24.13	microRNA 3657	ncRNA	MIR3657	microRNA 3657	O	hsa-mir-3657	20201124	-
9606	100500890	MIR3611	-	-	HGNC:HGNC:38914|Ensembl:ENSG00000266228|miRBase:MI0016001	10	10p11.21	microRNA 3611	ncRNA	MIR3611	microRNA 3611	O	hsa-mir-3611	20201124	-
9606	100500891	MIR3935	-	-	HGNC:HGNC:38918|Ensembl:ENSG00000265281|miRBase:MI0016591	16	16q13	microRNA 3935	ncRNA	MIR3935	microRNA 3935	O	hsa-mir-3935	20201124	-
9606	100500893	MIR3663	-	-	HGNC:HGNC:38958|Ensembl:ENSG00000266782|miRBase:MI0016064	10	10q25.3	microRNA 3663	ncRNA	MIR3663	microRNA 3663	O	hsa-mir-3663	20201124	-
9606	100500894	MIR3690	-	MIR3690-1|MIR3690-2|hsa-mir-3690-1|hsa-mir-3690-2|mir-3690-1|mir-3690-2	HGNC:HGNC:38967|Ensembl:ENSG00000265658|miRBase:MI0016091	X|Y	X;Y	microRNA 3690	ncRNA	MIR3690	microRNA 3690	O	hsa-mir-3690|microRNA 3690-1|microRNA 3690-2	20201124	-
9606	100500895	MIR548AA2	-	-	HGNC:HGNC:38921|Ensembl:ENSG00000207688|miRBase:MI0016690	17	17q24.2	microRNA 548aa-2	ncRNA	MIR548AA2	microRNA 548aa-2	O	hsa-mir-548aa-2	20201124	-
9606	100500896	MIR3666	-	-	HGNC:HGNC:38940|Ensembl:ENSG00000272230|miRBase:MI0016067	7	7q31.1	microRNA 3666	ncRNA	MIR3666	microRNA 3666	O	hsa-mir-3666	20210110	-
9606	100500897	MIR3617	-	-	HGNC:HGNC:38977|Ensembl:ENSG00000266071|miRBase:MI0016007	20	20q13.12	microRNA 3617	ncRNA	MIR3617	microRNA 3617	O	hsa-mir-3617	20201124	-
9606	100500898	MIR3927	-	-	HGNC:HGNC:38901|Ensembl:ENSG00000263861|miRBase:MI0016435	9	9q31.3	microRNA 3927	ncRNA	MIR3927	microRNA 3927	O	hsa-mir-3927	20201124	-
9606	100500899	MIR3692	-	-	HGNC:HGNC:38885|Ensembl:ENSG00000266617|miRBase:MI0016093	6	6q25.3	microRNA 3692	ncRNA	MIR3692	microRNA 3692	O	hsa-mir-3692	20201124	-
9606	100500900	MIR3691	-	mir-3691	HGNC:HGNC:38909|Ensembl:ENSG00000265083|miRBase:MI0016092	6	6p25.1	microRNA 3691	ncRNA	MIR3691	microRNA 3691	O	hsa-mir-3691	20201124	-
9606	100500901	MIR3928	-	mir-3928	HGNC:HGNC:38933|Ensembl:ENSG00000264141|miRBase:MI0016438	22	22q12.2	microRNA 3928	ncRNA	MIR3928	microRNA 3928	O	hsa-mir-3928	20201124	-
9606	100500902	MIR3910-2	-	mir-3910-2	HGNC:HGNC:38952|Ensembl:ENSG00000283351|miRBase:MI0016431	9	9q22.31	microRNA 3910-2	ncRNA	MIR3910-2	microRNA 3910-2	O	hsa-mir-3910-2	20201124	-
9606	100500903	MIR3913-1	-	mir-3913-1	HGNC:HGNC:38884|Ensembl:ENSG00000264405|miRBase:MI0016417	12	12q15	microRNA 3913-1	ncRNA	MIR3913-1	microRNA 3913-1	O	hsa-mir-3913-1	20201124	-
9606	100500904	MIR3942	-	-	HGNC:HGNC:38976|Ensembl:ENSG00000265102|miRBase:MI0016599	15	15q14	microRNA 3942	ncRNA	MIR3942	microRNA 3942	O	hsa-mir-3942	20201124	-
9606	100500905	MIR3661	-	mir-3661	HGNC:HGNC:38892|Ensembl:ENSG00000266751|miRBase:MI0016062	5	5q31.1	microRNA 3661	ncRNA	MIR3661	microRNA 3661	O	hsa-mir-3661	20201124	-
9606	100500906	MIR3689B	-	mir-3689b	HGNC:HGNC:38924|Ensembl:ENSG00000264163|miRBase:MI0016411	9	9q34.3	microRNA 3689b	ncRNA	MIR3689B	microRNA 3689b	O	hsa-mir-3689b	20201124	-
9606	100500907	MIR3150B	-	mir-3150b	HGNC:HGNC:38938|Ensembl:ENSG00000284147|miRBase:MI0016426	8	8q22.1	microRNA 3150b	ncRNA	MIR3150B	microRNA 3150b	O	hsa-mir-3150b	20201124	-
9606	100500908	MIR3613	-	-	HGNC:HGNC:38964|Ensembl:ENSG00000264864|miRBase:MI0016003	13	13q14.2	microRNA 3613	ncRNA	MIR3613	microRNA 3613	O	hsa-mir-3613	20201124	-
9606	100500909	MIR3908	-	-	HGNC:HGNC:38991|Ensembl:ENSG00000266655|miRBase:MI0016412	12	12q24.31	microRNA 3908	ncRNA	MIR3908	microRNA 3908	O	hsa-mir-3908	20201124	-
9606	100500910	MIR3670-1	-	MIR3670|hsa-mir-3670-1	HGNC:HGNC:38997|Ensembl:ENSG00000263918|miRBase:MI0016071	16	16p13.11	microRNA 3670-1	ncRNA	MIR3670-1	microRNA 3670-1	O	hsa-mir-3670|microRNA 3670	20201124	-
9606	100500911	MIR3944	-	-	HGNC:HGNC:38898|Ensembl:ENSG00000265395|miRBase:MI0016601	10	10q26.3	microRNA 3944	ncRNA	MIR3944	microRNA 3944	O	hsa-mir-3944	20201124	-
9606	100500912	MIR3674	-	-	HGNC:HGNC:38915|Ensembl:ENSG00000283858|miRBase:MI0016075	8	8p23.3	microRNA 3674	ncRNA	MIR3674	microRNA 3674	O	hsa-mir-3674	20201124	-
9606	100500913	MIR3714	-	-	HGNC:HGNC:38928|Ensembl:ENSG00000283885|miRBase:MI0016135	3	3p24.3	microRNA 3714	ncRNA	MIR3714	microRNA 3714	O	hsa-mir-3714	20201124	-
9606	100500914	MIR3610	-	mir-3610	HGNC:HGNC:38942|Ensembl:ENSG00000283956|miRBase:MI0016000	8	8q24.11	microRNA 3610	ncRNA	MIR3610	microRNA 3610	O	hsa-mir-3610	20201124	-
9606	100500915	MIR3915	-	-	HGNC:HGNC:38955|Ensembl:ENSG00000263600|miRBase:MI0016420	X	Xp21.1	microRNA 3915	ncRNA	MIR3915	microRNA 3915	O	hsa-mir-3915	20201124	-
9606	100500916	MIR3180-5	-	mir-3180-5	HGNC:HGNC:38969|Ensembl:ENSG00000264397|miRBase:MI0016409	16	16p13.3	microRNA 3180-5	ncRNA	MIR3180-5	microRNA 3180-5	O	hsa-mir-3180-5	20201124	-
9606	100500917	MIR3680-1	-	MIR3680|hsa-mir-3680-1	HGNC:HGNC:38989|Ensembl:ENSG00000265462|miRBase:MI0016081	16	16p12.2	microRNA 3680-1	ncRNA	MIR3680-1	microRNA 3680-1	O	hsa-mir-3680|microRNA 3680	20201124	-
9606	100500918	MIR3651	-	mir-3651	HGNC:HGNC:38897|Ensembl:ENSG00000281156|miRBase:MI0016051	9	9q22.31	microRNA 3651	ncRNA	MIR3651	microRNA 3651	O	hsa-mir-3651	20201206	-
9606	100500919	MIR548Y	-	-	HGNC:HGNC:38980|Ensembl:ENSG00000263945|miRBase:MI0016595	14	14q21.3	microRNA 548y	ncRNA	MIR548Y	microRNA 548y	O	hsa-mir-548y	20201124	-
9606	100500920	MIR3914-2	-	-	HGNC:HGNC:38975|Ensembl:ENSG00000283278|miRBase:MI0016421	7	7q11.22	microRNA 3914-2	ncRNA	MIR3914-2	microRNA 3914-2	O	hsa-mir-3914-2	20201124	-
9606	100500934	RBX1P2	-	-	HGNC:HGNC:54741	5	5q14.1	RBX1 pseudogene 2	pseudo	RBX1P2	RBX1 pseudogene 2	O	ring-box 1, E3 ubiquitin protein ligase pseudogene	20201124	-
9606	100500938	CCDC179	-	-	HGNC:HGNC:44653|Ensembl:ENSG00000255359	11	11p14.3	coiled-coil domain containing 179	protein-coding	CCDC179	coiled-coil domain containing 179	O	coiled-coil domain-containing protein 179	20201124	-
9606	100502567	DEL15Q24	-	CHR15DELq24	MIM:613406	-	-	Chromosome 15q24 deletion syndrome	unknown	-	-	-	-	20170408	-
9606	100502568	STQTL21	-	-	MIM:613440	2	2q37.1	Stature QTL 21	unknown	-	-	-	-	20190816	-
9606	100502569	BWQTL2	-	-	MIM:613459	3	3q25.3	Birth weight QTL 2	unknown	-	-	-	-	20190816	-
9606	100502572	LOC100502572	-	-	Ensembl:ENSG00000228259	5	5q35.3	chromosome 5 open reading frame 60 pseudogene	pseudo	-	-	-	-	20201124	-
9606	100505381	MMD2	-	-	MIM:613318	10	10p	Miyoshi muscular dystrophy 2	unknown	-	-	-	-	20170408	-
9606	100505383	BPIFB5P	-	-	HGNC:HGNC:42177|Ensembl:ENSG00000233146	20	20q11.21	BPI fold containing family B member 5, pseudogene	pseudo	BPIFB5P	BPI fold containing family B member 5, pseudogene	O	long palate lung and nasal epithelium protein 5 pseudogene	20201124	-
9606	100505385	IQCJ-SCHIP1	-	-	HGNC:HGNC:38842|Ensembl:ENSG00000283154	3	3q25.32-q25.33	IQCJ-SCHIP1 readthrough	protein-coding	IQCJ-SCHIP1	IQCJ-SCHIP1 readthrough	O	IQCJ-SCHIP1 readthrough transcript protein|IQ motif containing J-schwannomin interacting protein 1 fusion protein|IQ motif containing J-schwannomin interacting protein 1 read-through transcript	20201124	-
9606	100505389	DELXP21	-	CXDELp21	MIM:300679	X	Xp21	Chromosome Xp21 deletion syndrome	unknown	-	-	-	-	20190816	-
9606	100505390	AAA2	-	-	MIM:609782	4	4q31	Aortic aneurysm, familial abdominal 2	unknown	-	-	-	-	20190816	-
9606	100505391	DEL6Q24Q25	-	C6DELq25q25	MIM:612863	6	6q24-q25	Chromosome 6q25-q25 deletion syndrome	unknown	-	-	-	-	20190816	-
9606	100505392	DEL14Q11Q22	-	C14DELq11q22	MIM:613457	14	14q11-q22	Chromosome 14q11-q22 deletion syndrome	unknown	-	-	-	-	20190816	-
9606	100505393	DUP16P13.3	-	C16DUPq13.3	MIM:613458	16	16p13.3	Chromosome 16p13.3 duplication syndrome	unknown	-	-	-	-	20190816	-
9606	100505394	EDSS2	-	-	MIM:613576	7	7p21.2-p14.3	Ectodermal dysplasia-syndactyly syndrome 2	unknown	-	-	-	-	20190816	-
9606	100505474	LINC01539	-	-	HGNC:HGNC:51307|Ensembl:ENSG00000267712	18	18q21.2	long intergenic non-protein coding RNA 1539	ncRNA	LINC01539	long intergenic non-protein coding RNA 1539	O	-	20201124	-
9606	100505475	SYNE1-AS1	-	-	HGNC:HGNC:40793	6	6q25.2	SYNE1 antisense RNA 1	ncRNA	SYNE1-AS1	SYNE1 antisense RNA 1	O	SYNE1 antisense RNA 1 (non-protein coding)	20201124	-
9606	100505477	LINC01602	-	T1560	HGNC:HGNC:51634|Ensembl:ENSG00000205293	8	8q12.1	long intergenic non-protein coding RNA 1602	ncRNA	LINC01602	long intergenic non-protein coding RNA 1602	O	-	20201124	-
9606	100505478	TEX48	-	-	HGNC:HGNC:52393|Ensembl:ENSG00000230601	9	9q32	testis expressed 48	protein-coding	TEX48	testis expressed 48	O	testis-expressed protein 48	20201124	-
9606	100505483	PRKAG2-AS1	-	-	HGNC:HGNC:40468	7	7q36.1	PRKAG2 antisense RNA 1	ncRNA	PRKAG2-AS1	PRKAG2 antisense RNA 1	O	PRKAG2 antisense RNA 1 (non-protein coding)	20201124	-
9606	100505494	ANKRD10-IT1	-	-	HGNC:HGNC:39891	13	13q34	ANKRD10 intronic transcript 1	ncRNA	ANKRD10-IT1	ANKRD10 intronic transcript 1	O	ANKRD10 intronic transcript 1 (non-protein coding)	20200902	-
9606	100505495	PCAT19	-	LINC01190	MIM:618192|HGNC:HGNC:49593|Ensembl:ENSG00000267107	19	19q13.2	prostate cancer associated transcript 19	ncRNA	PCAT19	prostate cancer associated transcript 19	O	long intergenic non-protein coding RNA 1190|prostate cancer associated transcript 19 (non-protein coding)	20201124	-
9606	100505498	LOC100505498	-	-	-	2	2q22.3	uncharacterized LOC100505498	ncRNA	-	-	-	-	20201124	-
9606	100505501	LOC100505501	-	-	Ensembl:ENSG00000167912	8	8q12.1	uncharacterized LOC100505501	ncRNA	-	-	-	-	20201124	-
9606	100505502	LOC100505502	-	-	-	10	10p11.22	putative UPF0607 protein FLJ37424	protein-coding	-	-	-	putative UPF0607 protein FLJ37424	20201124	-
9606	100505506	BANF1P3	-	-	HGNC:HGNC:43883	2	2q37.1	BANF1 pseudogene 3	pseudo	BANF1P3	BANF1 pseudogene 3	O	barrier to autointegration factor 1 pseudogene 3	20201124	-
9606	100505515	LINC01723	-	-	HGNC:HGNC:52511|Ensembl:ENSG00000234265	20	20p12.1	long intergenic non-protein coding RNA 1723	ncRNA	LINC01723	long intergenic non-protein coding RNA 1723	O	-	20201124	-
9606	100505518	EDNRB-AS1	-	-	HGNC:HGNC:49045	13	13q22.3	EDNRB antisense RNA 1	ncRNA	EDNRB-AS1	EDNRB antisense RNA 1	O	-	20201124	-
9606	100505524	LOC100505524	-	-	-	11	11q13.2	chromosome 5 open reading frame 63 pseudogene	pseudo	-	-	-	-	20201124	-
9606	100505530	LINC02520	-	-	HGNC:HGNC:53511	6	6p21.2	long intergenic non-protein coding RNA 2520	ncRNA	LINC02520	long intergenic non-protein coding RNA 2520	O	-	20201124	-
9606	100505532	LINC01301	-	-	HGNC:HGNC:50464	8	8q12.1	long intergenic non-protein coding RNA 1301	ncRNA	LINC01301	long intergenic non-protein coding RNA 1301	O	-	20201124	-
9606	100505534	GPR176-DT	-	-	HGNC:HGNC:54389	15	15q15.1	GPR176-DT	ncRNA	GPR176-DT	GPR176-DT	O	-	20201124	-
9606	100505536	ISM1-AS1	-	-	HGNC:HGNC:44313	20	20p12.1	ISM1 antisense RNA 1	ncRNA	ISM1-AS1	ISM1 antisense RNA 1	O	ISM1 antisense RNA 1 (non-protein coding)	20201124	-
9606	100505538	RBM26-AS1	-	-	HGNC:HGNC:39805|Ensembl:ENSG00000227354	13	13q31.1	RBM26 antisense RNA 1	ncRNA	RBM26-AS1	RBM26 antisense RNA 1	O	RBM26 antisense RNA 1 (non-protein coding)	20201124	-
9606	100505540	SLIT1-AS1	-	-	HGNC:HGNC:51198|Ensembl:ENSG00000234855	10	10q24.1	SLIT1 antisense RNA 1	ncRNA	SLIT1-AS1	SLIT1 antisense RNA 1	O	-	20201124	-
9606	100505545	LINC01095	-	-	HGNC:HGNC:49220|Ensembl:ENSG00000248809	4	4q31.22	long intergenic non-protein coding RNA 1095	ncRNA	LINC01095	long intergenic non-protein coding RNA 1095	O	-	20201124	-
9606	100505547	LINC01208	-	-	HGNC:HGNC:49639	3	3q26.32	long intergenic non-protein coding RNA 1208	ncRNA	LINC01208	long intergenic non-protein coding RNA 1208	O	-	20201124	-
9606	100505549	LOC100505549	-	-	Ensembl:ENSG00000267040	18	18q21.31	uncharacterized LOC100505549	ncRNA	-	-	-	-	20201124	-
9606	100505555	LOC100505555	-	-	Ensembl:ENSG00000196605	19	19p13.2	uncharacterized LOC100505555	ncRNA	-	-	-	-	20201124	-
9606	100505557	GSTM5P1	-	GST1L|GSTM1L	HGNC:HGNC:4633	3	3p25.2	glutathione S-transferase mu 5 pseudogene 1	pseudo	GSTM5P1	glutathione S-transferase mu 5 pseudogene 1	O	glutathione S-transferase M1-like|glutathione S-transferase mu 1-like	20201124	-
9606	100505561	LINC00866	-	-	HGNC:HGNC:45232|Ensembl:ENSG00000227356	10	10q24.2	long intergenic non-protein coding RNA 866	ncRNA	LINC00866	long intergenic non-protein coding RNA 866	O	-	20201124	-
9606	100505566	LINC00578	-	-	HGNC:HGNC:43807|Ensembl:ENSG00000228221	3	3q26.32	long intergenic non-protein coding RNA 578	ncRNA	LINC00578	long intergenic non-protein coding RNA 578	O	-	20201124	-
9606	100505570	LINC02708	-	-	HGNC:HGNC:54225	11	11p15.5	long intergenic non-protein coding RNA 2708	ncRNA	LINC02708	long intergenic non-protein coding RNA 2708	O	-	20201124	-
9606	100505573	INAFM2	-	LINC00984|OGU1	HGNC:HGNC:35165|Ensembl:ENSG00000259330	15	15q15.1	InaF motif containing 2	protein-coding	INAFM2	InaF motif containing 2	O	putative transmembrane protein INAFM2|inaF-motif-containing protein 2|osteogenesis up-regulated transcript 1|osteogenesis upregulating transcript 1	20201124	-
9606	100505576	LINC00672	-	-	MIM:617544|HGNC:HGNC:44353|Ensembl:ENSG00000263874	17	17q12	long intergenic non-protein coding RNA 672	ncRNA	LINC00672	long intergenic non-protein coding RNA 672	O	-	20201124	-
9606	100505583	LINC00838	-	-	HGNC:HGNC:44963|Ensembl:ENSG00000261683	10	10p11.22	long intergenic non-protein coding RNA 838	ncRNA	LINC00838	long intergenic non-protein coding RNA 838	O	-	20201124	-
9606	100505585	LOC100505585	-	-	Ensembl:ENSG00000076928	19	19q13.2	uncharacterized LOC100505585	ncRNA	-	-	-	-	20201124	-
9606	100505588	LOC100505588	-	-	Ensembl:ENSG00000236668	9	9q33.3	uncharacterized LOC100505588	ncRNA	-	-	-	-	20201124	-
9606	100505591	LRRC3C	-	-	HGNC:HGNC:40034|Ensembl:ENSG00000204913	17	17q21.1	leucine rich repeat containing 3C	protein-coding	LRRC3C	leucine rich repeat containing 3C	O	leucine-rich repeat-containing protein 3C|putative LRRC3-like protein ENSP00000367157	20201124	-
9606	100505592	GAPLINC	-	LINC01540	HGNC:HGNC:51308|Ensembl:ENSG00000266835	18	18p11.31	gastric adenocarcinoma associated, positive CD44 regulator, long intergenic non-coding RNA	ncRNA	GAPLINC	gastric adenocarcinoma associated, positive CD44 regulator, long intergenic non-coding RNA	O	RP11-838N2.4|TCONS_00026238|gastric adenocarcinoma predictive long intergenic noncoding RNA|lncRNA-uc002kmd.1|long intergenic non-protein coding RNA 1540	20201124	-
9606	100505601	PARD3-AS1	-	-	HGNC:HGNC:44964|Ensembl:ENSG00000226386	10	10p11.21	PARD3 antisense RNA 1	ncRNA	PARD3-AS1	PARD3 antisense RNA 1	O	-	20201124	-
9606	100505609	LINC02053	-	-	HGNC:HGNC:52893|Ensembl:ENSG00000241696	3	3q26.33	long intergenic non-protein coding RNA 2053	ncRNA	LINC02053	long intergenic non-protein coding RNA 2053	O	-	20201124	-
9606	100505616	SNHG21	-	FSD2-AS1|SCARNA15HG	HGNC:HGNC:50284|Ensembl:ENSG00000250988	15	15q25.2	small nucleolar RNA host gene 21	ncRNA	SNHG21	small nucleolar RNA host gene 21	O	FSD2 antisense RNA 1|RP11-752G15.6|small nucleolar RNA host gene 21 (non-protein coding)	20201124	-
9606	100505619	LINC00919	-	-	HGNC:HGNC:48610|Ensembl:ENSG00000260268	16	16q12.1	long intergenic non-protein coding RNA 919	ncRNA	LINC00919	long intergenic non-protein coding RNA 919	O	-	20201124	-
9606	100505621	C11orf72	-	-	HGNC:HGNC:26915|Ensembl:ENSG00000184224	11	11q13.2	chromosome 11 putative open reading frame 72	ncRNA	C11orf72	chromosome 11 putative open reading frame 72	O	-	20201124	-
9606	100505622	LOC100505622	-	-	Ensembl:ENSG00000254887	19	19q13.2	uncharacterized LOC100505622	ncRNA	-	-	-	CTC-378H22.1	20201124	-
9606	100505624	GTF3C2-AS1	-	-	HGNC:HGNC:40269|Ensembl:ENSG00000234945	2	2p23.3	GTF3C2 antisense RNA 1	ncRNA	GTF3C2-AS1	GTF3C2 antisense RNA 1	O	-	20201124	-
9606	100505625	LINC02102	-	-	HGNC:HGNC:52957|Ensembl:ENSG00000248677	5	5p15.31	long intergenic non-protein coding RNA 2102	ncRNA	LINC02102	long intergenic non-protein coding RNA 2102	O	CTD-2044J15.1	20201124	-
9606	100505633	LINC01133	-	-	HGNC:HGNC:49447|Ensembl:ENSG00000224259	1	1q23.2	long intergenic non-protein coding RNA 1133	ncRNA	LINC01133	long intergenic non-protein coding RNA 1133	O	lncRNA-PAGBC|prognosis-associated gallbladder cancer lncRNA	20201124	-
9606	100505635	DAAM2-AS1	-	-	HGNC:HGNC:40830|Ensembl:ENSG00000235033	6	6p21.2	DAAM2 antisense RNA 1	ncRNA	DAAM2-AS1	DAAM2 antisense RNA 1	O	-	20201124	-
9606	100505636	MALINC1	-	LINC01024|MA-linc1	HGNC:HGNC:49009	5	5q31.3	mitosis associated long intergenic non-coding RNA 1	ncRNA	MALINC1	mitosis associated long intergenic non-coding RNA 1	O	CTB-131B5.4|long intergenic non-protein coding RNA 1024	20201124	-
9606	100505641	FGD5-AS1	-	-	HGNC:HGNC:40410|Ensembl:ENSG00000225733	3	3p25.1	FGD5 antisense RNA 1	ncRNA	FGD5-AS1	FGD5 antisense RNA 1	O	FGD5 antisense RNA 1 (non-protein coding)	20201124	-
9606	100505642	LOC100505642	-	-	-	3	3q26.33	chromosome 9 open reading frame 85 pseudogene	pseudo	-	-	-	-	20201124	-
9606	100505648	RAD51-AS1	-	TODRA	HGNC:HGNC:48621|Ensembl:ENSG00000245849	15	15q15.1	RAD51 antisense RNA 1	ncRNA	RAD51-AS1	RAD51 antisense RNA 1	O	RAD51 antisense RNA 1 (head to head)|transcribed in the opposite direction of RAD51	20201124	-
9606	100505658	DIAPH1-AS1	-	-	HGNC:HGNC:40177|Ensembl:ENSG00000246422	5	5q31.3	DIAPH1 antisense RNA 1	ncRNA	DIAPH1-AS1	DIAPH1 antisense RNA 1	O	CTD-2024I7.13	20201124	-
9606	100505659	LINC00967	-	-	HGNC:HGNC:48725|Ensembl:ENSG00000253138	8	8q13.1	long intergenic non-protein coding RNA 967	ncRNA	LINC00967	long intergenic non-protein coding RNA 967	O	-	20201124	-
9606	100505663	LINC01370	-	HI-LNC25|HILNC25	MIM:617038|HGNC:HGNC:50608	20	20q12	long intergenic non-protein coding RNA 1370	ncRNA	LINC01370	long intergenic non-protein coding RNA 1370	O	Human Islet Long Non Coding RNA 25	20201124	-
9606	100505664	LOC100505664	-	-	Ensembl:ENSG00000230387	20	20p11.21	uncharacterized LOC100505664	ncRNA	-	-	-	-	20201124	-
9606	100505666	DCST1-AS1	-	-	HGNC:HGNC:41147	1	1q21.3	DCST1 antisense RNA 1	ncRNA	DCST1-AS1	DCST1 antisense RNA 1	O	RP11-307C12.11	20201124	-
9606	100505676	RRS1-AS1	-	-	HGNC:HGNC:50465|Ensembl:ENSG00000246145	8	8q13.1	RRS1 antisense RNA 1 (head to head)	ncRNA	RRS1-AS1	RRS1 antisense RNA 1 (head to head)	O	-	20201124	-
9606	100505678	STARD4-AS1	-	-	HGNC:HGNC:44117|Ensembl:ENSG00000246859	5	5q22.1	STARD4 antisense RNA 1	ncRNA	STARD4-AS1	STARD4 antisense RNA 1	O	CTC-426B10.1|STARD4 antisense RNA 1 (non-protein coding)	20201124	-
9606	100505679	UBE2Q2L	-	-	HGNC:HGNC:44656|Ensembl:ENSG00000259511	15	15q25.2	ubiquitin conjugating enzyme E2 Q2 like	pseudo	UBE2Q2L	ubiquitin conjugating enzyme E2 Q2 like	O	putative ubiquitin-conjugating enzyme E2Q2-like protein|ubiquitin conjugating enzyme E2Q family member 2-like	20201124	-
9606	100505681	NAPA-AS1	-	-	HGNC:HGNC:44118|Ensembl:ENSG00000268061	19	19q13.32-q13.33	NAPA antisense RNA 1	ncRNA	NAPA-AS1	NAPA antisense RNA 1	O	NAPA antisense RNA 1 (non-protein coding)	20201124	-
9606	100505683	LINC01431	-	-	HGNC:HGNC:50744|Ensembl:ENSG00000232645	20	20p11.21	long intergenic non-protein coding RNA 1431	ncRNA	LINC01431	long intergenic non-protein coding RNA 1431	O	-	20201124	-
9606	100505685	LOC100505685	-	-	Ensembl:ENSG00000251249	4	4q31.3	uncharacterized LOC100505685	ncRNA	-	-	-	-	20201124	-
9606	100505687	LINC00888	-	-	HGNC:HGNC:48575|Ensembl:ENSG00000240024	3	3q27.1	long intergenic non-protein coding RNA 888	ncRNA	LINC00888	long intergenic non-protein coding RNA 888	O	-	20201124	-
9606	100505690	TXN2P1	-	-	HGNC:HGNC:54554	1	1p31.1	TXN2 pseudogene 1	pseudo	TXN2P1	TXN2 pseudogene 1	O	thioredoxin 2 pseudogene	20201124	-
9606	100505692	FTO-IT1	-	-	HGNC:HGNC:43758	16	16q12.2	FTO intronic transcript 1	ncRNA	FTO-IT1	FTO intronic transcript 1	O	FTO intronic transcript 1 (non-protein coding)	20201124	-
9606	100505694	FAM133EP	-	-	HGNC:HGNC:54729|Ensembl:ENSG00000270528	2	2p23.2	family with sequence similarity 133 member A pseudogene	pseudo	FAM133EP	family with sequence similarity 133 member E, pseudogene	O	-	20201124	-
9606	100505696	SH3BP5-AS1	-	-	HGNC:HGNC:44501|Ensembl:ENSG00000224660	3	3p25.1	SH3BP5 antisense RNA 1	ncRNA	SH3BP5-AS1	SH3BP5 antisense RNA 1	O	-	20201124	-
9606	100505702	LINC01094	-	CTEPHA1	HGNC:HGNC:49219	4	4q21.21	long intergenic non-protein coding RNA 1094	ncRNA	LINC01094	long intergenic non-protein coding RNA 1094	O	chronic thromboembolic pulmonary hypertension RNA|lncRNA CTEPH-associated 1	20201124	-
9606	100505704	ATP5MC1P6	-	ATP5G1P6	HGNC:HGNC:39509	18	18q21.33	ATP synthase membrane subunit c locus 1 pseudogene 6	pseudo	ATP5MC1P6	ATP synthase membrane subunit c locus 1 pseudogene 6	O	ATP synthase, H+ transporting, mitochondrial Fo complex subunit C1 (subunit 9) pseudogene 6	20201124	-
9606	100505705	SDIM1	-	-	HGNC:HGNC:38749	6	6q27	stress responsive DNAJB4 interacting membrane protein 1	protein-coding	SDIM1	stress responsive DNAJB4 interacting membrane protein 1	O	-	20200624	-
9606	100505711	LOC100505711	-	-	-	6	6p21.1	uncharacterized LOC100505711	ncRNA	-	-	-	-	20201124	-
9606	100505715	LOC100505715	-	-	Ensembl:ENSG00000267058	19	19q13.31	uncharacterized LOC100505715	ncRNA	-	-	-	-	20201124	-
9606	100505716	LOC100505716	-	-	Ensembl:ENSG00000223522	2	2p23.2	uncharacterized LOC100505716	ncRNA	-	-	-	-	20201124	-
9606	100505718	LINC01592	-	-	HGNC:HGNC:51557|Ensembl:ENSG00000253658	8	8q13.2	long intergenic non-protein coding RNA 1592	ncRNA	LINC01592	long intergenic non-protein coding RNA 1592	O	-	20201124	-
9606	100505724	KRTAP9-7	-	KAP9.7|KRTAP9L1	HGNC:HGNC:18915|Ensembl:ENSG00000180386	17	17q21.2	keratin associated protein 9-7	protein-coding	KRTAP9-7	keratin associated protein 9-7	O	keratin-associated protein 9-7|keratin associated protein 9-like 1|putative keratin-associated protein 9-2-like 1	20201124	-
9606	100505728	LOC100505728	-	-	-	1	1q22	uncharacterized LOC100505728	unknown	-	-	-	-	20201124	-
9606	100505736	LOC100505736	-	-	-	2	2p23.2	uncharacterized LOC100505736	ncRNA	-	-	-	-	20201124	-
9606	100505738	MIR4458HG	-	-	HGNC:HGNC:49008|Ensembl:ENSG00000247516	5	5p15.31	MIR4458 host gene	ncRNA	MIR4458HG	MIR4458 host gene	O	MIR4458 host gene (non-protein coding)	20201124	-
9606	100505739	LINC01603	-	-	HGNC:HGNC:51652|Ensembl:ENSG00000253479	8	8q13.2	long intergenic non-protein coding RNA 1603	ncRNA	LINC01603	long intergenic non-protein coding RNA 1603	O	-	20201124	-
9606	100505741	SPATA1	-	SP-2|SPAP1	HGNC:HGNC:14682|Ensembl:ENSG00000122432	1	1p22.3	spermatogenesis associated 1	protein-coding	SPATA1	spermatogenesis associated 1	O	spermatogenesis-associated protein 1|sperm-specific protein SP-2	20201124	-
9606	100505746	ITGB2-AS1	-	-	HGNC:HGNC:44304|Ensembl:ENSG00000227039	21	21q22.3	ITGB2 antisense RNA 1	ncRNA	ITGB2-AS1	ITGB2 antisense RNA 1	O	ITGB2 antisense RNA 1 (non-protein coding)	20201124	-
9606	100505753	KRTAP16-1	-	KAP16.1	HGNC:HGNC:18916|Ensembl:ENSG00000212657	17	17q21.2	keratin associated protein 16-1	protein-coding	KRTAP16-1	keratin associated protein 16-1	O	keratin-associated protein 16-1|putative keratin-associated protein 10-like ENSP00000375147	20201124	-
9606	100505755	MTND5P28	-	-	HGNC:HGNC:42290|Ensembl:ENSG00000223549	2	2q14.2	MT-ND5 pseudogene 28	pseudo	MTND5P28	MT-ND5 pseudogene 28	O	mitochondrially encoded NADH:ubiquinone oxidoreductase core subunit 5 pseudogene 28	20201124	-
9606	100505758	PRMT5-AS1	-	-	HGNC:HGNC:40533|Ensembl:ENSG00000237054	14	14q11.2	PRMT5 antisense RNA 1	ncRNA	PRMT5-AS1	PRMT5 antisense RNA 1	O	PRMT5 antisense RNA 1 (non-protein coding)	20201124	-
9606	100505761	C10orf95-AS1	-	RPARP-AS1	HGNC:HGNC:45238|Ensembl:ENSG00000269609	10	10q24.32	C10orf95 antisense RNA 1	ncRNA	C10orf95-AS1	C10orf95 antisense RNA 1	O	RPARP antisense RNA 1	20201124	-
9606	100505767	SPDYE18	-	-	HGNC:HGNC:51514	7	7q11.23	speedy/RINGO cell cycle regulator family member E18	protein-coding	SPDYE18	speedy/RINGO cell cycle regulator family member E18	O	speedy/RINGO cell cycle regulator family member E18	20201124	-
9606	100505768	LINC01364	-	-	HGNC:HGNC:50599|Ensembl:ENSG00000227290	1	1p22.3	long intergenic non-protein coding RNA 1364	ncRNA	LINC01364	long intergenic non-protein coding RNA 1364	O	-	20201124	-
9606	100505771	MHENCR	-	-	HGNC:HGNC:53110|Ensembl:ENSG00000232442	20	20q13.33	melanoma highly expressed competing endogenous lncRNA for miR-425 and miR-489	ncRNA	MHENCR	melanoma highly expressed competing endogenous lncRNA for miR-425 and miR-489	O	CTD-3184A7.4|melanoma highly expressed noncoding RNA	20201124	-
9606	100505774	LOC100505774	-	-	Ensembl:ENSG00000226833	2	2p23.2	uncharacterized LOC100505774	ncRNA	-	-	-	-	20201124	-
9606	100505776	LINC01541	-	UTAT39	HGNC:HGNC:51309|Ensembl:ENSG00000260676	18	18q22.3	long intergenic non-protein coding RNA 1541	ncRNA	LINC01541	long intergenic non-protein coding RNA 1541	O	uterine endometrial carcinoma-associated transcript 39	20201124	-
9606	100505782	LOC100505782	-	-	Ensembl:ENSG00000234859	17	17q21.2	uncharacterized LOC100505782	ncRNA	-	-	-	-	20201124	-
9606	100505783	OSER1-DT	-	OSER1-AS1	HGNC:HGNC:48585|Ensembl:ENSG00000223891	20	20q13.12	OSER1 divergent transcript	ncRNA	OSER1-DT	OSER1 divergent transcript	O	OSER1 antisense RNA 1 (head to head)	20201124	-
9606	100505785	KIRREL1-IT1	-	KIRREL-IT1	HGNC:HGNC:41412	1	1q23.1	KIRREL1 intronic transcript 1	ncRNA	KIRREL1-IT1	KIRREL1 intronic transcript 1	O	KIRREL intronic transcript 1 (non-protein coding)	20201124	-
9606	100505788	LOC100505788	-	-	-	1	1p22.2	NDUFA4 mitochondrial complex associated pseudogene	pseudo	-	-	-	NADH dehydrogenase (ubiquinone) 1 alpha subcomplex, 4, 9kDa pseudogene	20201124	-
9606	100505795	PBX1-AS1	-	-	HGNC:HGNC:40425|Ensembl:ENSG00000233693	1	1q23.3	PBX1 antisense RNA 1	ncRNA	PBX1-AS1	PBX1 antisense RNA 1	O	-	20201124	-
9606	100505796	LOC100505796	-	-	-	5	5q14.1	IMPACT pseudogene	pseudo	-	-	-	-	20201124	-
9606	100505797	NETO1-DT	-	-	HGNC:HGNC:55333|Ensembl:ENSG00000263958	18	18q22.3	NETO1 divergent transcript	ncRNA	NETO1-DT	NETO1 divergent transcript	O	-	20201124	-
9606	100505806	SNHG18	-	-	HGNC:HGNC:49007|Ensembl:ENSG00000250786	5	5p15.31	small nucleolar RNA host gene 18	ncRNA	SNHG18	small nucleolar RNA host gene 18	O	CTD-2001E22.2|small nucleolar RNA host gene 18 (non-protein coding)	20201124	-
9606	100505811	LINC02148	-	HNCAT21	HGNC:HGNC:53008|Ensembl:ENSG00000250427	5	5q23.1	long intergenic non-protein coding RNA 2148	ncRNA	LINC02148	long intergenic non-protein coding RNA 2148	O	CTD-3179P9.2|head and neck cancer-associated transcript 21	20201124	-
9606	100505812	CARD8-AS1	-	-	HGNC:HGNC:51408|Ensembl:ENSG00000268001	19	19q13.33	CARD8 antisense RNA 1	ncRNA	CARD8-AS1	CARD8 antisense RNA 1	O	-	20201124	-
9606	100505817	LINC02582	-	-	HGNC:HGNC:53792|Ensembl:ENSG00000261780	18	18q22.3	long intergenic non-protein coding RNA 2582	ncRNA	LINC02582	long intergenic non-protein coding RNA 2582	O	CTD-2354A18.1	20201124	-
9606	100505824	LINC02805	-	-	HGNC:HGNC:54339|Ensembl:ENSG00000232265	1	1q21.2	long intergenic non-protein coding RNA 2805	ncRNA	LINC02805	long intergenic non-protein coding RNA 2805	O	XXyac-YX155B6.5	20201124	-
9606	100505826	STK4-AS1	-	-	HGNC:HGNC:43811|Ensembl:ENSG00000227477	20	20q13.12	STK4 antisense RNA 1 (head to head)	ncRNA	STK4-AS1	STK4 antisense RNA 1 (head to head)	O	STK4 antisense RNA 1 (non-protein coding)	20201124	-
9606	100505832	PROX1-AS1	-	-	HGNC:HGNC:43656|Ensembl:ENSG00000230461	1	1q32.3	PROX1 antisense RNA 1	ncRNA	PROX1-AS1	PROX1 antisense RNA 1	O	PROX1 antisense RNA 1 (non-protein coding)	20201124	-
9606	100505835	LINC01532	-	-	HGNC:HGNC:51272	19	19q12	long intergenic non-protein coding RNA 1532	ncRNA	LINC01532	long intergenic non-protein coding RNA 1532	O	CTD-2081K17.2	20201124	-
9606	100505839	SH3PXD2A-AS1	-	-	HGNC:HGNC:45242|Ensembl:ENSG00000280693	10	10q24.33	SH3PXD2A antisense RNA 1	ncRNA	SH3PXD2A-AS1	SH3PXD2A antisense RNA 1	O	-	20201124	-
9606	100505841	LOC100505841	-	-	-	5	5q23.2	zinc finger protein 474-like	protein-coding	-	-	-	uncharacterized protein LOC100505841	20201124	-
9606	100505845	ROPN1L-AS1	-	-	HGNC:HGNC:39984	5	5p15.2	ROPN1L antisense RNA 1	ncRNA	ROPN1L-AS1	ROPN1L antisense RNA 1	O	ROPN1L antisense RNA 1 (non-protein coding)	20201124	-
9606	100505851	LOC100505851	-	-	Ensembl:ENSG00000269289	19	19p12	uncharacterized LOC100505851	ncRNA	-	-	-	-	20201124	-
9606	100505852	ZNF355P	-	PRED65|ZNF834	HGNC:HGNC:17218	21	21q11.2	zinc finger protein 355, pseudogene	pseudo	ZNF355P	zinc finger protein 355, pseudogene	O	zinc finger protein 834	20201124	-
9606	100505853	LINC01898	-	-	HGNC:HGNC:52717|Ensembl:ENSG00000261194	18	18q23	long intergenic non-protein coding RNA 1898	ncRNA	LINC01898	long intergenic non-protein coding RNA 1898	O	-	20201124	-
9606	100505854	APTR	-	RSBN1L-AS1	MIM:616048|HGNC:HGNC:44173|Ensembl:ENSG00000214293	7	7q11.23	Alu-mediated CDKN1A/p21 transcriptional regulator	ncRNA	APTR	Alu-mediated CDKN1A/p21 transcriptional regulator	O	Alu-mediated CDKN1A/p21 transcriptional regulator (non-protein coding)|RSBN1L antisense RNA 1 (non-protein coding)	20210118	-
9606	100505855	EIF1P1	-	-	HGNC:HGNC:49614	9	9p24.3	eukaryotic translation initiation factor 1 pseudogene 1	pseudo	EIF1P1	eukaryotic translation initiation factor 1 pseudogene 1	O	-	20201124	-
9606	100505865	LINC00920	-	CALIC	HGNC:HGNC:48611	16	16q21	long intergenic non-protein coding RNA 920	ncRNA	LINC00920	long intergenic non-protein coding RNA 920	O	CTD-2258A20.4|cancer metastasis-associated long intergenic non-coding RNA	20201124	-
9606	100505869	CFAP58-DT	-	CCDC147-AS1|CFAP58-AS1|lncITPRIP-1	HGNC:HGNC:45243	10	10q25.1	CFAP58 divergent transcript	ncRNA	CFAP58-DT	CFAP58 divergent transcript	O	CCDC147 antisense RNA 1 (head to head)|CFAP58 antisense RNA 1 (head to head)	20201124	-
9606	100505874	LOC100505874	-	-	-	Un	-	uncharacterized LOC100505874	ncRNA	-	-	-	-	20201124	-
9606	100505875	LINC01088	-	-	HGNC:HGNC:49148|Ensembl:ENSG00000249307	4	4q21.21	long intergenic non-protein coding RNA 1088	ncRNA	LINC01088	long intergenic non-protein coding RNA 1088	O	-	20201124	-
9606	100505876	CEBPZOS	-	CEBPZ-AS1	HGNC:HGNC:49288|Ensembl:ENSG00000218739	2	2p22.2	CEBPZ opposite strand	protein-coding	CEBPZOS	CEBPZ opposite strand	O	protein CEBPZOS|CEBPZ antisense RNA 1	20201124	-
9606	100505877	UBE2E2-AS1	-	-	HGNC:HGNC:44512|Ensembl:ENSG00000233153	3	3p24.3	UBE2E2 antisense RNA 1 (head to head)	ncRNA	UBE2E2-AS1	UBE2E2 antisense RNA 1 (head to head)	O	-	20201124	-
9606	100505878	LINC02059	-	-	HGNC:HGNC:52902	5	5q14.3	long intergenic non-protein coding RNA 2059	ncRNA	LINC02059	long intergenic non-protein coding RNA 2059	O	CTC-493L21.1	20201124	-
9606	100505879	KIF25-AS1	-	C6orf54|HGC6.1.1|NCRNA00300	HGNC:HGNC:20953|Ensembl:ENSG00000229921	6	6q27	KIF25 antisense RNA 1	ncRNA	KIF25-AS1	KIF25 antisense RNA 1	O	KIF25 antisense RNA 1 (non-protein coding)	20201124	-
9606	100505881	MAGI2-AS3	-	-	HGNC:HGNC:40862|Ensembl:ENSG00000234456	7	7q21.11	MAGI2 antisense RNA 3	ncRNA	MAGI2-AS3	MAGI2 antisense RNA 3	O	MAGI2 antisense RNA 3 (non-protein coding)	20201227	-
9606	100505887	LINC01672	-	NMR	HGNC:HGNC:52460	1	1p36.31	long intergenic non-protein coding RNA 1672	ncRNA	LINC01672	long intergenic non-protein coding RNA 1672	O	NSUN2 methylated lncRNA	20201124	-
9606	100505890	SORCS3-AS1	-	-	HGNC:HGNC:45244|Ensembl:ENSG00000226387	10	10q25.1	SORCS3 antisense RNA 1	ncRNA	SORCS3-AS1	SORCS3 antisense RNA 1	O	-	20201124	-
9606	100505892	CCNB1IP1P2	-	-	HGNC:HGNC:37694	20	20q13.12	cyclin B1 interacting protein 1 pseudogene 2	pseudo	CCNB1IP1P2	cyclin B1 interacting protein 1 pseudogene 2	O	-	20201124	-
9606	100505893	SLIT2-IT1	-	-	HGNC:HGNC:41383|Ensembl:ENSG00000248228	4	4p15.31	SLIT2 intronic transcript 1	ncRNA	SLIT2-IT1	SLIT2 intronic transcript 1	O	SLIT2 intronic transcript 1 (non-protein coding)	20201124	-
9606	100505894	TMEM161B-AS1	-	linc-POLR3G-8	HGNC:HGNC:43839|Ensembl:ENSG00000247828	5	5q14.3	TMEM161B antisense RNA 1	ncRNA	TMEM161B-AS1	TMEM161B antisense RNA 1	O	CTC-358I24.1|TMEM161B antisense RNA 1 (non-protein coding)	20201124	-
9606	100505909	LOC100505909	-	-	-	17	17q25.3	histidine-rich glycoprotein	ncRNA	-	-	-	-	20201124	-
9606	100505911	SOS1-IT1	-	-	HGNC:HGNC:41385	2	2p21	SOS1 intronic transcript 1	ncRNA	SOS1-IT1	SOS1 intronic transcript 1	O	SOS1 intronic transcript 1 (non-protein coding)	20170408	-
9606	100505912	LOC100505912	-	-	-	4	4p15.2	uncharacterized LOC100505912	ncRNA	-	-	-	-	20201124	-
9606	100505915	LOC100505915	-	-	Ensembl:ENSG00000260735	16	16p13.11	uncharacterized LOC100505915	ncRNA	-	-	-	-	20201124	-
9606	100505918	LOC100505918	-	-	-	1	1q24.2	uncharacterized LOC100505918	ncRNA	-	-	-	-	20201124	-
9606	100505919	CFL1P7	-	-	HGNC:HGNC:39959	3	3p24.2	cofilin 1 pseudogene 7	pseudo	CFL1P7	cofilin 1 pseudogene 7	O	cofilin 1 (non-muscle) pseudogene 7	20201124	-
9606	100505920	LINC02036	-	-	HGNC:HGNC:52876	3	3q29	long intergenic non-protein coding RNA 2036	ncRNA	LINC02036	long intergenic non-protein coding RNA 2036	O	-	20201124	-
9606	100505921	GLCCI1-DT	-	-	HGNC:HGNC:40852	7	7p21.3	GLCCI1 divergent transcript	ncRNA	GLCCI1-DT	GLCCI1 divergent transcript	O	-	20201124	-
9606	100505929	LINC01549	-	C21orf37	HGNC:HGNC:1277	21	21q21.1	long intergenic non-protein coding RNA 1549	ncRNA	LINC01549	long intergenic non-protein coding RNA 1549	O	-	20201124	-
9606	100505933	ADD3-AS1	-	-	HGNC:HGNC:48682|Ensembl:ENSG00000203876	10	10q25.1	ADD3 antisense RNA 1	ncRNA	ADD3-AS1	ADD3 antisense RNA 1	O	-	20201124	-
9606	100505938	LOC100505938	-	-	-	7	7p21.3	uncharacterized LOC100505938	ncRNA	-	-	-	-	20201124	-
9606	100505942	LOC100505942	-	-	-	16	16q22.1	uncharacterized LOC100505942	ncRNA	-	-	-	CTD-2012K14.8	20201124	-
9606	100505945	BTF3L4P1	-	-	HGNC:HGNC:39645	21	21q21.1	basic transcription factor 3 like 4 pseudogene 1	pseudo	BTF3L4P1	basic transcription factor 3 like 4 pseudogene 1	O	-	20201124	-
9606	100505948	LINC02184	-	-	HGNC:HGNC:53046|Ensembl:ENSG00000260854	16	16p11.2	long intergenic non-protein coding RNA 2184	ncRNA	LINC02184	long intergenic non-protein coding RNA 2184	O	-	20201124	-
9606	100505953	CICP23	-	-	HGNC:HGNC:48833	11	11p15.5	capicua transcriptional repressor pseudogene 23	pseudo	CICP23	capicua transcriptional repressor pseudogene 23	O	-	20201124	-
9606	100505964	LINC01304	-	-	HGNC:HGNC:50472|Ensembl:ENSG00000237401	2	2p25.3	long intergenic non-protein coding RNA 1304	ncRNA	LINC01304	long intergenic non-protein coding RNA 1304	O	-	20201124	-
9606	100505967	LINC00645	-	-	HGNC:HGNC:44299|Ensembl:ENSG00000258548	14	14q12	long intergenic non-protein coding RNA 645	ncRNA	LINC00645	long intergenic non-protein coding RNA 645	O	-	20201124	-
9606	100505970	HEXD-IT1	-	HEXDC-IT1	HGNC:HGNC:43650	17	17q25.3	HEXD intronic transcript 1	ncRNA	HEXD-IT1	HEXD intronic transcript 1	O	HEXDC intronic transcript 1 (non-protein coding)	20201124	-
9606	100505975	ENO1-AS1	-	-	HGNC:HGNC:40214|Ensembl:ENSG00000230679	1	1p36.23	ENO1 antisense RNA 1	ncRNA	ENO1-AS1	ENO1 antisense RNA 1	O	ENO1 antisense RNA 1 (non-protein coding)	20201124	-
9606	100505978	LOC100505978	-	-	Ensembl:ENSG00000257711	12	12q23.3	uncharacterized LOC100505978	ncRNA	-	-	-	-	20201124	-
9606	100505982	UBE2V1P13	-	-	HGNC:HGNC:52411	1	1q41	UBE2V1 pseudogene 13	pseudo	UBE2V1P13	UBE2V1 pseudogene 13	O	ubiquitin conjugating enzyme E2 V1 pseudogene 13|ubiquitin-conjugating enzyme E2 variant 1 pseudogene	20201124	-
9606	100505984	LINC02478	-	-	HGNC:HGNC:53446|Ensembl:ENSG00000285373	2	2q24.2	long intergenic non-protein coding RNA 2478	ncRNA	LINC02478	long intergenic non-protein coding RNA 2478	O	-	20201124	-
9606	100505985	LOC100505985	-	-	Ensembl:ENSG00000226733	6	6p12.3	uncharacterized LOC100505985	ncRNA	-	-	-	-	20201124	-
9606	100505989	SMIM31	-	LINC01207	HGNC:HGNC:49638|Ensembl:ENSG00000248771	4	4q32.3	small integral membrane protein 31	protein-coding	SMIM31	small integral membrane protein 31	O	small integral membrane protein 31|long intergenic non-protein coding RNA 1207	20201124	-
9606	100505993	TMEM210	-	-	HGNC:HGNC:34059|Ensembl:ENSG00000185863	9	9q34.3	transmembrane protein 210	protein-coding	TMEM210	transmembrane protein 210	O	transmembrane protein 210	20201124	-
9606	100505994	LUCAT1	-	SCAL1|SCAT5	MIM:618190|HGNC:HGNC:48498|Ensembl:ENSG00000248323	5	5q14.3	lung cancer associated transcript 1	ncRNA	LUCAT1	lung cancer associated transcript 1	O	S-phase cancer-associated transcript 7|lung cancer associated transcript 1 (non-protein coding)|smoke and cancer associated lncRNA 1	20210118	-
9606	100505995	LOC100505995	-	-	-	7	7p21.3	apoptosis-inducing, TAF9-like domain 1 pseudogene	pseudo	-	-	-	-	20201124	-
9606	100505996	SOX1-OT	-	LINC00403	HGNC:HGNC:42733|Ensembl:ENSG00000224243	13	13q34	SOX1 overlapping transcript	ncRNA	SOX1-OT	SOX1 overlapping transcript	O	long intergenic non-protein coding RNA 403	20201124	-
9606	100506000	HSPE1P5	-	-	HGNC:HGNC:49324	16	16q22.1	heat shock protein family E (Hsp10) member 1 pseudogene 5	pseudo	HSPE1P5	heat shock protein family E (Hsp10) member 1 pseudogene 5	O	heat shock 10kDa protein 1 (chaperonin 10) pseudogene|heat shock 10kDa protein 1 pseudogene 5	20201124	-
9606	100506001	NARF-IT1	-	NARF-OT1	HGNC:HGNC:43651	17	17q25.3	NARF intronic transcript 1	ncRNA	NARF-IT1	NARF intronic transcript 1	O	NARF intronic transcript 1 (non-protein coding)|NARF overlapping transcript 1 (non-protein coding)	20200624	-
9606	100506007	RTCA-AS1	-	-	HGNC:HGNC:50573	1	1p21.2	RTCA antisense RNA 1	ncRNA	RTCA-AS1	RTCA antisense RNA 1	O	-	20201124	-
9606	100506012	PPP5D1	-	-	HGNC:HGNC:44209|Ensembl:ENSG00000230510	19	19q13.32	PPP5 tetratricopeptide repeat domain containing 1	protein-coding	PPP5D1	PPP5 tetratricopeptide repeat domain containing 1	O	protein PPP5D1|PPP5 TPR repeat domain-containing protein 1	20201124	-
9606	100506013	APELA	-	ELA|Ende|tdl	MIM:615594|HGNC:HGNC:48925|Ensembl:ENSG00000248329	4	4q32.3	apelin receptor early endogenous ligand	protein-coding	APELA	apelin receptor early endogenous ligand	O	apelin receptor early endogenous ligand|protein Elabela|protein Toddler	20201220	-
9606	100506016	LOC100506016	-	-	-	13	13q34	uncharacterized LOC100506016	ncRNA	-	-	-	-	20201124	-
9606	100506020	ARAP1-AS2	-	-	HGNC:HGNC:39994|Ensembl:ENSG00000245148	11	11q13.4	ARAP1 antisense RNA 2	ncRNA	ARAP1-AS2	ARAP1 antisense RNA 2	O	ARAP1 antisense RNA 2 (non-protein coding)	20201124	-
9606	100506022	LINC02606	-	-	HGNC:HGNC:54047|Ensembl:ENSG00000284693	1	1p36.22	long intergenic non-protein coding RNA 2606	ncRNA	LINC02606	long intergenic non-protein coding RNA 2606	O	-	20201124	-
9606	100506023	LOC100506023	-	-	-	1	1q25.1	uncharacterized LOC100506023	ncRNA	-	-	-	-	20201124	-
9606	100506025	CRPPA-AS1	-	ISPD-AS1	HGNC:HGNC:48962|Ensembl:ENSG00000229688	7	7p21.2	CRPPA antisense RNA 1	ncRNA	CRPPA-AS1	CRPPA antisense RNA 1	O	ISPD antisense RNA 1	20201124	-
9606	100506033	PTOV1-AS1	-	-	HGNC:HGNC:44174|Ensembl:ENSG00000268006	19	19q13.33	PTOV1 antisense RNA 1	ncRNA	PTOV1-AS1	PTOV1 antisense RNA 1	O	PTOV1 antisense RNA 1 (non-protein coding)	20201124	-
9606	100506035	LINC00989	-	-	HGNC:HGNC:48918|Ensembl:ENSG00000250334	4	4q21.21	long intergenic non-protein coding RNA 989	ncRNA	LINC00989	long intergenic non-protein coding RNA 989	O	-	20201124	-
9606	100506036	CNNM3-DT	-	-	HGNC:HGNC:53592|Ensembl:ENSG00000273265	2	2q11.2	CNNM3 divergent transcript	ncRNA	CNNM3-DT	CNNM3 divergent transcript	O	-	20201124	-
9606	100506039	HMGB3P8	-	-	HGNC:HGNC:39300	10	10q25.3	high mobility group box 3 pseudogene 8	pseudo	HMGB3P8	high mobility group box 3 pseudogene 8	O	-	20201124	-
9606	100506046	GAS5-AS1	-	-	HGNC:HGNC:44119	1	1q25.1	GAS5 antisense RNA 1	ncRNA	GAS5-AS1	GAS5 antisense RNA 1	O	GAS5 antisense RNA 1 (non-protein coding)	20201124	-
9606	100506047	LINC02580	-	-	HGNC:HGNC:53751	2	2p21	long intergenic non-protein coding RNA 2580	ncRNA	LINC02580	long intergenic non-protein coding RNA 2580	O	-	20201124	-
9606	100506049	LRRC72	-	CFAP279|FAP279	HGNC:HGNC:42972|Ensembl:ENSG00000205858	7	7p21.1	leucine rich repeat containing 72	protein-coding	LRRC72	leucine rich repeat containing 72	O	leucine-rich repeat-containing protein 72|leucine-rich repeat-containing protein ENSP00000371558	20201124	-
9606	100506050	LINC01005	-	-	HGNC:HGNC:48963|Ensembl:ENSG00000228564	7	7q11.21	long intergenic non-protein coding RNA 1005	ncRNA	LINC01005	long intergenic non-protein coding RNA 1005	O	-	20201124	-
9606	100506054	RNASEH1-AS1	-	-	HGNC:HGNC:49289|Ensembl:ENSG00000234171	2	2p25.3	RNASEH1 antisense RNA 1	ncRNA	RNASEH1-AS1	RNASEH1 antisense RNA 1	O	-	20201124	-
9606	100506055	MXRA7P1	-	-	HGNC:HGNC:54643	2	2q24.2	MXRA7 pseudogene 1	pseudo	MXRA7P1	MXRA7 pseudogene 1	O	matrix remodeling associated 7 pseudogene|matrix remodelling associated 7 pseudogene	20201124	-
9606	100506058	EIF5A2P1	-	-	HGNC:HGNC:51467	15	15q23	eukaryotic translation initiation factor 5A2 pseudogene 1	pseudo	EIF5A2P1	eukaryotic translation initiation factor 5A2 pseudogene 1	O	-	20201124	-
9606	100506060	SMG1P7	-	-	HGNC:HGNC:49864|Ensembl:ENSG00000261556	16	16q22.1	SMG1 pseudogene 7	pseudo	SMG1P7	SMG1 pseudogene 7	O	SMG1 homolog, phosphatidylinositol 3-kinase-related kinase pseudogene|SMG1P7, nonsense mediated mRNA decay associated PI3K related kinase pseudogene 7	20201124	-
9606	100506061	BTF3L4P4	-	-	HGNC:HGNC:39648	4	4q32.3	basic transcription factor 3 like 4 pseudogene 4	pseudo	BTF3L4P4	basic transcription factor 3 like 4 pseudogene 4	O	-	20201124	-
9606	100506068	DACT3-AS1	-	-	HGNC:HGNC:44120|Ensembl:ENSG00000245598	19	19q13.32	DACT3 antisense RNA 1	ncRNA	DACT3-AS1	DACT3 antisense RNA 1	O	DACT3 antisense RNA 1 (non-protein coding)	20201124	-
9606	100506070	RBFADN	-	-	HGNC:HGNC:48591|Ensembl:ENSG00000261126	18	18q23	RBFA downstream neighbor	ncRNA	RBFADN	RBFA downstream neighbor	O	RBFA downstream neighbor (non-protein coding)	20201124	-
9606	100506071	LOC100506071	-	-	Ensembl:ENSG00000258525	14	14q12	uncharacterized LOC100506071	ncRNA	-	-	-	-	20201124	-
9606	100506076	LOC100506076	-	-	-	2	2q11.2	uncharacterized LOC100506076	ncRNA	-	-	-	-	20201124	-
9606	100506080	HMGA1P4	-	-	HGNC:HGNC:39093	9	9q34.11	high mobility group AT-hook 1 pseudogene 4	pseudo	HMGA1P4	high mobility group AT-hook 1 pseudogene 4	O	-	20201124	-
9606	100506082	LINC02749	-	-	HGNC:HGNC:54268|Ensembl:ENSG00000254480	11	11p15.4	long intergenic non-protein coding RNA 2749	ncRNA	LINC02749	long intergenic non-protein coding RNA 2749	O	-	20201124	-
9606	100506083	DDX19A-DT	-	-	HGNC:HGNC:55349|Ensembl:ENSG00000261777	16	16q22.1	DDX19A divergent transcript	ncRNA	DDX19A-DT	DDX19A divergent transcript	O	-	20201124	-
9606	100506084	ARL17B	-	ARL17|ARL17A	HGNC:HGNC:32387|Ensembl:ENSG00000228696	17	17q21.31	ADP ribosylation factor like GTPase 17B	protein-coding	ARL17B	ADP ribosylation factor like GTPase 17B	O	ADP-ribosylation factor-like protein 17|ADP-ribosylation factor 7|ADP-ribosylation factor-like 17B	20201124	-
9606	100506085	LINC02275	-	-	HGNC:HGNC:53191|Ensembl:ENSG00000248319	4	4q33	long intergenic non-protein coding RNA 2275	ncRNA	LINC02275	long intergenic non-protein coding RNA 2275	O	-	20201124	-
9606	100506098	LOC100506098	-	-	Ensembl:ENSG00000233834	7	7p21.1	uncharacterized LOC100506098	ncRNA	-	-	-	-	20201124	-
9606	100506099	PPIAP45	-	-	HGNC:HGNC:53669|Ensembl:ENSG00000258116	12	12q13.11	peptidylprolyl isomerase A pseudogene 45	pseudo	PPIAP45	peptidylprolyl isomerase A pseudogene 45	O	peptidylprolyl isomerase A (cyclophilin A) pseudogene	20201124	-
9606	100506100	LOC100506100	-	-	Ensembl:ENSG00000223478	9	9q34.11	uncharacterized LOC100506100	ncRNA	-	-	-	-	20201124	-
9606	100506103	LOC100506103	-	-	-	9	9q12	6-pyruvoyltetrahydropterin synthase pseudogene	pseudo	-	-	-	-	20201124	-
9606	100506107	LINC02382	-	-	HGNC:HGNC:53305|Ensembl:ENSG00000250968	4	4q33	long intergenic non-protein coding RNA 2382	ncRNA	LINC02382	long intergenic non-protein coding RNA 2382	O	-	20201124	-
9606	100506108	SIX3-AS1	-	SIX3OS	HGNC:HGNC:40532|Ensembl:ENSG00000236502	2	2p21	SIX3 antisense RNA 1	ncRNA	SIX3-AS1	SIX3 antisense RNA 1	O	SIX3 antisense RNA 1 (non-protein coding)	20201124	-
9606	100506113	UVRAG-DT	-	-	HGNC:HGNC:53952|Ensembl:ENSG00000255507	11	11q13.5	UVRAG divergent transcript	ncRNA	UVRAG-DT	UVRAG divergent transcript	O	-	20201124	-
9606	100506115	PELATON	-	GCRL1|LINC01272|SMIM25	HGNC:HGNC:50328|Ensembl:ENSG00000224397	20	20q13.13	plaque enriched lncRNA in atherosclerotic and inflammatory bowel macrophage regulation	ncRNA	PELATON	plaque enriched lncRNA in atherosclerotic and inflammatory bowel macrophage regulation	O	GC-related lncRNA1|long intergenic non-protein coding RNA 1272|small integral membrane protein 25	20201208	-
9606	100506119	LINC01503	-	-	HGNC:HGNC:51184|Ensembl:ENSG00000233901	9	9q34.11	long intergenic non-protein coding RNA 1503	ncRNA	LINC01503	long intergenic non-protein coding RNA 1503	O	hCG2021613|lnc-PPP2R4-5	20201206	-
9606	100506122	LINC02431	-	-	HGNC:HGNC:53362|Ensembl:ENSG00000248872	4	4q34.1	long intergenic non-protein coding RNA 2431	ncRNA	LINC02431	long intergenic non-protein coding RNA 2431	O	-	20201124	-
9606	100506123	LOC100506123	-	-	-	2	2q11.2	uncharacterized LOC100506123	ncRNA	-	-	-	-	20201124	-
9606	100506124	LOC100506124	-	-	-	2	2q24.3	uncharacterized LOC100506124	ncRNA	-	-	-	-	20201124	-
9606	100506125	ADCY6-DT	-	-	HGNC:HGNC:53332|Ensembl:ENSG00000257660	12	12q13.12	ADCY6 divergent transcript	ncRNA	ADCY6-DT	ADCY6 divergent transcript	O	-	20201124	-
9606	100506126	LINC00867	-	-	HGNC:HGNC:45265|Ensembl:ENSG00000232139	10	10q26.11	long intergenic non-protein coding RNA 867	ncRNA	LINC00867	long intergenic non-protein coding RNA 867	O	-	20201124	-
9606	100506127	GVQW3	-	-	HGNC:HGNC:51239|Ensembl:ENSG00000179240	11	11q13.5	GVQW motif containing 3	protein-coding	GVQW3	GVQW motif containing 3	O	protein GVQW3|GVQW motif-containing protein 3	20201124	-
9606	100506133	LOC100506133	-	-	-	4	4q34.1	ubiquitin conjugating enzyme E2 N pseudogene	pseudo	-	-	-	ubiquitin-conjugating enzyme E2N pseudogene	20201124	-
9606	100506134	TTC21B-AS1	-	-	HGNC:HGNC:41115	2	2q24.3	TTC21B antisense RNA 1	ncRNA	TTC21B-AS1	TTC21B antisense RNA 1	O	-	20201124	-
9606	100506142	RHOQ-AS1	-	-	HGNC:HGNC:40816|Ensembl:ENSG00000250116	2	2p21	RHOQ antisense RNA 1	ncRNA	RHOQ-AS1	RHOQ antisense RNA 1	O	-	20201124	-
9606	100506144	TMEM35B	-	ZMYM6NB	HGNC:HGNC:40021|Ensembl:ENSG00000243749	1	1p34.3	transmembrane protein 35B	protein-coding	TMEM35B	transmembrane protein 35B	O	transmembrane protein 35B|ZMYM6 neighbor protein	20201124	-
9606	100506157	SRP54-AS1	-	-	HGNC:HGNC:50643	14	14q13.2	SRP54 antisense RNA 1	ncRNA	SRP54-AS1	SRP54 antisense RNA 1	O	SRP54 antisense RNA 1 (head to head)	20210116	-
9606	100506159	LINC02470	-	-	HGNC:HGNC:53409|Ensembl:ENSG00000225231	12	12p13.31	long intergenic non-protein coding RNA 2470	ncRNA	LINC02470	long intergenic non-protein coding RNA 2470	O	-	20201124	-
9606	100506161	TAF1A-AS1	-	-	HGNC:HGNC:40573|Ensembl:ENSG00000225265	1	1q41	TAF1A antisense RNA 1	ncRNA	TAF1A-AS1	TAF1A antisense RNA 1	O	-	20201124	-
9606	100506164	HSFX1	-	LW-1	HGNC:HGNC:29603|Ensembl:ENSG00000171116	X	Xq28	heat shock transcription factor family, X-linked 1	protein-coding	HSFX1	heat shock transcription factor family, X-linked 1	O	heat shock transcription factor, X-linked|testicular secretory protein Li 21	20201124	-
9606	100506169	MTND5P11	-	-	HGNC:HGNC:42273|Ensembl:ENSG00000248923	5	5q31.1	MT-ND5 pseudogene 11	pseudo	MTND5P11	MT-ND5 pseudogene 11	O	mitochondrially encoded NADH:ubiquinone oxidoreductase core subunit 5 pseudogene 11	20201124	-
9606	100506172	LINC01568	-	-	HGNC:HGNC:51371|Ensembl:ENSG00000258779	16	16q22.3	long intergenic non-protein coding RNA 1568	ncRNA	LINC01568	long intergenic non-protein coding RNA 1568	O	-	20201124	-
9606	100506175	RIPOR3-AS1	-	-	HGNC:HGNC:40760|Ensembl:ENSG00000234693	20	20q13.13	RIPOR3 antisense RNA 1	ncRNA	RIPOR3-AS1	RIPOR3 antisense RNA 1	O	-	20201124	-
9606	100506178	LOC100506178	-	-	Ensembl:ENSG00000232759	7	7p15.3	uncharacterized LOC100506178	ncRNA	-	-	-	-	20201124	-
9606	100506188	LOC100506188	-	-	-	6	6p11.2	uncharacterized LOC100506188	ncRNA	-	-	-	-	20201124	-
9606	100506190	LINC00963	-	MetaLnc9	HGNC:HGNC:48716	9	9q34.11	long intergenic non-protein coding RNA 963	ncRNA	LINC00963	long intergenic non-protein coding RNA 963	O	-	20201124	-
9606	100506195	LARGE-AS1	-	-	HGNC:HGNC:40336|Ensembl:ENSG00000224973	22	22q12.3	LARGE antisense RNA 1	ncRNA	LARGE-AS1	LARGE antisense RNA 1	O	-	20201124	-
9606	100506205	TMEM185AP1	-	FAM11C|TMEM185AL	HGNC:HGNC:31717	X	Xq28	transmembrane protein 185A pseudogene 1	pseudo	TMEM185AP1	transmembrane protein 185A pseudogene 1	O	family with sequence similarity 11, member C	20201124	-
9606	100506207	LOC100506207	-	-	Ensembl:ENSG00000285219	6	6p24.3	uncharacterized LOC100506207	ncRNA	-	-	-	-	20201124	-
9606	100506211	MIR210HG	-	-	HGNC:HGNC:39524|Ensembl:ENSG00000247095	11	11p15.5	MIR210 host gene	ncRNA	MIR210HG	MIR210 host gene	O	MIR210 host gene (non-protein coding)	20201124	-
9606	100506215	PAXBP1-AS1	-	GCFC1-AS1	HGNC:HGNC:39603|Ensembl:ENSG00000238197	21	21q22.11	PAXBP1 antisense RNA 1	ncRNA	PAXBP1-AS1	PAXBP1 antisense RNA 1	O	GCFC1 antisense RNA 1 (non-protein coding)	20201124	-
9606	100506224	LOC100506224	-	-	Ensembl:ENSG00000238079	6	6q21	translocase of outer mitochondrial membrane 5 homolog (yeast) pseudogene	pseudo	-	-	-	-	20201124	-
9606	100506229	LINC01093	-	-	HGNC:HGNC:49218|Ensembl:ENSG00000249173	4	4q35.1	long intergenic non-protein coding RNA 1093	ncRNA	LINC01093	long intergenic non-protein coding RNA 1093	O	-	20210103	-
9606	100506233	RAB30-DT	-	RAB30-AS1	HGNC:HGNC:48672	11	11q14.1	RAB30 divergent transcript	ncRNA	RAB30-DT	RAB30 divergent transcript	O	RAB30 antisense RNA 1 (head to head)	20201124	-
9606	100506235	LOC100506235	-	-	-	2	2p16.3	uncharacterized LOC100506235	ncRNA	-	-	-	-	20201124	-
9606	100506236	LOC100506236	-	-	-	7	7p15.2	uncharacterized LOC100506236	ncRNA	-	-	-	-	20201124	-
9606	100506237	NKX2-1-AS1	-	-	HGNC:HGNC:40585|Ensembl:ENSG00000253563	14	14q13.3	NKX2-1 antisense RNA 1	ncRNA	NKX2-1-AS1	NKX2-1 antisense RNA 1	O	NKX2-1 antisense RNA 1 (non-protein coding)	20201124	-
9606	100506241	LL22NC01-81G9.3	-	-	Ensembl:ENSG00000215403	22	22q12.3	uncharacterized protein FLJ39582-like	ncRNA	-	-	-	-	20201124	-
9606	100506243	KRBOX1	-	-	HGNC:HGNC:38708|Ensembl:ENSG00000240747	3	3p22.1	KRAB box domain containing 1	protein-coding	KRBOX1	KRAB box domain containing 1	O	KRAB domain-containing protein 1	20201124	-
9606	100506244	SUMO2P8	-	-	HGNC:HGNC:39018	6	6q21	SUMO2 pseudogene 8	pseudo	SUMO2P8	SUMO2 pseudogene 8	O	SMT3 suppressor of mif two 3 homolog 2 pseudogene 8|small ubiquitin-related modifier 2 pseudogene	20201124	-
9606	100506246	REXO1L9P	-	-	HGNC:HGNC:44432	8	8q21.2	REXO1 like 9, pseudogene	pseudo	REXO1L9P	REXO1 like 9, pseudogene	O	REX1, RNA exonuclease 1 homolog-like 1 pseudogene|REX1, RNA exonuclease 1 homolog-like 9, pseudogene	20201124	-
9606	100506248	PTMAP9	-	-	HGNC:HGNC:34054	12	12p13.2	prothymosin alpha pseudogene 9	pseudo	PTMAP9	prothymosin alpha pseudogene 9	O	-	20201124	-
9606	100506253	LOC100506253	-	-	-	4	4q13.3	uncharacterized LOC100506253	ncRNA	-	-	-	-	20201124	-
9606	100506258	LOC100506258	-	-	Ensembl:ENSG00000251364	11	11p15.4	uncharacterized LOC100506258	ncRNA	-	-	-	CTD-2516F10.2	20201124	-
9606	100506271	LOC100506271	-	-	Ensembl:ENSG00000237862	22	22q13.1	uncharacterized LOC100506271	ncRNA	-	-	-	-	20201124	-
9606	100506272	LINC02492	-	-	HGNC:HGNC:53476|Ensembl:ENSG00000250590	4	4q35.2	long intergenic non-protein coding RNA 2492	ncRNA	LINC02492	long intergenic non-protein coding RNA 2492	O	-	20201124	-
9606	100506274	LOC100506274	-	-	Ensembl:ENSG00000229727	2	2p25.1	uncharacterized LOC100506274	ncRNA	-	-	-	-	20201124	-
9606	100506275	KRBOX1-AS1	-	-	HGNC:HGNC:42942|Ensembl:ENSG00000206552	3	3p22.1	KRBOX1 antisense RNA 1	ncRNA	KRBOX1-AS1	KRBOX1 antisense RNA 1	O	KRBOX1 antisense RNA 1 (non-protein coding)	20201124	-
9606	100506281	LOC100506281	-	-	Ensembl:ENSG00000240338	16	16q23.1	uncharacterized LOC100506281	ncRNA	-	-	-	-	20201124	-
9606	100506282	LOC100506282	-	-	Ensembl:ENSG00000247137	11	11q14.1	uncharacterized LOC100506282	ncRNA	-	-	-	-	20201124	-
9606	100506286	TBC1D8-AS1	-	-	HGNC:HGNC:52782|Ensembl:ENSG00000272902	2	2q11.2	TBC1D8 antisense RNA 1	ncRNA	TBC1D8-AS1	TBC1D8 antisense RNA 1	O	TBC1 domain family member 8 antisense RNA 1	20201124	-
9606	100506289	LOC100506289	-	-	Ensembl:ENSG00000233760	7	7p15.2	uncharacterized LOC100506289	ncRNA	-	-	-	-	20201124	-
9606	100506299	ID2-AS1	-	-	HGNC:HGNC:51103	2	2p25.1	ID2 antisense RNA 1	ncRNA	ID2-AS1	ID2 antisense RNA 1	O	ID2 antisense RNA 1 (head to head)	20201124	-
9606	100506302	LOC100506302	-	-	Ensembl:ENSG00000216895	7	7q36.3	uncharacterized LOC100506302	ncRNA	-	-	-	-	20201124	-
9606	100506305	LINC00958	-	BLACAT2	MIM:618335|HGNC:HGNC:48671|Ensembl:ENSG00000251381	11	11p15.3	long intergenic non-protein coding RNA 958	ncRNA	LINC00958	long intergenic non-protein coding RNA 958	O	CTC-497E21.4	20201124	-
9606	100506311	HOTAIRM1	-	HOXA-AS1|HOXA1-AS1|NCRNA00179	HGNC:HGNC:37117|Ensembl:ENSG00000233429	7	7p15.2	HOXA transcript antisense RNA, myeloid-specific 1	ncRNA	HOTAIRM1	HOXA transcript antisense RNA, myeloid-specific 1	O	HOX antisense intergenic RNA myeloid 1|HOXA cluster antisense RNA 1 (non-protein coding)|HOXA transcript antisense RNA, myeloid-specific 1 (non-protein coding)	20210110	-
9606	100506314	GPRC5D-AS1	-	-	HGNC:HGNC:53599|Ensembl:ENSG00000247498	12	12p13.1	GPRC5D and HEBP1 antisense RNA 1	ncRNA	GPRC5D-AS1	GPRC5D and HEBP1 antisense RNA 1	O	-	20201124	-
9606	100506317	LOC100506317	-	-	-	2	2p25.1	uncharacterized LOC100506317	ncRNA	-	-	-	-	20201124	-
9606	100506319	LINC01988	-	-	HGNC:HGNC:52820|Ensembl:ENSG00000283036	3	3p21.31	long intergenic non-protein coding RNA 1988	ncRNA	LINC01988	long intergenic non-protein coding RNA 1988	O	-	20201124	-
9606	100506321	LOC100506321	-	-	Ensembl:ENSG00000259118	14	14q23.3	uncharacterized LOC100506321	ncRNA	-	-	-	-	20201214	-
9606	100506325	SP2-AS1	-	-	HGNC:HGNC:51341|Ensembl:ENSG00000234494	17	17q21.32	SP2 antisense RNA 1	ncRNA	SP2-AS1	SP2 antisense RNA 1	O	-	20201124	-
9606	100506328	LINC01127	-	-	HGNC:HGNC:49292	2	2q11.2	long intergenic non-protein coding RNA 1127	ncRNA	LINC01127	long intergenic non-protein coding RNA 1127	O	-	20201124	-
9606	100506330	WBP1LP2	-	-	HGNC:HGNC:43949	7	7q22.3	WBP1L pseudogene 2	pseudo	WBP1LP2	WBP1L pseudogene 2	O	WW domain binding protein 1-like pseudogene 2	20201124	-
9606	100506334	LINC00649	-	LINC00650|lnc-ITSN1-2	HGNC:HGNC:44305|Ensembl:ENSG00000237945	21	21q22.11	long intergenic non-protein coding RNA 649	ncRNA	LINC00649	long intergenic non-protein coding RNA 649	O	TCONS_00028768|long intergenic non-protein coding RNA 650	20201124	-
9606	100506343	INKA2-AS1	-	FAM212B-AS1	HGNC:HGNC:49446|Ensembl:ENSG00000227811	1	1p13.2	INKA2 antisense RNA 1	ncRNA	INKA2-AS1	INKA2 antisense RNA 1	O	FAM212B antisense RNA 1	20201124	-
9606	100506356	ARSD-AS1	-	-	HGNC:HGNC:40085|Ensembl:ENSG00000229851	X	Xp22.33	ARSD antisense RNA 1	ncRNA	ARSD-AS1	ARSD antisense RNA 1	O	ARSD antisense RNA 1 (non-protein coding)	20201124	-
9606	100506358	LOC100506358	-	-	-	14	14q24.2	uncharacterized LOC100506358	ncRNA	-	-	-	-	20201124	-
9606	100506365	OTUD6B-AS1	-	GS1-251I9.4	HGNC:HGNC:50466|Ensembl:ENSG00000253738	8	8q21.3	OTUD6B antisense RNA 1 (head to head)	ncRNA	OTUD6B-AS1	OTUD6B antisense RNA 1 (head to head)	O	-	20201124	-
9606	100506368	FZD4-DT	-	-	HGNC:HGNC:54219|Ensembl:ENSG00000246523	11	11q14.2	FZD4 divergent transcript	ncRNA	FZD4-DT	FZD4 divergent transcript	O	-	20201124	-
9606	100506371	LINC02091	-	-	HGNC:HGNC:52942	17	17p13.3	long intergenic non-protein coding RNA 2091	ncRNA	LINC02091	long intergenic non-protein coding RNA 2091	O	-	20201124	-
9606	100506374	EDDM13	-	-	HGNC:HGNC:53168|Ensembl:ENSG00000267710	19	19q13.43	epididymal protein 13	protein-coding	EDDM13	epididymal protein 13	O	epididymal protein 13	20201124	-
9606	100506376	TTLL10-AS1	-	-	HGNC:HGNC:41159|Ensembl:ENSG00000205231	1	1p36.33	TTLL10 antisense RNA 1	unknown	TTLL10-AS1	TTLL10 antisense RNA 1	O	TTLL10 antisense RNA 1 (non-protein coding)	20201124	-
9606	100506377	LINC00973	-	-	HGNC:HGNC:48868	3	3q12.1	long intergenic non-protein coding RNA 973	ncRNA	LINC00973	long intergenic non-protein coding RNA 973	O	CTD-2021J15.2	20201220	-
9606	100506380	LINC01006	-	C7orf13|MY040	MIM:610242|HGNC:HGNC:48971|Ensembl:ENSG00000182648	7	7q36.3	long intergenic non-protein coding RNA 1006	ncRNA	LINC01006	long intergenic non-protein coding RNA 1006	O	-	20201124	-
9606	100506384	PHACTR3-AS1	-	-	HGNC:HGNC:40727|Ensembl:ENSG00000238194	20	20q13.32	PHACTR3 antisense RNA 1	ncRNA	PHACTR3-AS1	PHACTR3 antisense RNA 1	O	-	20201124	-
9606	100506385	LINC01426	-	lincRNA-uc002yug.2	HGNC:HGNC:50734|Ensembl:ENSG00000234380	21	21q22.12	long intergenic non-protein coding RNA 1426	ncRNA	LINC01426	long intergenic non-protein coding RNA 1426	O	-	20201124	-
9606	100506388	RPH3AL-AS1	-	-	HGNC:HGNC:55345	17	17p13.3	RPH3AL antisense RNA 1	ncRNA	RPH3AL-AS1	RPH3AL antisense RNA 1	O	-	20201124	-
9606	100506390	RAP1BP1	-	-	HGNC:HGNC:49780	9	9p22.1	RAP1B pseudogene 1	pseudo	RAP1BP1	RAP1B pseudogene 1	O	RAP1B, member of RAS oncogene family pseudogene 1	20201124	-
9606	100506392	SLC16A1-AS1	-	-	HGNC:HGNC:49445|Ensembl:ENSG00000226419	1	1p13.2	SLC16A1 antisense RNA 1	ncRNA	SLC16A1-AS1	SLC16A1 antisense RNA 1	O	ENST00000421157.1	20201124	-
9606	100506393	LINC02398	-	-	HGNC:HGNC:53325|Ensembl:ENSG00000256287	12	12p12.2	long intergenic non-protein coding RNA 2398	ncRNA	LINC02398	long intergenic non-protein coding RNA 2398	O	-	20201124	-
9606	100506394	GAS6-DT	-	GAS6-AS2	HGNC:HGNC:43694|Ensembl:ENSG00000272695	13	13q34	GAS6 divergent transcript	ncRNA	GAS6-DT	GAS6 divergent transcript	O	GAS6 antisense RNA 2 (head to head)	20201220	-
9606	100506400	LOC100506400	-	-	-	3	3q12.1	transmembrane protein 258 pseudogene	pseudo	-	-	-	UPF0197 transmembrane protein C11orf10 homolog	20201124	-
9606	100506403	LOC100506403	-	-	Ensembl:ENSG00000159216	21	21q22.12	uncharacterized LOC100506403	ncRNA	-	-	-	-	20201124	-
9606	100506405	LOC100506405	-	-	Ensembl:ENSG00000228496	2	2p25.1	uncharacterized LOC100506405	ncRNA	-	-	-	-	20201124	-
9606	100506406	LOC100506406	-	-	Ensembl:ENSG00000249748	5	5p13.2	uncharacterized LOC100506406	ncRNA	-	-	-	-	20201124	-
9606	100506409	ELOVL2-AS1	-	-	HGNC:HGNC:44156|Ensembl:ENSG00000230314	6	6p24.2	ELOVL2 antisense RNA 1	ncRNA	ELOVL2-AS1	ELOVL2 antisense RNA 1	O	ELOVL2 antisense RNA 1 (non-protein coding)	20201124	-
9606	100506411	MAP3K9-DT	-	lincNMR	HGNC:HGNC:53189|Ensembl:ENSG00000259153	14	14q24.2	MAP3K9 divergent transcript	ncRNA	MAP3K9-DT	MAP3K9 divergent transcript	O	-	20210112	-
9606	100506412	LINC00871	-	-	HGNC:HGNC:47038|Ensembl:ENSG00000258700	14	14q21.2	long intergenic non-protein coding RNA 871	ncRNA	LINC00871	long intergenic non-protein coding RNA 871	O	-	20201124	-
9606	100506413	DOCK4-AS1	-	-	HGNC:HGNC:40876|Ensembl:ENSG00000225572	7	7q31.1	DOCK4 antisense RNA 1	ncRNA	DOCK4-AS1	DOCK4 antisense RNA 1	O	-	20201124	-
9606	100506421	PANTR1	-	LINC01158|linc-Brn1a|linc-POU3F3	MIM:618169|HGNC:HGNC:49513|Ensembl:ENSG00000233639	2	2q12.1	POU3F3 adjacent non-coding transcript 1	ncRNA	PANTR1	POU3F3 adjacent non-coding transcript 1	O	long intergenic non-protein coding RNA 1158	20201124	-
9606	100506422	LOC100506422	-	-	Ensembl:ENSG00000276759	9	9p21.2	putative deoxyuridine 5'-triphosphate nucleotidohydrolase-like protein FLJ16323	ncRNA	-	-	-	dUTPase-like protein|putative inactive deoxyuridine 5'-triphosphate nucleotidohydrolase-like protein FLJ16323	20201208	-
9606	100506424	UBE2L2	-	-	HGNC:HGNC:12487	12	12p12.2	ubiquitin conjugating enzyme E2 L2 (pseudogene)	pseudo	UBE2L2	ubiquitin conjugating enzyme E2 L2 (pseudogene)	O	ubiquitin conjugating enzyme E2L 2 (pseudogene)|ubiquitin-conjugating enzyme E2L 2	20201124	-
9606	100506428	CBR3-AS1	-	PlncRNA-1|PlncRNA1	HGNC:HGNC:43664|Ensembl:ENSG00000236830	21	21q22.12	CBR3 antisense RNA 1	ncRNA	CBR3-AS1	CBR3 antisense RNA 1	O	CBR3 antisense RNA 1 (non-protein coding)|prostate cancer-up-regulated long noncoding RNA 1	20201124	-
9606	100506431	LOC100506431	-	-	-	6	6p25-p24	B2 RNA	ncRNA	-	-	-	-	20170408	-
9606	100506433	LINC00648	-	-	HGNC:HGNC:44302|Ensembl:ENSG00000259129	14	14q21.3	long intergenic non-protein coding RNA 648	ncRNA	LINC00648	long intergenic non-protein coding RNA 648	O	-	20201124	-
9606	100506436	SPAG5-AS1	-	-	HGNC:HGNC:41140	17	17q11.2	SPAG5 antisense RNA 1	ncRNA	SPAG5-AS1	SPAG5 antisense RNA 1	O	SPAG5 antisense RNA 1 (non-protein coding)	20201124	-
9606	100506443	ITPKB-IT1	-	-	HGNC:HGNC:41349	1	1q42.12	ITPKB intronic transcript 1	ncRNA	ITPKB-IT1	ITPKB intronic transcript 1	O	ITPKB intronic transcript 1 (non-protein coding)	20201124	-
9606	100506444	LOC100506444	-	-	Ensembl:ENSG00000249341	4	4q12	uncharacterized LOC100506444	ncRNA	-	-	-	-	20201124	-
9606	100506446	LOC100506446	-	-	-	14	14q21.3	uncharacterized LOC100506446	ncRNA	-	-	-	-	20201124	-
9606	100506451	RASSF8-AS1	-	-	HGNC:HGNC:48637	12	12p12.1	RASSF8 antisense RNA 1	ncRNA	RASSF8-AS1	RASSF8 antisense RNA 1	O	RASSF8 atnisense RNA 1	20201124	-
9606	100506457	MIR3681HG	-	-	HGNC:HGNC:52001|Ensembl:ENSG00000224184	2	2p24.3	MIR3681 host gene	ncRNA	MIR3681HG	MIR3681 host gene	O	-	20201124	-
9606	100506462	SRD5A3-AS1	-	-	HGNC:HGNC:44138|Ensembl:ENSG00000249700	4	4q12	SRD5A3 antisense RNA 1	ncRNA	SRD5A3-AS1	SRD5A3 antisense RNA 1	O	SRD5A3 antisense RNA 1 (non-protein coding)	20201124	-
9606	100506465	LINC01234	-	LCAL84|onco-lncRNA-32	HGNC:HGNC:49757|Ensembl:ENSG00000249550	12	12q24.13	long intergenic non-protein coding RNA 1234	ncRNA	LINC01234	long intergenic non-protein coding RNA 1234	O	-	20210103	-
9606	100506469	TMEM147-AS1	-	-	HGNC:HGNC:51273|Ensembl:ENSG00000236144	19	19q13.12	TMEM147 antisense RNA 1	ncRNA	TMEM147-AS1	TMEM147 antisense RNA 1	O	-	20201124	-
9606	100506470	LINC01718	-	-	HGNC:HGNC:52505|Ensembl:ENSG00000229606	20	20q13.33	long intergenic non-protein coding RNA 1718	ncRNA	LINC01718	long intergenic non-protein coding RNA 1718	O	-	20201124	-
9606	100506472	LOC100506472	-	-	-	22	22q13.1	uncharacterized LOC100506472	ncRNA	-	-	-	-	20201124	-
9606	100506473	C2orf49-DT	-	-	HGNC:HGNC:55178	2	2q12.2	C2orf49 divergent transcript	ncRNA	C2orf49-DT	C2orf49 divergent transcript	O	-	20201124	-
9606	100506474	LOC100506474	-	-	Ensembl:ENSG00000225649	2	2p24.3	uncharacterized LOC100506474	ncRNA	-	-	-	-	20201124	-
9606	100506475	EGFLAM-AS2	-	-	HGNC:HGNC:41168|Ensembl:ENSG00000248572	5	5p13.2-p13.1	EGFLAM antisense RNA 2	ncRNA	EGFLAM-AS2	EGFLAM antisense RNA 2	O	CTD-2108O9.2|EGFLAM antisense RNA 2 (non-protein coding)	20201124	-
9606	100506476	LOC100506476	-	-	-	14	14q24.3	uncharacterized LOC100506476	ncRNA	-	-	-	-	20201124	-
9606	100506489	LOC100506489	-	-	Ensembl:ENSG00000240973	7	7q31.2	uncharacterized LOC100506489	ncRNA	-	-	-	-	20201124	-
9606	100506492	DSCAM-AS1	-	M41	HGNC:HGNC:40197|Ensembl:ENSG00000235123	21	21q22.2	DSCAM antisense RNA 1	ncRNA	DSCAM-AS1	DSCAM antisense RNA 1	O	DSCAM antisense RNA 1 (non-protein coding)	20201124	-
9606	100506495	LIFR-AS1	-	-	HGNC:HGNC:43600|Ensembl:ENSG00000244968	5	5p13.1	LIFR antisense RNA 1	ncRNA	LIFR-AS1	LIFR antisense RNA 1	O	CTD-2196P11.1|LIFR antisense RNA 1 (non-protein coding)	20201124	-
9606	100506497	LOC100506497	-	-	Ensembl:ENSG00000272568	7	7p14.3	uncharacterized LOC100506497	ncRNA	-	-	-	CTB-113D17.1	20201124	-
9606	100506498	LINC02274	-	-	HGNC:HGNC:53190|Ensembl:ENSG00000258586	14	14q24.3	long intergenic non-protein coding RNA 2274	ncRNA	LINC02274	long intergenic non-protein coding RNA 2274	O	-	20201124	-
9606	100506504	PRKCZ-AS1	-	-	HGNC:HGNC:40477|Ensembl:ENSG00000182873	1	1p36.33	PRKCZ antisense RNA 1	ncRNA	PRKCZ-AS1	PRKCZ antisense RNA 1	O	-	20201124	-
9606	100506506	MORC1-AS1	-	-	HGNC:HGNC:40377|Ensembl:ENSG00000239314	3	3q13.13	MORC1 antisense RNA 1	ncRNA	MORC1-AS1	MORC1 antisense RNA 1	O	MORC1 antisense RNA 1 (non-protein coding)	20201124	-
9606	100506514	LOC100506514	-	-	-	4	4q12	uncharacterized LOC100506514	protein-coding	-	-	-	uncharacterized protein LOC100506514	20201124	-
9606	100506516	LINC01176	-	-	HGNC:HGNC:49548|Ensembl:ENSG00000281404	7	7p14.3	long intergenic non-protein coding RNA 1176	ncRNA	LINC01176	long intergenic non-protein coding RNA 1176	O	-	20201124	-
9606	100506526	C5orf64-AS1	-	-	HGNC:HGNC:52969|Ensembl:ENSG00000251575	5	5q12.1	C5orf64 antisense RNA 1	ncRNA	C5orf64-AS1	C5orf64 antisense RNA 1	O	CTD-2170G1.2	20201124	-
9606	100506527	LINC01007	-	-	HGNC:HGNC:48973|Ensembl:ENSG00000233123	7	7q22.1	long intergenic non-protein coding RNA 1007	ncRNA	LINC01007	long intergenic non-protein coding RNA 1007	O	-	20201124	-
9606	100506530	LINC02349	-	-	HGNC:HGNC:53271|Ensembl:ENSG00000259284	15	15q22.2	long intergenic non-protein coding RNA 2349	ncRNA	LINC02349	long intergenic non-protein coding RNA 2349	O	-	20201124	-
9606	100506532	LOC100506532	-	-	-	9	9q34.2-q34.3	uncharacterized LOC100506532	ncRNA	-	-	-	-	20201124	-
9606	100506540	SPTY2D1OS	-	SPTY2D1-AS1	HGNC:HGNC:44122|Ensembl:ENSG00000247595	11	11p15.1	SPTY2D1 opposite strand	protein-coding	SPTY2D1OS	SPTY2D1 opposite strand	O	putative transmembrane protein SPTY2D1OS|SPTY2D1 antisense RNA 1 (non-protein coding)	20201124	-
9606	100506542	LINC01082	-	TCONS_00024492	MIM:614978|HGNC:HGNC:49125|Ensembl:ENSG00000269186	16	16q24.1	long intergenic non-protein coding RNA 1082	ncRNA	LINC01082	long intergenic non-protein coding RNA 1082	O	lncRNA TCONS_00024492|long noncoding RNA TCONS_00024492	20201124	-
9606	100506544	L3MBTL2-AS1	-	-	HGNC:HGNC:40847	22	22q13.2	L3MBTL2 antisense RNA 1	ncRNA	L3MBTL2-AS1	L3MBTL2 antisense RNA 1	O	-	20201124	-
9606	100506551	LOC100506551	-	-	Ensembl:ENSG00000257279	12	12q24.22	uncharacterized LOC100506551	ncRNA	-	-	-	-	20201124	-
9606	100506555	NECTIN3-AS1	-	PVRL3-AS1	HGNC:HGNC:40813	3	3q13.13	NECTIN3 antisense RNA 1	ncRNA	NECTIN3-AS1	NECTIN3 antisense RNA 1	O	PVRL3 antisense RNA 1 (non-protein coding)	20201124	-
9606	100506563	LOC100506563	-	-	-	2	2q13	uncharacterized LOC100506563	ncRNA	-	-	-	-	20201124	-
9606	100506564	THEGL	-	-	HGNC:HGNC:43771|Ensembl:ENSG00000249693	4	4q12	theg spermatid protein like	protein-coding	THEGL	theg spermatid protein like	O	testicular haploid expressed gene protein-like|theg spermatid-like protein	20201124	-
9606	100506569	SRSF3P1	-	-	HGNC:HGNC:54691	11	11p15.1	SRSF3 pseudogene 1	pseudo	SRSF3P1	SRSF3 pseudogene 1	O	serine and arginine rich splicing factor 3 pseudogene	20201124	-
9606	100506571	LINC02809	-	-	HGNC:HGNC:54341|Ensembl:ENSG00000276255	1	1q42.13	long intergenic non-protein coding RNA 2809	ncRNA	LINC02809	long intergenic non-protein coding RNA 2809	O	-	20201124	-
9606	100506574	SNRPGP9	-	-	HGNC:HGNC:39328	2	2q13	small nuclear ribonucleoprotein polypeptide G pseudogene 9	pseudo	SNRPGP9	small nuclear ribonucleoprotein polypeptide G pseudogene 9	O	-	20201124	-
9606	100506576	LOC100506576	-	-	-	14	14q24.3	ubiquitin conjugating enzyme E2 L3 pseudogene	pseudo	-	-	-	-	20201124	-
9606	100506578	LOC100506578	-	-	-	12	12p11.23	uncharacterized protein C12orf71-like	pseudo	-	-	-	-	20201124	-
9606	100506581	C16orf95	-	-	HGNC:HGNC:40033|Ensembl:ENSG00000260456	16	16q24.2	chromosome 16 open reading frame 95	protein-coding	C16orf95	chromosome 16 open reading frame 95	O	uncharacterized protein C16orf95	20201124	-
9606	100506585	PTPRN2-AS1	-	-	HGNC:HGNC:40488	7	7q36.3	PTPRN2 antisense RNA 1	ncRNA	PTPRN2-AS1	PTPRN2 antisense RNA 1	O	-	20201124	-
9606	100506595	HMGB1P40	-	-	HGNC:HGNC:39187	11	11p15.1	high mobility group box 1 pseudogene 40	pseudo	HMGB1P40	high mobility group box 1 pseudogene 40	O	-	20201124	-
9606	100506599	PPP1R26-AS1	-	-	HGNC:HGNC:48717|Ensembl:ENSG00000225361	9	9q34.3	PPP1R26 antisense RNA 1	ncRNA	PPP1R26-AS1	PPP1R26 antisense RNA 1	O	-	20201124	-
9606	100506603	VASH1-AS1	-	-	HGNC:HGNC:53215|Ensembl:ENSG00000258301	14	14q24.3	VASH1 antisense RNA 1	ncRNA	VASH1-AS1	VASH1 antisense RNA 1	O	-	20201124	-
9606	100506606	LOC100506606	-	-	Ensembl:ENSG00000257176	12	12p11.22	uncharacterized LOC100506606	ncRNA	-	-	-	-	20201124	-
9606	100506622	LINC00540	-	-	HGNC:HGNC:43673|Ensembl:ENSG00000276476	13	13q12.11	long intergenic non-protein coding RNA 540	ncRNA	LINC00540	long intergenic non-protein coding RNA 540	O	-	20201124	-
9606	100506633	UFM1P3	-	UFM1P1	HGNC:HGNC:55148	8	8q22.2	UFM1 pseudogene 3	pseudo	UFM1P3	UFM1 pseudogene 3	O	ubiquitin fold modifier 1 pseudogene	20201124	-
9606	100506637	PRKAR2A-AS1	-	-	HGNC:HGNC:40471|Ensembl:ENSG00000224424	3	3p21.31	PRKAR2A antisense RNA 1	ncRNA	PRKAR2A-AS1	PRKAR2A antisense RNA 1	O	PRKAR2A antisense RNA 1 (non-protein coding)	20201124	-
9606	100506639	LOC100506639	-	-	-	5	5p12	uncharacterized LOC100506639	ncRNA	-	-	-	-	20201124	-
9606	100506649	PXN-AS1	-	EyeLinc4	HGNC:HGNC:44123	12	12q24.23	PXN antisense RNA 1	ncRNA	PXN-AS1	PXN antisense RNA 1	O	PXN antisense RNA 1 (non-protein coding)	20201124	-
9606	100506650	LINC02876	-	C17orf112	HGNC:HGNC:42963|Ensembl:ENSG00000227011	17	17q22	long intergenic non-protein coding RNA 2876	ncRNA	LINC02876	long intergenic non-protein coding RNA 2876	O	uncharacterized protein C17orf112	20201124	-
9606	100506654	GEMIN7P1	-	-	HGNC:HGNC:54938	X	Xp11.4	GEMIN7 pseudogene 1	pseudo	GEMIN7P1	GEMIN7 pseudogene 1	O	gem nuclear organelle associated protein 7 pseudogene	20201124	-
9606	100506655	LCMT1-AS2	-	-	HGNC:HGNC:51178|Ensembl:ENSG00000260034	16	16p12.1	LCMT1 antisense RNA 2	ncRNA	LCMT1-AS2	LCMT1 antisense RNA 2	O	-	20201124	-
9606	100506658	OCLN	-	BLCPMG|PPP1R115|PTORCH1	MIM:602876|HGNC:HGNC:8104|Ensembl:ENSG00000197822	5	5q13.2	occludin	protein-coding	OCLN	occludin	O	occludin|phosphatase 1, regulatory subunit 115	20210103	-
9606	100506660	DDX11-AS1	-	CONCR|SCAT4	HGNC:HGNC:44176|Ensembl:ENSG00000245614	12	12p11.21	DDX11 antisense RNA 1	ncRNA	DDX11-AS1	DDX11 antisense RNA 1	O	DDX11 antisense RNA 1 (non-protein coding)|S-phase cancer-associated transcript 4|cohesion regulator noncoding RNA	20201124	-
9606	100506664	LOC100506664	-	-	-	7	7q31.33	uncharacterized LOC100506664	ncRNA	-	-	-	-	20201124	-
9606	100506668	NRAV	-	DYNLL1-AS1|DYNLL1AS1	MIM:616207|HGNC:HGNC:48588|Ensembl:ENSG00000248008	12	12q24.31	negative regulator of antiviral response	ncRNA	NRAV	negative regulator of antiviral response	O	DYNLL1 antisense RNA 1|negative regulator of antiviral response (non-protein coding)	20201124	-
9606	100506672	LOC100506672	-	-	-	1	1q32.1	cytochrome c oxidase subunit 7C pseudogene	pseudo	-	-	-	-	20201124	-
9606	100506673	ZBTB20-AS2	-	-	HGNC:HGNC:42421	3	3q13.31	ZBTB20 antisense RNA 2	ncRNA	ZBTB20-AS2	ZBTB20 antisense RNA 2	O	ZBTB20 antisense RNA 2 (non-protein coding)	20200624	-
9606	100506674	MRPS30-DT	-	BRCAT54	HGNC:HGNC:53420	5	5p12	MRPS30 divergent transcript	ncRNA	MRPS30-DT	MRPS30 divergent transcript	O	breast cancer-associated transcript 54	20201124	-
9606	100506675	LOC100506675	-	-	Ensembl:ENSG00000254584	11	11p13	uncharacterized LOC100506675	ncRNA	-	-	-	-	20201124	-
9606	100506677	AA06	-	AA02|AA04|AA05	Ensembl:ENSG00000265544	17	17q12	uncharacterized LOC100506677	pseudo	-	-	-	-	20201124	-
9606	100506679	TTLL1-AS1	-	-	HGNC:HGNC:40111|Ensembl:ENSG00000230319	22	22q13.2	TTLL1 antisense RNA 1	ncRNA	TTLL1-AS1	TTLL1 antisense RNA 1	O	-	20201124	-
9606	100506680	SACS-AS1	-	-	HGNC:HGNC:39835|Ensembl:ENSG00000229558	13	13q12.12	SACS antisense RNA 1	ncRNA	SACS-AS1	SACS antisense RNA 1	O	SACS antisense RNA 1 (non-protein coding)	20201124	-
9606	100506681	JARID2-AS1	-	-	HGNC:HGNC:40314|Ensembl:ENSG00000235488	6	6p22.3	JARID2 antisense RNA 1	ncRNA	JARID2-AS1	JARID2 antisense RNA 1	O	JARID2 antisense RNA 1 (non-protein coding)	20201124	-
9606	100506682	LOC100506682	-	-	Ensembl:ENSG00000226770	7	7q31.33	uncharacterized LOC100506682	ncRNA	-	-	-	-	20201124	-
9606	100506685	STMN1P1	-	-	HGNC:HGNC:44062	12	12p11.21	stathmin 1 pseudogene 1	pseudo	STMN1P1	stathmin 1 pseudogene 1	O	-	20201124	-
9606	100506686	IQCH-AS1	-	-	HGNC:HGNC:44104|Ensembl:ENSG00000259673	15	15q23	IQCH antisense RNA 1	ncRNA	IQCH-AS1	IQCH antisense RNA 1	O	IQCH antisense RNA 1 (non-protein coding)	20201124	-
9606	100506688	LOC100506688	-	-	Ensembl:ENSG00000215246	5	5p15.33	uncharacterized LOC100506688	ncRNA	-	-	-	-	20201124	-
9606	100506691	LOC100506691	-	-	Ensembl:ENSG00000256546	12	12q24.31	uncharacterized LOC100506691	ncRNA	-	-	-	-	20201124	-
9606	100506696	PCAT6	-	KDM5B-AS1|KDM5BAS1|PCAN-R1|ncRNA-a2|onco-lncRNA-96	HGNC:HGNC:43714|Ensembl:ENSG00000228288	1	1q32.1	prostate cancer associated transcript 6	ncRNA	PCAT6	prostate cancer associated transcript 6	O	KDM5B antisense RNA 1 (head to head)|KDM5B antisense RNA 1 (non-protein coding)|noncoding RNA-activating 2|prostate cancer associated transcript 6 (non-protein coding)|prostate cancer-associated noncoding RNA 1	20201124	-
9606	100506697	LINC00327	-	NCRNA00327	HGNC:HGNC:42009|Ensembl:ENSG00000232977	13	13q12.12	long intergenic non-protein coding RNA 327	ncRNA	LINC00327	long intergenic non-protein coding RNA 327	O	-	20201124	-
9606	100506700	LINC02308	-	-	HGNC:HGNC:53227	14	14q31.1	long intergenic non-protein coding RNA 2308	ncRNA	LINC02308	long intergenic non-protein coding RNA 2308	O	-	20201124	-
9606	100506706	CICP19	-	-	HGNC:HGNC:48829	19	19p13.3	capicua transcriptional repressor pseudogene 19	pseudo	CICP19	capicua transcriptional repressor pseudogene 19	O	capicua homolog pseudogene	20201124	-
9606	100506710	EBLN3P	-	EBLN3	HGNC:HGNC:50682|Ensembl:ENSG00000281649	9	9p13.2	endogenous Bornavirus like nucleoprotein 3, pseudogene	pseudo	EBLN3P	endogenous Bornavirus like nucleoprotein 3, pseudogene	O	endogenous Bornavirus-like nucleoprotein 2 pseudogene	20201124	-
9606	100506712	HNRNPA1P5	-	-	HGNC:HGNC:15787	15	15q23	heterogeneous nuclear ribonucleoprotein A1 pseudogene 5	pseudo	HNRNPA1P5	heterogeneous nuclear ribonucleoprotein A1 pseudogene 5	O	-	20201124	-
9606	100506713	ALOX12-AS1	-	-	HGNC:HGNC:51342|Ensembl:ENSG00000215067	17	17p13.1	ALOX12 antisense RNA 1	ncRNA	ALOX12-AS1	ALOX12 antisense RNA 1	O	-	20201124	-
9606	100506714	NUP50-DT	-	NUP50-AS1	HGNC:HGNC:50502|Ensembl:ENSG00000226328	22	22q13.31	NUP50 divergent transcript	ncRNA	NUP50-DT	NUP50 divergent transcript	O	NUP50 antisense RNA 1 (head to head)	20201124	-
9606	100506715	PNKDP1	-	-	HGNC:HGNC:49628	X	Xq26.2	PNKD pseudogene 1	pseudo	PNKDP1	PNKD pseudogene 1	O	paroxysmal nonkinesigenic dyskinesia pseudogene	20201124	-
9606	100506721	MTND1P36	-	-	HGNC:HGNC:42086|Ensembl:ENSG00000253245	11	11q22.3	MT-ND1 pseudogene 36	pseudo	MTND1P36	MT-ND1 pseudogene 36	O	mitochondrially encoded NADH:ubiquinone oxidoreductase core subunit 1 pseudogene 36	20201124	-
9606	100506723	TMSB10P1	-	-	HGNC:HGNC:41949	2	2q37.2	thymosin beta 10 pseudogene 1	pseudo	TMSB10P1	thymosin beta 10 pseudogene 1	O	-	20201124	-
9606	100506724	LINC00901	-	LSAMP-AS4|TCONS_00005428	HGNC:HGNC:40352|Ensembl:ENSG00000242385	3	3q13.31	long intergenic non-protein coding RNA 901	ncRNA	LINC00901	long intergenic non-protein coding RNA 901	O	LSAMP antisense RNA 4 (non-protein coding)	20201124	-
9606	100506725	LOC100506725	-	-	Ensembl:ENSG00000227544	7	7p14.2	uncharacterized LOC100506725	ncRNA	-	-	-	-	20201124	-
9606	100506730	LOC100506730	-	-	-	1	1p36.13	uncharacterized LOC100506730	ncRNA	-	-	-	-	20201124	-
9606	100506731	LOC100506731	-	-	-	14	14q31.3	uncharacterized LOC100506731	ncRNA	-	-	-	-	20201124	-
9606	100506733	FAM170B-AS1	-	-	HGNC:HGNC:45006|Ensembl:ENSG00000234736	10	10q11.23	FAM170B antisense RNA 1	ncRNA	FAM170B-AS1	FAM170B antisense RNA 1	O	-	20201124	-
9606	100506736	SLFN12L	-	-	MIM:614956|HGNC:HGNC:33920|Ensembl:ENSG00000205045|Ensembl:ENSG00000286065	17	17q12	schlafen family member 12 like	protein-coding	SLFN12L	schlafen family member 12 like	O	schlafen family member 12-like	20201208	-
9606	100506737	LINC01589	-	TCONS_00029353	HGNC:HGNC:51520|Ensembl:ENSG00000238120	22	22q13.31	long intergenic non-protein coding RNA 1589	ncRNA	LINC01589	long intergenic non-protein coding RNA 1589	O	-	20201124	-
9606	100506742	CASP12	-	CASP-12|CASP12P1	MIM:608633|HGNC:HGNC:19004|Ensembl:ENSG00000204403	11	11q22.3	caspase 12 (gene/pseudogene)	protein-coding	CASP12	caspase 12 (gene/pseudogene)	O	inactive caspase-12|caspase 12 pseudogene 1	20201213	-
9606	100506746	AFF1-AS1	-	-	HGNC:HGNC:53447	4	4q21.3	AFF1 antisense RNA 1	ncRNA	AFF1-AS1	AFF1 antisense RNA 1	O	-	20201124	-
9606	100506747	MGAT4FP	-	-	HGNC:HGNC:49419	1	1q32.1	MGAT4 family member F, pseudogene	pseudo	MGAT4FP	MGAT4 family member F, pseudogene	O	4933406M09Rik pseudogene|alpha-1,3-mannosyl-glycoprotein 4-beta-N-acetylglucosaminyltransferase-like protein LOC641515 homolog	20201124	-
9606	100506749	AGAP1-IT1	-	-	HGNC:HGNC:41427|Ensembl:ENSG00000235529	2	2q37.2	AGAP1 intronic transcript 1	ncRNA	AGAP1-IT1	AGAP1 intronic transcript 1	O	AGAP1 intronic transcript 1 (non-protein coding)	20201124	-
9606	100506753	MAILR	-	AZIN1-AS1|MAIL1	HGNC:HGNC:51558	8	8q22.3	macrophage interferon regulatory lncRNA	ncRNA	MAILR	macrophage interferon regulatory lncRNA	O	AZIN1 antisense RNA 1|Macrophage Interferon-regulatory LncRNA 1	20201124	-
9606	100506755	MIR497HG	-	MIR195HG	HGNC:HGNC:39523|Ensembl:ENSG00000267532	17	17p13.1	mir-497-195 cluster host gene	ncRNA	MIR497HG	mir-497-195 cluster host gene	O	mir-497-195 cluster host gene (non-protein coding)	20201124	-
9606	100506757	LINC00629	-	LINC00629A|LINC00629B|LINC00629C|LINC00629D	HGNC:HGNC:44262|Ensembl:ENSG00000227060	X	Xq26.3	long intergenic non-protein coding RNA 629	ncRNA	LINC00629	long intergenic non-protein coding RNA 629	O	-	20201220	-
9606	100506759	OR7E37P	-	OR7E48P|OST193|hg533	HGNC:HGNC:8410	13	13q14.11	olfactory receptor family 7 subfamily E member 37 pseudogene	pseudo	OR7E37P	olfactory receptor family 7 subfamily E member 37 pseudogene	O	olfactory receptor, family 7, subfamily E, member 48 pseudogene	20201124	-
9606	100506765	IGSF11-AS1	-	-	HGNC:HGNC:40777|Ensembl:ENSG00000239877	3	3q13.32	IGSF11 antisense RNA 1	ncRNA	IGSF11-AS1	IGSF11 antisense RNA 1	O	IGSF11 antisense RNA 1 (non-protein coding)	20201124	-
9606	100506769	C10orf71-AS1	-	-	HGNC:HGNC:45007	10	10q11.23	C10orf71 antisense RNA 1	ncRNA	C10orf71-AS1	C10orf71 antisense RNA 1	O	-	20201124	-
9606	100506775	LINC01353	-	-	HGNC:HGNC:50580	1	1q32.1	long intergenic non-protein coding RNA 1353	ncRNA	LINC01353	long intergenic non-protein coding RNA 1353	O	-	20201124	-
9606	100506776	TRG-AS1	-	TCRGV	HGNC:HGNC:48974|Ensembl:ENSG00000281103	7	7p14.1	T cell receptor gamma locus antisense RNA 1	ncRNA	TRG-AS1	T cell receptor gamma locus antisense RNA 1	O	TRG antisense RNA 1	20201124	-
9606	100506779	TSPOAP1-AS1	-	BZRAP1-AS1	HGNC:HGNC:44148|Ensembl:ENSG00000265148	17	17q22	TSPOAP1, SUPT4H1 and RNF43 antisense RNA 1	ncRNA	TSPOAP1-AS1	TSPOAP1, SUPT4H1 and RNF43 antisense RNA 1	O	BZRAP1 antisense RNA 1 (non-protein coding)|TSPOAP1 antisense RNA 1	20201124	-
9606	100506783	HOXD-AS2	-	-	HGNC:HGNC:43756	2	2q31.1	HOXD cluster antisense RNA 2	ncRNA	HOXD-AS2	HOXD cluster antisense RNA 2	O	HOXD cluster antisense RNA 2 (non-protein coding)	20201124	-
9606	100506787	LINC01543	-	-	HGNC:HGNC:51310	18	18q11.2	long intergenic non-protein coding RNA 1543	ncRNA	LINC01543	long intergenic non-protein coding RNA 1543	O	TCONS_00026302	20201124	-
9606	100506790	LOC100506790	-	-	Ensembl:ENSG00000229015	X	Xq26.3	uncharacterized LOC100506790	ncRNA	-	-	-	-	20201124	-
9606	100506791	LINC01511	-	-	HGNC:HGNC:51200|Ensembl:ENSG00000250584	5	5p15.33	long intergenic non-protein coding RNA 1511	ncRNA	LINC01511	long intergenic non-protein coding RNA 1511	O	RP11-325I22.2	20201124	-
9606	100506795	LINC01354	-	-	HGNC:HGNC:50581|Ensembl:ENSG00000231768	1	1q42.2	long intergenic non-protein coding RNA 1354	ncRNA	LINC01354	long intergenic non-protein coding RNA 1354	O	-	20201124	-
9606	100506797	THORLNC	-	THOR	HGNC:HGNC:53788|Ensembl:ENSG00000226856	2	2q14.2	testis associated oncogenic lncRNA	ncRNA	THORLNC	testis associated oncogenic lncRNA	O	testis-associated highly-conserved oncogenic long non-coding RNA	20201124	-
9606	100506801	ECE1-AS1	-	-	HGNC:HGNC:40203|Ensembl:ENSG00000231105	1	1p36.12	ECE1 antisense RNA 1	ncRNA	ECE1-AS1	ECE1 antisense RNA 1	O	-	20201124	-
9606	100506804	TMEM30A-DT	-	-	HGNC:HGNC:48985|Ensembl:ENSG00000225793	6	6q14.1	TMEM30A divergent transcript	ncRNA	TMEM30A-DT	TMEM30A divergent transcript	O	-	20201124	-
9606	100506810	LINC01132	-	-	HGNC:HGNC:49444|Ensembl:ENSG00000227630	1	1q42.3	long intergenic non-protein coding RNA 1132	ncRNA	LINC01132	long intergenic non-protein coding RNA 1132	O	-	20201124	-
9606	100506811	H3P43	-	p54	HGNC:HGNC:54472|Ensembl:ENSG00000226436	X	Xp21.3	H3 histone pseudogene 43	pseudo	H3P43	H3 histone pseudogene 43	O	H3 histone family member 3B pseudogene|H3 histone, family 3B (H3.3B) pseudogene	20201124	-
9606	100506815	FOXP1-IT1	-	-	HGNC:HGNC:41335	3	3p13	FOXP1 intronic transcript 1	ncRNA	FOXP1-IT1	FOXP1 intronic transcript 1	O	FOXP1 intronic transcript 1 (non-protein coding)	20200624	-
9606	100506826	MYLK-AS1	-	-	HGNC:HGNC:42440|Ensembl:ENSG00000239523	3	3q21.1	MYLK antisense RNA 1	ncRNA	MYLK-AS1	MYLK antisense RNA 1	O	MYLK antisense RNA 1 (non-protein coding)	20201124	-
9606	100506827	LINC02475	-	LVCAT1	HGNC:HGNC:53418|Ensembl:ENSG00000251350	4	4p13	long intergenic non-protein coding RNA 2475	ncRNA	LINC02475	long intergenic non-protein coding RNA 2475	O	liver cancer-associated transcript 1	20201124	-
9606	100506834	GAS1RR	-	LncRNA-Hh	HGNC:HGNC:52261|Ensembl:ENSG00000226237	9	9q21.33	GAS1 adjacent regulatory RNA	ncRNA	GAS1RR	GAS1 adjacent regulatory RNA	O	-	20201124	-
9606	100506835	LINC00840	-	-	HGNC:HGNC:44987|Ensembl:ENSG00000226808	10	10q11.21	long intergenic non-protein coding RNA 840	ncRNA	LINC00840	long intergenic non-protein coding RNA 840	O	-	20201124	-
9606	100506840	IQCF4P	-	IQCF4	HGNC:HGNC:54720|Ensembl:ENSG00000224792	3	3p21.2	IQ motif containing F4, pseudogene	pseudo	IQCF4P	IQ motif containing F4, pseudogene	O	IQ motif containing F5 pseudogene	20201124	-
9606	100506844	GIHCG	-	-	HGNC:HGNC:52649|Ensembl:ENSG00000257698	12	12q14.1	GIHCG inhibitor of miR-200b/200a/429 expression	ncRNA	GIHCG	GIHCG inhibitor of miR-200b/200a/429 expression	O	lncRNA gradually increased during hepatocarcinogenesis|lncRNA-GIHCG	20201124	-
9606	100506851	LOC100506851	-	-	-	6	6q14.1	uncharacterized LOC100506851	ncRNA	-	-	-	-	20201124	-
9606	100506858	LOC100506858	-	-	-	5	5p15.33	uncharacterized LOC100506858	ncRNA	-	-	-	-	20201124	-
9606	100506860	LINC00513	-	-	HGNC:HGNC:43566	7	7q32.3	long intergenic non-protein coding RNA 513	ncRNA	LINC00513	long intergenic non-protein coding RNA 513	O	-	20201124	-
9606	100506866	TTN-AS1	-	-	HGNC:HGNC:44124|Ensembl:ENSG00000237298	2	2q31.2	TTN antisense RNA 1	ncRNA	TTN-AS1	TTN antisense RNA 1	O	TTN antisense RNA 1 (non-protein coding)	20201220	-
9606	100506869	LOC100506869	-	-	Ensembl:ENSG00000258231	12	12q14.1	uncharacterized LOC100506869	ncRNA	-	-	-	-	20201124	-
9606	100506872	RNF7P1	-	-	HGNC:HGNC:43425	3	3p14.3	ring finger protein 7 pseudogene 1	pseudo	RNF7P1	ring finger protein 7 pseudogene 1	O	-	20201124	-
9606	100506874	LINC00933	-	-	HGNC:HGNC:48625	15	15q25.2	long intergenic non-protein coding RNA 933	ncRNA	LINC00933	long intergenic non-protein coding RNA 933	O	-	20201124	-
9606	100506881	MKLN1-AS	-	MKLN1-AS2	HGNC:HGNC:40374|Ensembl:ENSG00000236753	7	7q32.3	MKLN1 antisense RNA	ncRNA	MKLN1-AS	MKLN1 antisense RNA	O	MKLN1 antisense RNA 2	20201124	-
9606	100506885	LNC-LBCS	-	LBCS	HGNC:HGNC:54418|Ensembl:ENSG00000228412	6	6p22.3	lncRNA bladder and prostate cancer suppressor, hnRNPK interacting	ncRNA	LNC-LBCS	lncRNA bladder and prostate cancer suppressor, hnRNPK interacting	O	low expressed in bladder cancer stem cells	20201124	-
9606	100506888	ELOA3DP	-	ELOA3D|ELOA3L2|TCEB3CL2	HGNC:HGNC:33511|Ensembl:ENSG00000288616	18	18q21.1	elongin A3 family member D, pseudogene	pseudo	ELOA3DP	elongin A3 family member D, pseudogene	O	RNA polymerase II transcription factor SIII subunit A3-like-2|eloA3-like-2|elongin A3 like 2|elongin-A3 member D|transcription elongation factor B polypeptide 3C-like-2|transcription elongation factor B subunit 3C like 2	20201209	-
9606	100506895	LUARIS	-	SCAT6|lncRNA32	MIM:618172|HGNC:HGNC:40992|Ensembl:ENSG00000231638	7	7p13	lncRNA upregulator of antiviral response interferon signaling	ncRNA	LUARIS	lncRNA upregulator of antiviral response interferon signaling	O	S-phase cancer-associated transcript 6|lncRNA#32	20201124	-
9606	100506897	DAPK1-IT1	-	-	HGNC:HGNC:43591|Ensembl:ENSG00000236709	9	9q21.33	DAPK1 intronic transcript 1	ncRNA	DAPK1-IT1	DAPK1 intronic transcript 1	O	DAPK1 intronic transcript 1 (non-protein coding)	20201124	-
9606	100506898	MAGOH2P	-	MAGOH2	HGNC:HGNC:30148	17	17p13.1	mago homolog 2, pseudogene	pseudo	MAGOH2P	mago homolog 2, pseudogene	O	mago-nashi homolog 2 (pseudogene)|mago-nashi homolog 2, proliferation-associated|mago-nashi homolog, proliferation-associated pseudogene	20201124	-
9606	100506901	LL0XNC01-250H12.3	-	-	-	X	Xq22.2	uncharacterized LL0XNC01-250H12.3	ncRNA	-	-	-	-	20201124	-
9606	100506907	CCDC37-DT	-	CCDC37-AS1	HGNC:HGNC:49641|Ensembl:ENSG00000249833	3	3q21.3	CCDC37 divergent transcript	ncRNA	CCDC37-DT	CCDC37 divergent transcript	O	CCDC37 antisense RNA 1 (head to head)	20201124	-
9606	100506911	LOC100506911	-	-	Ensembl:ENSG00000257779	12	12q14.2	chromosome 6 open reading frame 35 pseudogene	pseudo	-	-	-	transmembrane protein 242 pseudogene	20201124	-
9606	100506915	CHRM3-AS2	-	-	HGNC:HGNC:43725|Ensembl:ENSG00000233355	1	1q43	CHRM3 antisense RNA 2	ncRNA	CHRM3-AS2	CHRM3 antisense RNA 2	O	CHRM3 antisense RNA 2 (non-protein coding)	20201124	-
9606	100506922	MAP3K2-DT	-	-	HGNC:HGNC:54088|Ensembl:ENSG00000236682	2	2q14.3	MAP3K2 divergent transcript	ncRNA	MAP3K2-DT	MAP3K2 divergent transcript	O	-	20201124	-
9606	100506925	HNRNPA1P31	-	-	HGNC:HGNC:39549	13	13q31.1	heterogeneous nuclear ribonucleoprotein A1 pseudogene 31	pseudo	HNRNPA1P31	heterogeneous nuclear ribonucleoprotein A1 pseudogene 31	O	-	20201124	-
9606	100506929	LOC100506929	-	-	-	1	1q43	uncharacterized LOC100506929	ncRNA	-	-	-	-	20201124	-
9606	100506930	LINC00665	-	-	HGNC:HGNC:44323|Ensembl:ENSG00000232677	19	19q13.12	long intergenic non-protein coding RNA 665	ncRNA	LINC00665	long intergenic non-protein coding RNA 665	O	-	20210118	-
9606	100506937	LOC100506937	-	-	Ensembl:ENSG00000225881	7	7q32.3	uncharacterized LOC100506937	ncRNA	-	-	-	-	20201124	-
9606	100506938	S100A11P4	-	-	HGNC:HGNC:37841	12	12q14.2	S100A11 pseudogene 4	pseudo	S100A11P4	S100A11 pseudogene 4	O	S100 calcium binding protein A11 pseudogene 4	20201124	-
9606	100506939	PRKG1-AS1	-	-	HGNC:HGNC:45029	10	10q21.1	PRKG1 antisense RNA 1	ncRNA	PRKG1-AS1	PRKG1 antisense RNA 1	O	RP11-573I11.2	20201124	-
9606	100506946	PPIAP70	-	-	HGNC:HGNC:53694	3	3p14.2	peptidylprolyl isomerase A pseudogene 70	pseudo	PPIAP70	peptidylprolyl isomerase A pseudogene 70	O	peptidylprolyl isomerase A (cyclophilin A) pseudogene	20201124	-
9606	100506953	FABP7P1	-	-	HGNC:HGNC:41951	1	1q44	fatty acid binding protein 7 pseudogene 1	pseudo	FABP7P1	fatty acid binding protein 7 pseudogene 1	O	fatty acid binding protein 7, brain pseudogene 1	20201124	-
9606	100506955	LOC100506955	-	-	-	X	Xq23	cancer/testis antigen 83 pseudogene	pseudo	-	-	-	-	20201124	-
9606	100506963	ELOA-AS1	-	TCEB3-AS1	HGNC:HGNC:50582|Ensembl:ENSG00000236810	1	1p36.11	ELOA antisense RNA 1	ncRNA	ELOA-AS1	ELOA antisense RNA 1	O	TCEB3 antisense RNA 1	20201124	-
9606	100506965	PWAR6	-	HBT8|PAR-6	HGNC:HGNC:49129	15	15q11.2	Prader Willi/Angelman region RNA 6	ncRNA	PWAR6	Prader Willi/Angelman region RNA 6	O	-	20201124	-
9606	100506974	LOC100506974	-	-	-	17	17p12	uncharacterized LOC100506974	ncRNA	-	-	-	-	20201124	-
9606	100506985	NCMAP-DT	-	-	HGNC:HGNC:54327	1	1p36.11	NCMAP divergent transcript	ncRNA	NCMAP-DT	NCMAP divergent transcript	O	-	20201124	-
9606	100506990	LOC100506990	-	-	-	8	8p23.1	uncharacterized LOC100506990	ncRNA	-	-	-	-	20201124	-
9606	100506994	PTPRG-AS1	-	-	HGNC:HGNC:44638|Ensembl:ENSG00000241472	3	3p14.2	PTPRG antisense RNA 1	ncRNA	PTPRG-AS1	PTPRG antisense RNA 1	O	-	20201124	-
9606	100506999	LINC02318	-	-	HGNC:HGNC:53237|Ensembl:ENSG00000258390	14	14q32.13	long intergenic non-protein coding RNA 2318	ncRNA	LINC02318	long intergenic non-protein coding RNA 2318	O	-	20201124	-
9606	100507002	LOC100507002	-	-	-	17	17q24.1	uncharacterized LOC100507002	ncRNA	-	-	-	-	20201124	-
9606	100507003	GFY	-	Goofy	MIM:618696|HGNC:HGNC:44663|Ensembl:ENSG00000261949	19	19q13.33	golgi associated olfactory signaling regulator	protein-coding	GFY	golgi associated olfactory signaling regulator	O	Golgi-associated olfactory signaling regulator|Golgi protein in olfactory neurons|protein Goofy	20201213	-
9606	100507006	LOC100507006	-	-	-	2	2p14	uncharacterized LOC100507006	ncRNA	-	-	-	-	20201124	-
9606	100507008	LINC00844	-	-	HGNC:HGNC:45031	10	10q21.1	long intergenic non-protein coding RNA 844	ncRNA	LINC00844	long intergenic non-protein coding RNA 844	O	-	20201124	-
9606	100507012	BMPR1B-DT	-	BMPR1B-AS1	HGNC:HGNC:50864|Ensembl:ENSG00000249599	4	4q22.3	BMPR1B divergent transcript	ncRNA	BMPR1B-DT	BMPR1B divergent transcript	O	BMPR1B antisense RNA 1 (head to head)|TCONS_00007797	20201124	-
9606	100507027	MRLN	-	LINC00948|Linc-RAM|M1|MLN|MUSER1	MIM:616246|HGNC:HGNC:48649|Ensembl:ENSG00000227877	10	10q21.2	myoregulin	protein-coding	MRLN	myoregulin	O	myoregulin|Linc-RNA activator of myogenesis|long intergenic non-protein coding RNA 948|muscle enriched RNA 1|muscle specific 1	20201213	-
9606	100507032	TMCC1-DT	-	TMCC1-AS1	HGNC:HGNC:49060|Ensembl:ENSG00000271270	3	3q22.1	TMCC1 divergent transcript	ncRNA	TMCC1-DT	TMCC1 divergent transcript	O	TMCC1 antisense RNA 1 (head to head)	20201124	-
9606	100507034	PITRM1-AS1	-	-	HGNC:HGNC:44675|Ensembl:ENSG00000237399	10	10p15.2	PITRM1 antisense RNA 1	ncRNA	PITRM1-AS1	PITRM1 antisense RNA 1	O	-	20201124	-
9606	100507040	LINC00427	-	-	HGNC:HGNC:42762	13	13q12.3	long intergenic non-protein coding RNA 427	ncRNA	LINC00427	long intergenic non-protein coding RNA 427	O	-	20200624	-
9606	100507043	TUNAR	-	HI-LNC78|LINC00617|TUNA	MIM:615719|HGNC:HGNC:44088|Ensembl:ENSG00000250366	14	14q32.2	TCL1 upstream neural differentiation-associated RNA	ncRNA	TUNAR	TCL1 upstream neural differentiation-associated RNA	O	Human Islet Long Non Coding RNA 78|Tcl1 upstream neuron-associated lincRNA|long intergenic non-protein coding RNA 617	20201124	-
9606	100507044	NBPF5P	-	DKFZp434D177-like|NBPF5	MIM:613995|HGNC:HGNC:24491	1	1p13.3	NBPF member 5, pseudogene	pseudo	NBPF5P	NBPF member 5, pseudogene	O	neuroblastoma breakpoint family member 5, pseudogene	20201124	-
9606	100507046	HSPE1P3	-	-	HGNC:HGNC:49322	15	15q26.1	heat shock protein family E (Hsp10) member 1 pseudogene 3	pseudo	HSPE1P3	heat shock protein family E (Hsp10) member 1 pseudogene 3	O	heat shock 10kDa protein 1 (chaperonin 10) pseudogene|heat shock 10kDa protein 1 pseudogene 3	20201124	-
9606	100507050	TPBGL	-	-	HGNC:HGNC:44159|Ensembl:ENSG00000261594	11	11q13.4	trophoblast glycoprotein like	protein-coding	TPBGL	trophoblast glycoprotein like	O	trophoblast glycoprotein-like	20201124	-
9606	100507053	LOC100507053	-	-	Ensembl:ENSG00000246090	4	4q23	uncharacterized LOC100507053	ncRNA	-	-	-	-	20201124	-
9606	100507055	LRCOL1	-	-	HGNC:HGNC:44160|Ensembl:ENSG00000204583	12	12q24.33	leucine rich colipase like 1	protein-coding	LRCOL1	leucine rich colipase like 1	O	leucine-rich colipase-like protein 1	20201213	-
9606	100507056	CCAT1	-	CARLO5|CARLo-5|onco-lncRNA-40	MIM:617705|HGNC:HGNC:45128	8	8q24.21	colon cancer associated transcript 1	ncRNA	CCAT1	colon cancer associated transcript 1	O	colon cancer associated transcript 1 (non-protein coding)	20201227	-
9606	100507057	MELTF-AS1	-	MFI2-AS1	HGNC:HGNC:40373|Ensembl:ENSG00000228109	3	3q29	MELTF antisense RNA 1	ncRNA	MELTF-AS1	MELTF antisense RNA 1	O	MFI2 antisense RNA 1 (non-protein coding)	20201227	-
9606	100507058	LINC00845	-	-	HGNC:HGNC:45033|Ensembl:ENSG00000227244	10	10q21.2	long intergenic non-protein coding RNA 845	ncRNA	LINC00845	long intergenic non-protein coding RNA 845	O	-	20201124	-
9606	100507059	LINC00703	-	-	HGNC:HGNC:44677|Ensembl:ENSG00000224382	10	10p15.1	long intergenic non-protein coding RNA 703	ncRNA	LINC00703	long intergenic non-protein coding RNA 703	O	-	20201124	-
9606	100507062	PSMD6-AS2	-	-	HGNC:HGNC:44125|Ensembl:ENSG00000239653	3	3p14.1	PSMD6 antisense RNA 2	ncRNA	PSMD6-AS2	PSMD6 antisense RNA 2	O	PSMD6 antisense RNA 2 (non-protein coding)	20201124	-
9606	100507064	TEX26-AS1	-	LINC00447	HGNC:HGNC:42784|Ensembl:ENSG00000224743	13	13q12.3	TEX26 antisense RNA 1	ncRNA	TEX26-AS1	TEX26 antisense RNA 1	O	TEX26 antisense RNA 1 (non-protein coding)|long intergenic non-protein coding RNA 447	20201124	-
9606	100507065	LOC100507065	-	-	-	12	12q14.3	uncharacterized LOC100507065	ncRNA	-	-	-	-	20201124	-
9606	100507066	CLIP1-AS1	-	-	HGNC:HGNC:48586	12	12q24.31	CLIP1 antisense RNA 1	ncRNA	CLIP1-AS1	CLIP1 antisense RNA 1	O	-	20201124	-
9606	100507067	GOLGA8UP	-	-	HGNC:HGNC:44411	15	15q13.2	golgin A8 family member U, pseudogene	pseudo	GOLGA8UP	golgin A8 family member U, pseudogene	O	-	20200829	-
9606	100507071	LOC100507071	-	-	Ensembl:ENSG00000254064	8	8p21.3	uncharacterized LOC100507071	ncRNA	-	-	-	CTD-2530N21.4	20201124	-
9606	100507073	LINC01798	-	-	HGNC:HGNC:52588|Ensembl:ENSG00000232046	2	2p14	long intergenic non-protein coding RNA 1798	ncRNA	LINC01798	long intergenic non-protein coding RNA 1798	O	-	20201124	-
9606	100507083	LOC100507083	-	-	-	3	3q22.1	ATP synthase membrane subunit c locus 2 pseudogene	pseudo	-	-	-	ATP synthase, H+ transporting, mitochondrial Fo complex subunit C2 (subunit 9) pseudogene	20201124	-
9606	100507086	DLG1-AS1	-	-	HGNC:HGNC:44154|Ensembl:ENSG00000227375	3	3q29	DLG1 antisense RNA 1	ncRNA	DLG1-AS1	DLG1 antisense RNA 1	O	DLG1 antisense RNA 1 (non-protein coding)	20201124	-
9606	100507091	PITPNM2-AS1	-	-	HGNC:HGNC:53391|Ensembl:ENSG00000251497	12	12q24.31	PITPNM2 antisense RNA 1	ncRNA	PITPNM2-AS1	PITPNM2 antisense RNA 1	O	-	20201124	-
9606	100507096	GIMD1	-	-	HGNC:HGNC:44141|Ensembl:ENSG00000250298	4	4q24	GIMAP family P-loop NTPase domain containing 1	protein-coding	GIMD1	GIMAP family P-loop NTPase domain containing 1	O	GTPase IMAP family member GIMD1|GIMAP family P-loop NTPase domain-containing protein 1	20201124	-
9606	100507097	ATP5MC2P3	-	ATP5G2P3	HGNC:HGNC:42187	2	2q33.1	ATP synthase membrane subunit c locus 2 pseudogene 3	pseudo	ATP5MC2P3	ATP synthase membrane subunit c locus 2 pseudogene 3	O	ATP synthase, H+ transporting, mitochondrial Fo complex subunit C2 (subunit 9) pseudogene 3	20201124	-
9606	100507098	ADAMTS9-AS2	-	-	HGNC:HGNC:42435|Ensembl:ENSG00000241684	3	3p14.1	ADAMTS9 antisense RNA 2	ncRNA	ADAMTS9-AS2	ADAMTS9 antisense RNA 2	O	ADAMTS9 antisense RNA 2 (non-protein coding)	20201124	-
9606	100507099	FRY-AS1	-	-	HGNC:HGNC:39725	13	13q13.1	FRY antisense RNA 1	ncRNA	FRY-AS1	FRY antisense RNA 1	O	FRY antisense RNA 1 (non-protein coding)	20201124	-
9606	100507102	COX20P1	-	FAM36B|bA119F7.2	HGNC:HGNC:31435	10	10q21.3	COX20 pseudogene 1	pseudo	COX20P1	COX20 pseudogene 1	O	COX20 Cox2 chaperone homolog pseudogene 1|COX20, cytochrome c oxidase assembly factor pseudogene 1|family with sequence similarity 36, member A pseudogene|family with sequence similarity 36, member B (pseudogene)	20201124	-
9606	100507103	LOC100507103	-	-	-	9	9q22.2	uncharacterized LOC100507103	ncRNA	-	-	-	-	20201124	-
9606	100507114	LINC00445	-	-	HGNC:HGNC:42782|Ensembl:ENSG00000236036	13	13q13.3	long intergenic non-protein coding RNA 445	ncRNA	LINC00445	long intergenic non-protein coding RNA 445	O	-	20201124	-
9606	100507117	ASAP1-IT2	-	-	HGNC:HGNC:48917|Ensembl:ENSG00000280543	8	8q24.21	ASAP1 intronic transcript 2	ncRNA	ASAP1-IT2	ASAP1 intronic transcript 2	O	ASAP1 intronic transcript 2 (non-protein coding)	20201124	-
9606	100507118	PRC1-AS1	-	-	HGNC:HGNC:48587|Ensembl:ENSG00000258725	15	15q26.1	PRC1 antisense RNA 1	ncRNA	PRC1-AS1	PRC1 antisense RNA 1	O	-	20201124	-
9606	100507124	HMGN1P25	-	-	HGNC:HGNC:39369	14	14q32.2	high mobility group nucleosome binding domain 1 pseudogene 25	pseudo	HMGN1P25	high mobility group nucleosome binding domain 1 pseudogene 25	O	-	20201124	-
9606	100507125	ERHP1	-	-	HGNC:HGNC:41916	7	7q34	ERH pseudogene 1	pseudo	ERHP1	ERH pseudogene 1	O	enhancer of rudimentary homolog pseudogene 1	20201124	-
9606	100507127	LINC00707	-	-	HGNC:HGNC:44691|Ensembl:ENSG00000238266	10	10p14	long intergenic non-protein coding RNA 707	ncRNA	LINC00707	long intergenic non-protein coding RNA 707	O	-	20201124	-
9606	100507135	SPART-AS1	-	C13orf43|SPG20-AS1|SPG20OS	HGNC:HGNC:39933|Ensembl:ENSG00000120664	13	13q13.3	SPART antisense RNA 1	ncRNA	SPART-AS1	SPART antisense RNA 1	O	SPG20 antisense RNA 1|SPG20 opposite strand	20201124	-
9606	100507140	LINC01792	-	-	HGNC:HGNC:52582	2	2q33.1	long intergenic non-protein coding RNA 1792	ncRNA	LINC01792	long intergenic non-protein coding RNA 1792	O	-	20201124	-
9606	100507143	LINC00708	-	GS1-756B1.2	HGNC:HGNC:44694|Ensembl:ENSG00000232170	10	10p14	long intergenic non-protein coding RNA 708	ncRNA	LINC00708	long intergenic non-protein coding RNA 708	O	-	20201124	-
9606	100507144	LOC100507144	-	-	Ensembl:ENSG00000255521	11	11p13	uncharacterized LOC100507144	ncRNA	-	-	-	-	20201124	-
9606	100507156	LOC100507156	-	-	Ensembl:ENSG00000253837	8	8p21.3	uncharacterized LOC100507156	ncRNA	-	-	-	-	20201124	-
9606	100507157	MTND1P30	-	-	HGNC:HGNC:42079|Ensembl:ENSG00000238047	X	Xp11.21	MT-ND1 pseudogene 30	pseudo	MTND1P30	MT-ND1 pseudogene 30	O	mitochondrially encoded NADH:ubiquinone oxidoreductase core subunit 1 pseudogene 30	20201124	-
9606	100507163	LINC00709	-	-	HGNC:HGNC:44700	10	10p14	long intergenic non-protein coding RNA 709	ncRNA	LINC00709	long intergenic non-protein coding RNA 709	O	-	20201124	-
9606	100507170	CT47A12	-	CT47|CT47.12	HGNC:HGNC:33292|Ensembl:ENSG00000226685	X	Xq24	cancer/testis antigen family 47 member A12	protein-coding	CT47A12	cancer/testis antigen family 47 member A12	O	cancer/testis antigen 47A|cancer/testis CT47 family, member 12|cancer/testis antigen 47|cancer/testis antigen 47A family member	20201124	-
9606	100507171	BOLA3-AS1	-	-	HGNC:HGNC:42922|Ensembl:ENSG00000225439	2	2p13.1	BOLA3 divergent transcript	ncRNA	BOLA3-AS1	BOLA3 divergent transcript	O	BOLA3 antisense RNA 1 (head to head)|BOLA3 antisense RNA 1 (non-protein coding)	20201124	-
9606	100507173	LINC01012	-	-	HGNC:HGNC:48986|Ensembl:ENSG00000281706	6	6p22.1	long intergenic non-protein coding RNA 1012	ncRNA	LINC01012	long intergenic non-protein coding RNA 1012	O	-	20201124	-
9606	100507175	LINC02408	-	-	HGNC:HGNC:53337|Ensembl:ENSG00000203585	12	12q15	long intergenic non-protein coding RNA 2408	ncRNA	LINC02408	long intergenic non-protein coding RNA 2408	O	-	20201124	-
9606	100507178	SLFNL1-AS1	-	-	HGNC:HGNC:44126|Ensembl:ENSG00000281207	1	1p34.2	SLFNL1 antisense RNA 1	ncRNA	SLFNL1-AS1	SLFNL1 antisense RNA 1	O	SLFNL1 antisense RNA 1 (non-protein coding)	20201124	-
9606	100507194	LINC02525	-	lncNB1	HGNC:HGNC:53545|Ensembl:ENSG00000230269	6	6p25.2	long intergenic non-protein coding RNA 2525	ncRNA	LINC02525	long intergenic non-protein coding RNA 2525	O	lncRNA highly expressed in neuroblastoma 1	20201124	-
9606	100507195	LINC02384	-	-	HGNC:HGNC:53308|Ensembl:ENSG00000251301	12	12q15	long intergenic non-protein coding RNA 2384	ncRNA	LINC02384	long intergenic non-protein coding RNA 2384	O	-	20201124	-
9606	100507201	LINC01815	-	-	HGNC:HGNC:52619	2	2p12	long intergenic non-protein coding RNA 1815	ncRNA	LINC01815	long intergenic non-protein coding RNA 1815	O	-	20201124	-
9606	100507203	SMLR1	-	-	HGNC:HGNC:44670|Ensembl:ENSG00000256162	6	6q23.1	small leucine rich protein 1	protein-coding	SMLR1	small leucine rich protein 1	O	small leucine-rich protein 1	20201206	-
9606	100507205	LINC02740	-	-	HGNC:HGNC:54257	11	11p12	long intergenic non-protein coding RNA 2740	ncRNA	LINC02740	long intergenic non-protein coding RNA 2740	O	CTD-2572N17.1	20201124	-
9606	100507206	LINC00943	-	-	HGNC:HGNC:48639|Ensembl:ENSG00000189238	12	12q24.32	long intergenic non-protein coding RNA 943	ncRNA	LINC00943	long intergenic non-protein coding RNA 943	O	-	20201124	-
9606	100507210	LINC02000	-	-	HGNC:HGNC:52835|Ensembl:ENSG00000243832	3	3q22.2	long intergenic non-protein coding RNA 2000	ncRNA	LINC02000	long intergenic non-protein coding RNA 2000	O	-	20201124	-
9606	100507217	CHASERR	-	LINC01578	HGNC:HGNC:48626	15	15q26.1	CHD2 adjacent suppressive regulatory RNA	ncRNA	CHASERR	CHD2 adjacent suppressive regulatory RNA	O	long intergenic non-protein coding RNA 1578	20201124	-
9606	100507218	RNF157-AS1	-	-	HGNC:HGNC:44127|Ensembl:ENSG00000267128	17	17q25.1	RNF157 antisense RNA 1	ncRNA	RNF157-AS1	RNF157 antisense RNA 1	O	RNF157 antisense RNA 1 (non-protein coding)	20201124	-
9606	100507221	LOC100507221	-	-	-	16	16p11.2	uncharacterized LOC100507221	protein-coding	-	-	-	uncharacterized protein LOC100507221	20201124	-
9606	100507231	PPIAP42	-	-	HGNC:HGNC:53666	11	11q12.1	peptidylprolyl isomerase A pseudogene 42	pseudo	PPIAP42	peptidylprolyl isomerase A pseudogene 42	O	peptidylprolyl isomerase A (cyclophilin A) pseudogene	20201124	-
9606	100507240	VWA8-AS1	-	-	HGNC:HGNC:44270|Ensembl:ENSG00000278338	13	13q14.11	VWA8 antisense RNA 1 (head to head)	ncRNA	VWA8-AS1	VWA8 antisense RNA 1 (head to head)	O	VWA8 antisense RNA 1 (non-protein coding)	20201124	-
9606	100507244	MAMDC2-AS1	-	-	HGNC:HGNC:48719|Ensembl:ENSG00000204706	9	9q21.12	MAMDC2 antisense RNA 1	ncRNA	MAMDC2-AS1	MAMDC2 antisense RNA 1	O	-	20201124	-
9606	100507246	SNHG16	-	Nbla10727|Nbla12061|ncRAN	HGNC:HGNC:44352|Ensembl:ENSG00000163597	17	17q25.1	small nucleolar RNA host gene 16	ncRNA	SNHG16	small nucleolar RNA host gene 16	O	non-coding RNA expressed in aggressive neuroblastoma|small nucleolar RNA host gene 16 (non-protein coding)	20210103	-
9606	100507249	C8orf17	-	MOST-1|MOST1	MIM:616992|HGNC:HGNC:17737	8	8q24.3	chromosome 8 open reading frame 17	protein-coding	C8orf17	chromosome 8 open reading frame 17	O	MOLT-4 T-cell lymphoblastic leukemia sequence tag-1|MOLT-4 sequence tag-1	20201117	-
9606	100507250	LOC100507250	-	-	Ensembl:ENSG00000247363	12	12q15	uncharacterized LOC100507250	ncRNA	-	-	-	-	20201124	-
9606	100507251	CICP6	-	-	HGNC:HGNC:37755	3	3q29	capicua transcriptional repressor pseudogene 6	pseudo	CICP6	capicua transcriptional repressor pseudogene 6	O	capicua homolog pseudogene 6	20201124	-
9606	100507254	LINC01013	-	-	HGNC:HGNC:48987|Ensembl:ENSG00000228495	6	6q23.2	long intergenic non-protein coding RNA 1013	ncRNA	LINC01013	long intergenic non-protein coding RNA 1013	O	-	20201124	-
9606	100507257	MEG9	-	LINC00584	HGNC:HGNC:43874|Ensembl:ENSG00000223403	14	14q32.31	maternally expressed 9	ncRNA	MEG9	maternally expressed 9	O	long intergenic non-protein coding RNA 584|maternally expressed 9 (non-protein coding)	20201124	-
9606	100507261	MIR670HG	-	-	HGNC:HGNC:49204|Ensembl:ENSG00000235661	11	11p11.2	MIR670 host gene	ncRNA	MIR670HG	MIR670 host gene	O	MIR670 host gene (non-protein coding)	20201124	-
9606	100507266	STX18-AS1	-	-	HGNC:HGNC:48877|Ensembl:ENSG00000247708	4	4p16.2	STX18 antisense RNA 1 (head to head)	ncRNA	STX18-AS1	STX18 antisense RNA 1 (head to head)	O	-	20201124	-
9606	100507267	LINC01187	-	CTB-27N1.1|KIDR	HGNC:HGNC:49575	5	5q35.1	long intergenic non-protein coding RNA 1187	ncRNA	LINC01187	long intergenic non-protein coding RNA 1187	O	kidney-specific RNA	20201124	-
9606	100507274	LINC01210	-	-	HGNC:HGNC:49642|Ensembl:ENSG00000239513	3	3q22.3	long intergenic non-protein coding RNA 1210	ncRNA	LINC01210	long intergenic non-protein coding RNA 1210	O	-	20201124	-
9606	100507277	LINC02314	-	-	HGNC:HGNC:53233|Ensembl:ENSG00000259082	14	14q32.31	long intergenic non-protein coding RNA 2314	ncRNA	LINC02314	long intergenic non-protein coding RNA 2314	O	-	20201124	-
9606	100507283	LOC100507283	-	-	Ensembl:ENSG00000245498	11	11q24.2	uncharacterized LOC100507283	ncRNA	-	-	-	-	20201124	-
9606	100507290	ZNF865	-	-	HGNC:HGNC:38705|Ensembl:ENSG00000261221	19	19q13.42	zinc finger protein 865	protein-coding	ZNF865	zinc finger protein 865	O	zinc finger protein 865	20201213	-
9606	100507291	LOC100507291	-	-	Ensembl:ENSG00000248932	3	3q23	uncharacterized LOC100507291	ncRNA	-	-	-	-	20201124	-
9606	100507297	TMEM44-AS1	-	-	HGNC:HGNC:44272	3	3q29	TMEM44 antisense RNA 1	ncRNA	TMEM44-AS1	TMEM44 antisense RNA 1	O	TMEM44 antisense RNA 1 (non-protein coding)	20201124	-
9606	100507299	SMC5-DT	-	MAMDC2-AS2|SMC5-AS1	HGNC:HGNC:48718	9	9q21.12	SMC5 divergent transcript	ncRNA	SMC5-DT	SMC5 divergent transcript	O	SMC5 antisense RNA 1 (head to head)	20201124	-
9606	100507300	ALKBH3-AS1	-	-	HGNC:HGNC:48670|Ensembl:ENSG00000244926	11	11p11.2	ALKBH3 antisense RNA 1	ncRNA	ALKBH3-AS1	ALKBH3 antisense RNA 1	O	-	20201124	-
9606	100507303	SNHG19	-	SNORD60HG	HGNC:HGNC:49574|Ensembl:ENSG00000260260	16	16p13.3	small nucleolar RNA host gene 19	ncRNA	SNHG19	small nucleolar RNA host gene 19	O	small nucleolar RNA host gene 19 (non-protein coding)	20201124	-
9606	100507308	TARID	-	EYA4-AS1	MIM:616058|HGNC:HGNC:50506|Ensembl:ENSG00000227954	6	6q23.2	TCF21 antisense RNA inducing promoter demethylation	ncRNA	TARID	TCF21 antisense RNA inducing promoter demethylation	O	EYA4 antisense RNA 1	20201124	-
9606	100507316	MINCR	-	LINC01604	HGNC:HGNC:51653|Ensembl:ENSG00000253716	8	8q24.3	MYC-induced long non-coding RNA	ncRNA	MINCR	MYC-induced long non-coding RNA	O	MYC-induced long noncoding RNA|TCONS_00015189|long intergenic non-protein coding RNA 1604	20201124	-
9606	100507321	ERVK13-1	-	-	HGNC:HGNC:27548	16	16p13.3	endogenous retrovirus group K13 member 1	ncRNA	ERVK13-1	endogenous retrovirus group K13 member 1	O	HERV-K_16p3.3 provirus ancestral Env polyprotein	20201124	-
9606	100507331	ZSWIM8-AS1	-	-	HGNC:HGNC:45103|Ensembl:ENSG00000272589	10	10q22.2	ZSWIM8 antisense RNA 1	ncRNA	ZSWIM8-AS1	ZSWIM8 antisense RNA 1	O	-	20201124	-
9606	100507334	LOC100507334	-	-	Ensembl:ENSG00000261760	2	2q13	two pore channel 3 pseudogene	pseudo	-	-	-	-	20201124	-
9606	100507336	LOC100507336	-	-	Ensembl:ENSG00000228793	6	6p25.2	uncharacterized LOC100507336	ncRNA	-	-	-	-	20201124	-
9606	100507341	SMIM18	-	-	HGNC:HGNC:42973|Ensembl:ENSG00000253457	8	8p12	small integral membrane protein 18	protein-coding	SMIM18	small integral membrane protein 18	O	small integral membrane protein 18	20201124	-
9606	100507346	LOC100507346	-	-	-	9	9q22.32	uncharacterized LOC100507346	ncRNA	-	-	-	-	20201124	-
9606	100507347	VIM-AS1	-	-	HGNC:HGNC:44879|Ensembl:ENSG00000229124	10	10p13	VIM antisense RNA 1	ncRNA	VIM-AS1	VIM antisense RNA 1	O	-	20201124	-
9606	100507351	LOC100507351	-	-	-	17	17q25.3	uncharacterized LOC100507351	ncRNA	-	-	-	-	20201124	-
9606	100507354	CDC42P5	-	-	HGNC:HGNC:44429	5	5q35.1	cell division cycle 42 pseudogene 5	pseudo	CDC42P5	cell division cycle 42 pseudogene 5	O	cell division cycle 42 (GTP binding protein, 25kDa) pseudogene	20201124	-
9606	100507357	RPL23AP86	-	-	HGNC:HGNC:51577	16	16p13.3	ribosomal protein L23a pseudogene 86	pseudo	RPL23AP86	ribosomal protein L23a pseudogene 86	O	-	20201124	-
9606	100507361	PCNPP5	-	-	HGNC:HGNC:41977	13	13q14.2	PEST containing nuclear protein pseudogene 5	pseudo	PCNPP5	PEST containing nuclear protein pseudogene 5	O	-	20201124	-
9606	100507362	LINC01015	-	-	HGNC:HGNC:48988|Ensembl:ENSG00000224582	6	6p22.1	long intergenic non-protein coding RNA 1015	ncRNA	LINC01015	long intergenic non-protein coding RNA 1015	O	DAQB-12N14.5	20201124	-
9606	100507373	ADGRL1-AS1	-	-	HGNC:HGNC:55309|Ensembl:ENSG00000267169	19	19p13.12	ADGRL1 antisense RNA 1	ncRNA	ADGRL1-AS1	ADGRL1 antisense RNA 1	O	CTB-55O6.12	20201124	-
9606	100507377	LINC02882	-	-	HGNC:HGNC:54802|Ensembl:ENSG00000251138	12	12q21.1	long intergenic non-protein coding RNA 2882	ncRNA	LINC02882	long intergenic non-protein coding RNA 2882	O	-	20201124	-
9606	100507379	LOC100507379	-	-	-	8	8p12	RNA binding motif protein 4 pseudogene	pseudo	-	-	-	-	20201124	-
9606	100507381	KCNQ5-IT1	-	-	HGNC:HGNC:41354	6	6q13	KCNQ5 intronic transcript 1	ncRNA	KCNQ5-IT1	KCNQ5 intronic transcript 1	O	KCNQ5 intronic transcript 1 (non-protein coding)	20201124	-
9606	100507384	LOC100507384	-	-	Ensembl:ENSG00000254519	11	11p11.2	uncharacterized LOC100507384	ncRNA	-	-	-	CTD-2210P24.1	20201124	-
9606	100507388	PARM1-AS1	-	-	HGNC:HGNC:41051|Ensembl:ENSG00000249717	4	4q13.3	PARM1 antisense RNA 1	ncRNA	PARM1-AS1	PARM1 antisense RNA 1	O	-	20201124	-
9606	100507389	LOC100507389	-	-	Ensembl:ENSG00000243818	3	3q23	uncharacterized LOC100507389	ncRNA	-	-	-	-	20201124	-
9606	100507391	LINC01968	-	-	HGNC:HGNC:52794|Ensembl:ENSG00000237222	3	3q29	long intergenic non-protein coding RNA 1968	ncRNA	LINC01968	long intergenic non-protein coding RNA 1968	O	-	20201124	-
9606	100507392	SENCR	-	FLI1-AS1|lncRNA9	MIM:615815|HGNC:HGNC:44177|Ensembl:ENSG00000254703	11	11q24.3	smooth muscle and endothelial cell enriched migration/differentiation-associated lncRNA	ncRNA	SENCR	smooth muscle and endothelial cell enriched migration/differentiation-associated lncRNA	O	FLI1 antisense RNA 1 (non-protein coding)|smooth muscle and endothelial cell enriched migration/differentiation-associated long non-coding RNA	20201124	-
9606	100507393	LOC100507393	-	-	-	7	7p11.2	putative uncharacterized protein FLJ44672-like	pseudo	-	-	-	-	20201124	-
9606	100507395	LOC100507395	-	-	-	Un	-	uncharacterized LOC100507395	ncRNA	-	-	-	-	20201124	-
9606	100507398	INTS6-AS1	-	-	HGNC:HGNC:42691|Ensembl:ENSG00000236778	13	13q14.3	INTS6 antisense RNA 1	ncRNA	INTS6-AS1	INTS6 antisense RNA 1	O	INTS6 antisense RNA 1 (non-protein coding)	20201124	-
9606	100507401	LRP4-AS1	-	-	HGNC:HGNC:44128|Ensembl:ENSG00000247675	11	11p11.2	LRP4 antisense RNA 1	ncRNA	LRP4-AS1	LRP4 antisense RNA 1	O	LRP4 antisense RNA 1 (non-protein coding)	20201124	-
9606	100507403	LOC100507403	-	-	Ensembl:ENSG00000253123	8	8p11.23	uncharacterized LOC100507403	ncRNA	-	-	-	-	20201124	-
9606	100507404	TMLHE-AS1	-	-	HGNC:HGNC:44261|Ensembl:ENSG00000224533	X	Xq28	TMLHE antisense RNA 1	ncRNA	TMLHE-AS1	TMLHE antisense RNA 1	O	TMLHE antisense RNA 1 (non-protein coding)	20201124	-
9606	100507406	LINC02539	-	-	HGNC:HGNC:53572|Ensembl:ENSG00000234956	6	6q23.3	long intergenic non-protein coding RNA 2539	ncRNA	LINC02539	long intergenic non-protein coding RNA 2539	O	RP11-356I2.2	20201124	-
9606	100507410	C1QTNF1-AS1	-	-	HGNC:HGNC:44351	17	17q25.3	C1QTNF1 antisense RNA 1	ncRNA	C1QTNF1-AS1	C1QTNF1 antisense RNA 1	O	-	20201124	-
9606	100507412	LOC100507412	-	-	-	13	-	uncharacterized LOC100507412	ncRNA	-	-	-	-	20201124	-
9606	100507415	FAM220CP	-	-	HGNC:HGNC:43640	9	9q22.33	family with sequence similarity 220 member C, pseudogene	pseudo	FAM220CP	family with sequence similarity 220 member C, pseudogene	O	-	20201124	-
9606	100507419	MMP25-AS1	-	-	HGNC:HGNC:51372	16	16p13.3	MMP25 antisense RNA 1	ncRNA	MMP25-AS1	MMP25 antisense RNA 1	O	-	20201124	-
9606	100507420	LINC01605	-	LincDUSP	HGNC:HGNC:51654|Ensembl:ENSG00000253414	8	8p11.23	long intergenic non-protein coding RNA 1605	ncRNA	LINC01605	long intergenic non-protein coding RNA 1605	O	TCONS_00014973	20201124	-
9606	100507421	TMEM178B	-	-	HGNC:HGNC:44112|Ensembl:ENSG00000261115	7	7q34	transmembrane protein 178B	protein-coding	TMEM178B	transmembrane protein 178B	O	transmembrane protein 178B	20201124	-
9606	100507422	LOC100507422	-	-	-	8	8q11.21	ubiquitin conjugating enzyme E2 N pseudogene	pseudo	-	-	-	ubiquitin-conjugating enzyme E2N pseudogene	20201124	-
9606	100507423	MKNK1-AS1	-	-	HGNC:HGNC:44129|Ensembl:ENSG00000269956	1	1p33	MKNK1 antisense RNA 1	ncRNA	MKNK1-AS1	MKNK1 antisense RNA 1	O	MKNK1 antisense RNA 1 (non-protein coding)	20201124	-
9606	100507428	LINC00458	-	ES3|LncRNA-ES3	HGNC:HGNC:42807|Ensembl:ENSG00000234787	13	13q14.3	long intergenic non-protein coding RNA 458	ncRNA	LINC00458	long intergenic non-protein coding RNA 458	O	lncRNA embryonic stem cell 3	20201124	-
9606	100507431	LINC02551	-	-	HGNC:HGNC:53586	11	11q24.3	long intergenic non-protein coding RNA 2551	ncRNA	LINC02551	long intergenic non-protein coding RNA 2551	O	RP11-890B15.2	20201124	-
9606	100507433	ZNF571-AS1	-	-	HGNC:HGNC:44324|Ensembl:ENSG00000267470	19	19q13.12	ZNF571 antisense RNA 1	ncRNA	ZNF571-AS1	ZNF571 antisense RNA 1	O	CTD-3064H18.6	20201124	-
9606	100507435	DLGAP2-AS1	-	-	HGNC:HGNC:50467|Ensembl:ENSG00000253267	8	8p23.3	DLGAP2 antisense RNA 1	ncRNA	DLGAP2-AS1	DLGAP2 antisense RNA 1	O	-	20201124	-
9606	100507436	MICA	-	MIC-A|PERB11.1	MIM:600169|HGNC:HGNC:7090|Ensembl:ENSG00000204520|IMGT/GENE-DB:MICA	6	6p21.33	MHC class I polypeptide-related sequence A	protein-coding	MICA	MHC class I polypeptide-related sequence A	O	MHC class I polypeptide-related sequence A|HLA class I antigen|MHC class I chain-related protein A|MHC class I related chain A|MHC class I related sequence A|major histocompatibility complex class I chain-related protein A|stress inducible class I homolog|truncated MHC class I polypeptide-related sequence A|truncated MICA	20201228	-
9606	100507437	LOC100507437	-	-	Ensembl:ENSG00000251602	14	14q32.33	uncharacterized LOC100507437	ncRNA	-	-	-	-	20201124	-
9606	100507443	LOC100507443	-	-	-	2	2q33.3	uncharacterized LOC100507443	ncRNA	-	-	-	-	20201124	-
9606	100507444	PPP1R2P1	-	IPP-2P|PPP1R2P	HGNC:HGNC:9289	6	6p21.32	protein phosphatase 1 regulatory inhibitor subunit 2 pseudogene 1	pseudo	PPP1R2P1	protein phosphatase 1 regulatory inhibitor subunit 2 pseudogene 1	O	-	20201124	-
9606	100507458	ZNF213-AS1	-	-	HGNC:HGNC:50505	16	16p13.3	ZNF213 antisense RNA 1 (head to head)	ncRNA	ZNF213-AS1	ZNF213 antisense RNA 1 (head to head)	O	-	20201124	-
9606	100507459	NRSN2-AS1	-	-	HGNC:HGNC:51222|Ensembl:ENSG00000225377	20	20p13	NRSN2 antisense RNA 1	ncRNA	NRSN2-AS1	NRSN2 antisense RNA 1	O	-	20201124	-
9606	100507461	LINC02032	-	-	HGNC:HGNC:52866|Ensembl:ENSG00000241131	3	3q24	long intergenic non-protein coding RNA 2032	ncRNA	LINC02032	long intergenic non-protein coding RNA 2032	O	-	20201124	-
9606	100507462	CCDC28A-AS1	-	GVQW2	HGNC:HGNC:51715|Ensembl:ENSG00000279968	6	6q24.1	CCDC28A antisense RNA 1	ncRNA	CCDC28A-AS1	CCDC28A antisense RNA 1	O	GVQW motif containing 2|GVQW motif-containing protein 2|protein GVQW2	20201124	-
9606	100507463	PSMB8-AS1	-	TAP1-AS1|TAPSAR1	HGNC:HGNC:39758|Ensembl:ENSG00000204261	6	6p21.32	PSMB8 antisense RNA 1 (head to head)	ncRNA	PSMB8-AS1	PSMB8 antisense RNA 1 (head to head)	O	TAP1 and PSMB8 antisense RNA 1|XXbac-BPG246D15.8	20201124	-
9606	100507464	LOC100507464	-	-	Ensembl:ENSG00000253380	8	8q11.21	uncharacterized LOC100507464	ncRNA	-	-	-	-	20201124	-
9606	100507466	DPH6-DT	-	ATPBD4-AS1|DPH6-AS1	HGNC:HGNC:44147	15	15q14	DPH6 divergent transcript	ncRNA	DPH6-DT	DPH6 divergent transcript	O	ATPBD4 antisense RNA 1 (head to head)|ATPBD4 antisense RNA 1 (non-protein coding)|DPH6 antisense RNA 1 (head to head)	20201124	-
9606	100507468	CT66	-	-	HGNC:HGNC:54198|Ensembl:ENSG00000234215	7	7q11.22	cancer/testis associated transcript 66	ncRNA	CT66	cancer/testis associated transcript 66	O	cancer/testis antigen 66	20201124	-
9606	100507470	GRID1-AS1	-	-	HGNC:HGNC:44131|Ensembl:ENSG00000234942	10	10q23.1	GRID1 antisense RNA 1	ncRNA	GRID1-AS1	GRID1 antisense RNA 1	O	GRID1 antisense RNA 1 (non-protein coding)	20201124	-
9606	100507472	LOC100507472	-	-	-	15	15q26.3	uncharacterized LOC100507472	ncRNA	-	-	-	-	20201231	-
9606	100507475	IDH1-AS1	-	-	HGNC:HGNC:40292|Ensembl:ENSG00000231908	2	2q34	IDH1 antisense RNA 1	ncRNA	IDH1-AS1	IDH1 antisense RNA 1	O	IDH1 antisense RNA 1 (non-protein coding)	20201124	-
9606	100507477	LOC100507477	-	-	Ensembl:ENSG00000236013	6	6q24.1	uncharacterized LOC100507477	ncRNA	-	-	-	-	20201124	-
9606	100507480	LINC02853	-	-	HGNC:HGNC:54390	15	15q14	long intergenic non-protein coding RNA 2853	ncRNA	LINC02853	long intergenic non-protein coding RNA 2853	O	-	20201124	-
9606	100507487	LINC02615	-	-	HGNC:HGNC:53402|Ensembl:ENSG00000251432	4	4q28.2	long intergenic non-protein coding RNA 2615	ncRNA	LINC02615	long intergenic non-protein coding RNA 2615	O	-	20201124	-
9606	100507489	LINC01277	-	-	HGNC:HGNC:50334	6	6q24.2	long intergenic non-protein coding RNA 1277	ncRNA	LINC01277	long intergenic non-protein coding RNA 1277	O	-	20201124	-
9606	100507490	ZNF859P	-	-	HGNC:HGNC:34507	1	1p33	zinc finger protein 859, pseudogene	pseudo	ZNF859P	zinc finger protein 859, pseudogene	O	-	20201124	-
9606	100507495	SDCBP2-AS1	-	-	HGNC:HGNC:44314|Ensembl:ENSG00000234684	20	20p13	SDCBP2 antisense RNA 1	ncRNA	SDCBP2-AS1	SDCBP2 antisense RNA 1	O	SDCBP2 antisense RNA 1 (non-protein coding)	20201124	-
9606	100507500	EGFR-AS1	-	-	HGNC:HGNC:40207|Ensembl:ENSG00000224057	7	7p11.2	EGFR antisense RNA 1	ncRNA	EGFR-AS1	EGFR antisense RNA 1	O	-	20201124	-
9606	100507501	LINC01569	-	-	HGNC:HGNC:51380	16	16p13.3	long intergenic non-protein coding RNA 1569	ncRNA	LINC01569	long intergenic non-protein coding RNA 1569	O	TCONS_00024567	20201124	-
9606	100507506	ECI2-DT	-	-	HGNC:HGNC:54425|Ensembl:ENSG00000234817	6	6p25.2	ECI2 divergent transcript	ncRNA	ECI2-DT	ECI2 divergent transcript	O	-	20201124	-
9606	100507507	LOC100507507	-	-	-	7	7q34	uncharacterized LOC100507507	ncRNA	-	-	-	-	20201124	-
9606	100507513	LOC100507513	-	-	-	14	14q11.2	uncharacterized LOC100507513	ncRNA	-	-	-	-	20201124	-
9606	100507516	LOC100507516	-	-	Ensembl:ENSG00000237807	8	8q11.23	uncharacterized LOC100507516	ncRNA	-	-	-	-	20201124	-
9606	100507521	LINC02733	-	-	HGNC:HGNC:54250|Ensembl:ENSG00000255553	11	11q12.3	long intergenic non-protein coding RNA 2733	ncRNA	LINC02733	long intergenic non-protein coding RNA 2733	O	-	20201124	-
9606	100507524	ARHGEF26-AS1	-	-	HGNC:HGNC:41048|Ensembl:ENSG00000243069	3	3q25.2	ARHGEF26 antisense RNA 1	ncRNA	ARHGEF26-AS1	ARHGEF26 antisense RNA 1	O	ARHGEF26 antisense RNA 1 (non-protein coding)	20201124	-
9606	100507526	SMG1P4	-	-	HGNC:HGNC:49861|Ensembl:ENSG00000185710	16	16p12.2	SMG1 pseudogene 4	pseudo	SMG1P4	SMG1 pseudogene 4	O	SMG1 phosphatidylinositol 3-kinase-related kinase pseudogene|SMG1P4, nonsense mediated mRNA decay associated PI3K related kinase pseudogene 4|smg-1 homolog, phosphatidylinositol 3-kinase-related kinase pseudogene	20201124	-
9606	100507527	THEG5	-	-	Ensembl:ENSG00000267465	19	19q12	testis highly expressed protein 5	protein-coding	-	-	-	uncharacterized protein LOC100507527	20201208	-
9606	100507528	LINC00613	-	-	HGNC:HGNC:44060|Ensembl:ENSG00000248330	4	4q28.3	long intergenic non-protein coding RNA 613	ncRNA	LINC00613	long intergenic non-protein coding RNA 613	O	-	20201124	-
9606	100507530	MCPH1-AS1	-	-	HGNC:HGNC:51655	8	8p23.1	MCPH1 antisense RNA 1	ncRNA	MCPH1-AS1	MCPH1 antisense RNA 1	O	CTD-2541M15.1|CTD-2541M15.3	20201124	-
9606	100507533	SOX21-AS1	-	-	HGNC:HGNC:39807|Ensembl:ENSG00000227640	13	13q32.1	SOX21 antisense divergent transcript 1	ncRNA	SOX21-AS1	SOX21 antisense divergent transcript 1	O	SOX21 antisense RNA 1 (head to head)|SOX21 antisense RNA 1 (non-protein coding)	20201124	-
9606	100507534	LINC02192	-	-	HGNC:HGNC:53054|Ensembl:ENSG00000261325	16	16q12.1	long intergenic non-protein coding RNA 2192	ncRNA	LINC02192	long intergenic non-protein coding RNA 2192	O	-	20201124	-
9606	100507537	STRIT1	-	DWORF	MIM:616891|HGNC:HGNC:52297|Ensembl:ENSG00000240045	3	3q25.2	small transmembrane regulator of ion transport 1	protein-coding	STRIT1	small transmembrane regulator of ion transport 1	O	sarcoplasmic/endoplasmic reticulum calcium ATPase regulator DWORF|SERCA regulator DWORF|Sarcoplasmic/endoplasmic reticulum calcium ATPase regulator DWORF	20201213	-
9606	100507540	LINC01504	-	-	HGNC:HGNC:51185|Ensembl:ENSG00000225434	9	9q21.13	long intergenic non-protein coding RNA 1504	ncRNA	LINC01504	long intergenic non-protein coding RNA 1504	O	-	20201124	-
9606	100507547	LOC100507547	-	-	Ensembl:ENSG00000284954	6	6p21.32	uncharacterized LOC100507547	ncRNA	-	-	-	-	20201124	-
9606	100507548	LOC100507548	-	-	-	11	11q25	uncharacterized LOC100507548	ncRNA	-	-	-	-	20201124	-
9606	100507549	HMGB3P32	-	-	HGNC:HGNC:39335	16	16q21	high mobility group box 3 pseudogene 32	pseudo	HMGB3P32	high mobility group box 3 pseudogene 32	O	-	20201213	-
9606	100507551	PGLS-DT	-	-	HGNC:HGNC:55274|Ensembl:ENSG00000269439	19	19p13.11	PGLS divergent transcript	ncRNA	PGLS-DT	PGLS divergent transcript	O	-	20201124	-
9606	100507554	RPL37A-DT	-	-	HGNC:HGNC:40510	2	2q35	RPL37A divergent transcript	ncRNA	RPL37A-DT	RPL37A divergent transcript	O	-	20201124	-
9606	100507557	FBXO30-DT	-	-	HGNC:HGNC:48990|Ensembl:ENSG00000235652	6	6q24.3	FBXO30 divergent transcript	ncRNA	FBXO30-DT	FBXO30 divergent transcript	O	-	20201124	-
9606	100507560	LOC100507560	-	-	-	12	12p13.32	uncharacterized LOC100507560	ncRNA	-	-	-	-	20201124	-
9606	100507561	LOC100507561	-	-	-	11	11q12.1	ankyrin repeat domain-containing protein 33B-like	pseudo	-	-	-	-	20201124	-
9606	100507562	LOC100507562	-	-	-	2	2p24.1	uncharacterized LOC100507562	ncRNA	-	-	-	-	20201124	-
9606	100507564	LOC100507564	-	-	Ensembl:ENSG00000226754	1	1p32.3	uncharacterized LOC100507564	ncRNA	-	-	-	-	20201124	-
9606	100507567	RAB11B-AS1	-	MIR4999HG	HGNC:HGNC:44178|Ensembl:ENSG00000269386	19	19p13.2	RAB11B antisense RNA 1	ncRNA	RAB11B-AS1	RAB11B antisense RNA 1	O	MIR4999 host|RAB11B antisense RNA 1 (non-protein coding)	20201124	-
9606	100507582	BHLHE40-AS1	-	-	HGNC:HGNC:44471|Ensembl:ENSG00000235831	3	3p26.1	BHLHE40 antisense RNA 1	ncRNA	BHLHE40-AS1	BHLHE40 antisense RNA 1	O	-	20201124	-
9606	100507584	LINC01016	-	-	HGNC:HGNC:48991|Ensembl:ENSG00000249346	6	6p21.31	long intergenic non-protein coding RNA 1016	ncRNA	LINC01016	long intergenic non-protein coding RNA 1016	O	-	20201124	-
9606	100507586	LOC100507586	-	-	-	1	1p32.3	cytochrome c oxidase subunit 7B pseudogene	pseudo	-	-	-	-	20201124	-
9606	100507588	TGFBR3L	-	TGFR-3L	HGNC:HGNC:44152|Ensembl:ENSG00000260001	19	19p13.2	transforming growth factor beta receptor 3 like	protein-coding	TGFBR3L	transforming growth factor beta receptor 3 like	O	transforming growth factor-beta receptor type 3-like protein|TGF-beta receptor type III-like protein|TGF-beta receptor type-3-like protein|transforming growth factor, beta receptor III-like|transforming growth factor-beta receptor type III-like protein	20201124	-
9606	100507589	NAGPA-AS1	-	-	HGNC:HGNC:44184	16	16p13.3	NAGPA antisense RNA 1	ncRNA	NAGPA-AS1	NAGPA antisense RNA 1	O	NAGPA antisense RNA 1 (non-protein coding)	20201124	-
9606	100507599	TFIP11-DT	-	-	HGNC:HGNC:55374	22	22q12.1	TFIP11 divergent transcript	ncRNA	TFIP11-DT	TFIP11 divergent transcript	O	CTA-445C9.14	20201124	-
9606	100507600	LCT-AS1	-	-	HGNC:HGNC:40337|Ensembl:ENSG00000226806	2	2q21.3	LCT antisense RNA 1	ncRNA	LCT-AS1	LCT antisense RNA 1	O	-	20201213	-
9606	100507602	TRIM52-AS1	-	-	HGNC:HGNC:49006|Ensembl:ENSG00000248275	5	5q35.3	TRIM52 antisense RNA 1 (head to head)	ncRNA	TRIM52-AS1	TRIM52 antisense RNA 1 (head to head)	O	CTC-338M12.3	20201124	-
9606	100507605	LINC00837	-	-	HGNC:HGNC:27436|Ensembl:ENSG00000235824	10	10p12.1	long intergenic non-protein coding RNA 837	ncRNA	LINC00837	long intergenic non-protein coding RNA 837	O	-	20201124	-
9606	100507606	LOC100507606	-	-	-	11	11p11.12	ankyrin repeat domain-containing protein 33B-like	pseudo	-	-	-	-	20201124	-
9606	100507607	NPIPB9	-	-	HGNC:HGNC:41987|Ensembl:ENSG00000196993	16	16p11.2	nuclear pore complex interacting protein family member B9	protein-coding	NPIPB9	nuclear pore complex interacting protein family member B9	O	nuclear pore complex-interacting protein family member B9|Nuclear pore complex-interacting protein family member B9	20201124	-
9606	100507608	KRTAP9-6	-	KAP9.6|KRTAP9.6|KRTAP9L2	HGNC:HGNC:18914|Ensembl:ENSG00000212659	17	17q21.2	keratin associated protein 9-6	protein-coding	KRTAP9-6	keratin associated protein 9-6	O	keratin-associated protein 9-6|keratin associated protein 9-like 2|putative keratin-associated protein 9-2-like 2	20201124	-
9606	100507612	LINC00402	-	-	HGNC:HGNC:42732|Ensembl:ENSG00000235532	13	13q22.1	long intergenic non-protein coding RNA 402	ncRNA	LINC00402	long intergenic non-protein coding RNA 402	O	-	20201124	-
9606	100507616	LINC02397	-	-	HGNC:HGNC:53323	12	12q22	long intergenic non-protein coding RNA 2397	ncRNA	LINC02397	long intergenic non-protein coding RNA 2397	O	-	20201124	-
9606	100507617	PPP1R14BP3	-	-	HGNC:HGNC:16330	4	4q31.1	protein phosphatase 1 regulatory inhibitor subunit 14B pseudogene 3	pseudo	PPP1R14BP3	protein phosphatase 1 regulatory inhibitor subunit 14B pseudogene 3	O	-	20201124	-
9606	100507629	LINC00658	-	-	HGNC:HGNC:44315|Ensembl:ENSG00000226995	20	20p12.3	long intergenic non-protein coding RNA 658	ncRNA	LINC00658	long intergenic non-protein coding RNA 658	O	-	20201124	-
9606	100507632	LINC00968	-	-	HGNC:HGNC:48727|Ensembl:ENSG00000246430	8	8q12.1	long intergenic non-protein coding RNA 968	ncRNA	LINC00968	long intergenic non-protein coding RNA 968	O	-	20201124	-
9606	100507633	TNKS2-AS1	-	-	HGNC:HGNC:45173|Ensembl:ENSG00000228701	10	10q23.32	TNKS2 antisense RNA 1 (head to head)	ncRNA	TNKS2-AS1	TNKS2 antisense RNA 1 (head to head)	O	-	20201124	-
9606	100507634	LOC100507634	-	-	-	1	1p32.3	uncharacterized LOC100507634	ncRNA	-	-	-	-	20201124	-
9606	100507639	LINC02432	-	-	HGNC:HGNC:53363|Ensembl:ENSG00000248810	4	4q31.21	long intergenic non-protein coding RNA 2432	ncRNA	LINC02432	long intergenic non-protein coding RNA 2432	O	-	20201124	-
9606	100507642	LOC100507642	-	-	Ensembl:ENSG00000240859	7	7p22.3	uncharacterized LOC100507642	ncRNA	-	-	-	-	20201124	-
9606	100507648	CICP15	-	-	HGNC:HGNC:38549	5	5q35.3	capicua transcriptional repressor pseudogene 15	pseudo	CICP15	capicua transcriptional repressor pseudogene 15	O	capicua homolog pseudogene 15	20201124	-
9606	100507650	RNF212B	-	C14orf164	HGNC:HGNC:20438|Ensembl:ENSG00000215277	14	14q11.2	ring finger protein 212B	protein-coding	RNF212B	ring finger protein 212B	O	RING finger protein 212B|RING finger protein C14orf164-like	20201124	-
9606	100507651	LINC01606	-	-	HGNC:HGNC:51656|Ensembl:ENSG00000253301	8	8q12.1	long intergenic non-protein coding RNA 1606	ncRNA	LINC01606	long intergenic non-protein coding RNA 1606	O	TCONS_l2_00027778	20201124	-
9606	100507657	LINC02554	-	-	HGNC:HGNC:53594|Ensembl:ENSG00000226741	22	22q12.1	long intergenic non-protein coding RNA 2554	ncRNA	LINC02554	long intergenic non-protein coding RNA 2554	O	CTA-929C8.6	20201124	-
9606	100507661	LINC02082	-	-	HGNC:HGNC:52931|Ensembl:ENSG00000242268	3	3q26.2	long intergenic non-protein coding RNA 2082	ncRNA	LINC02082	long intergenic non-protein coding RNA 2082	O	-	20201124	-
9606	100507670	ZNF687-AS1	-	-	HGNC:HGNC:54048|Ensembl:ENSG00000232671	1	1q21.3	ZNF687 antisense RNA 1	ncRNA	ZNF687-AS1	ZNF687 antisense RNA 1	O	-	20201124	-
9606	100507674	MARK2P9	-	-	HGNC:HGNC:39800	10	10q23.33	microtubule affinity regulating kinase 2 pseudogene 9	pseudo	MARK2P9	microtubule affinity regulating kinase 2 pseudogene 9	O	MAP/microtubule affinity-regulating kinase 2 pseudogene 9	20201124	-
9606	100507679	MUC22	-	PBMUCL1	MIM:613917|HGNC:HGNC:39755|Ensembl:ENSG00000261272	6	6p21.33	mucin 22	protein-coding	MUC22	mucin 22	O	mucin-22|panbronchiolitis-related mucin-like protein 1	20201124	-
9606	100507703	LOC100507703	-	-	-	6	-	HLA class I histocompatibility antigen, A-69 alpha chain-like	protein-coding	-	-	-	MHC class I antigen|major histocompatibility complex, class I, A	20200625	-
9606	100507747	C13orf46	-	-	HGNC:HGNC:53786|Ensembl:ENSG00000283199	13	13q34	chromosome 13 open reading frame 46	protein-coding	C13orf46	chromosome 13 open reading frame 46	O	uncharacterized protein C13orf46	20201124	-
9606	100508046	LOC100508046	-	-	Ensembl:ENSG00000275563	14	14q11.2	uncharacterized LOC100508046	ncRNA	-	-	-	-	20201124	-
9606	100508120	GMDS-DT	-	GMDS-AS1	HGNC:HGNC:48993	6	6p25.3-p25.2	GMDS divergent transcript	ncRNA	GMDS-DT	GMDS divergent transcript	O	GMDS antisense RNA 1 (head to head)	20201124	-
9606	100508631	LINC02616	-	-	HGNC:HGNC:54078|Ensembl:ENSG00000261761	4	4p14	long intergenic non-protein coding RNA 2616	ncRNA	LINC02616	long intergenic non-protein coding RNA 2616	O	-	20201124	-
9606	100509370	LOC100509370	-	-	-	12	12q15	39S ribosomal protein L21, mitochondrial pseudogene	pseudo	-	-	-	-	20201124	-
9606	100509620	LOC100509620	-	-	Ensembl:ENSG00000259916	2	2q11.1	putative aquaporin-7-like protein 3	protein-coding	-	-	-	putative aquaporin-7-like protein 3	20201124	-
9606	100509857	KRT8P4	-	-	HGNC:HGNC:31057	8	8q21.3	keratin 8 pseudogene 4	pseudo	KRT8P4	keratin 8 pseudogene 4	O	-	20201124	-
9606	100509894	CPB2-AS1	-	-	HGNC:HGNC:39898|Ensembl:ENSG00000235903	13	13q14.13	CPB2 antisense RNA 1	ncRNA	CPB2-AS1	CPB2 antisense RNA 1	O	CPB2 antisense RNA 1 (non-protein coding)	20201124	-
9606	100509927	H2ACP1	-	HIST1H2APS6	HGNC:HGNC:42647|Ensembl:ENSG00000223383	13	13q13.3	H2AC histone family pseudogene 1	pseudo	H2ACP1	H2AC histone family pseudogene 1	O	HIST1H2A pseudogene 6|histone cluster 1 H2A pseudogene 6|histone cluster 1, H2a pseudogene|histone cluster 1, H2a, pseudogene 6	20201124	-
9606	100510707	TBC1D3J	-	-	HGNC:HGNC:51247|Ensembl:ENSG00000274658	17	17q12	TBC1 domain family member 3J	pseudo	TBC1D3J	TBC1 domain family member 3J	O	-	20201209	-
9606	100510709	LOC100510709	-	-	-	6	-	ADP/ATP translocase 2-like	pseudo	-	-	-	-	20201124	-
9606	100510710	LOC100510710	-	-	-	1	-	glucosylceramidase-like	pseudo	-	-	-	-	20201124	-
9606	100526416	AK4P5	-	-	HGNC:HGNC:39068|Ensembl:ENSG00000217377	6	6q14.1	adenylate kinase 4 pseudogene 5	pseudo	AK4P5	adenylate kinase 4 pseudogene 5	O	-	20201124	-
9606	100526656	GNG10P1	-	-	HGNC:HGNC:49502	10	10q26.2	G protein subunit gamma 10 pseudogene 1	pseudo	GNG10P1	G protein subunit gamma 10 pseudogene 1	O	guanine nucleotide binding protein (G protein), gamma 10 pseudogene 1	20201124	-
9606	100526664	LY75-CD302	-	CD205|CLEC13B|DEC-205|LY75|Ly-75|gp200-MR6	HGNC:HGNC:38828|Ensembl:ENSG00000248672	2	2q24.2	LY75-CD302 readthrough	protein-coding	LY75-CD302	LY75-CD302 readthrough	O	LY75-CD302 fusion protein|C-type lectin domain family 13 member B|DEC-205/DCL-1 fusion|Lymphocyte antigen 75	20201124	-
9606	100526693	ARPC4-TTLL3	-	ARC20|ARPC4|p20-ARC	HGNC:HGNC:38830|Ensembl:ENSG00000250151	3	3p25.3	ARPC4-TTLL3 readthrough	protein-coding	ARPC4-TTLL3	ARPC4-TTLL3 readthrough	O	ARPC4-TTLL3 fusion protein|ARPC4-TTLL3 read-through transcript|Actin-related protein 2/3 complex subunit 4|Arp2/3 complex 20 kDa subunit	20201124	-
9606	100526694	MSANTD3-TMEFF1	-	C9orf2|C9orf3-TMEFF1|C9orf30-TMEFF1|H7365|TMEFF1|TR-1	HGNC:HGNC:38838	9	9q31.1	MSANTD3-TMEFF1 readthrough	protein-coding	MSANTD3-TMEFF1	MSANTD3-TMEFF1 readthrough	O	MSANTD3-TMEFF1 fusion protein|C9orf30-TMEFF1 readthrough|Tomoregulin-1|Transmembrane protein with EGF-like and one follistatin-like domain	20201124	-
9606	100526735	CRYZP2	-	-	HGNC:HGNC:49203	4	4q23	crystallin zeta pseudogene 2	pseudo	CRYZP2	crystallin zeta pseudogene 2	O	crystallin, zeta (quinone reductase) pseudogene 2	20201124	-
9606	100526736	LOC100526736	-	-	-	4	4q21.23	quinone oxidoreductase-like protein 2 pseudogene	pseudo	-	-	-	-	20201124	-
9606	100526737	RBM14-RBM4	-	COAZ|PSP2|RBM14|SIP	HGNC:HGNC:38840|Ensembl:ENSG00000248643	11	11q13.2	RBM14-RBM4 readthrough	protein-coding	RBM14-RBM4	RBM14-RBM4 readthrough	O	RBM14-RBM4 protein|Paraspeckle protein 2|RBM14/RBM4 fusion|RNA-binding motif protein 14|RNA-binding protein 14|RRM-containing coactivator activator/modulator|SYT-interacting protein|Synaptotagmin-interacting protein|transcriptional coactivator CoAZ	20201124	-
9606	100526738	SUMO2P5	-	-	HGNC:HGNC:39015|Ensembl:ENSG00000251663	5	5q13.3	SUMO2 pseudogene 5	pseudo	SUMO2P5	SUMO2 pseudogene 5	O	SMT3 suppressor of mif two 3 homolog 2 pseudogene 5	20201124	-
9606	100526739	CENPS-CORT	-	APITD1|APITD1-CORT|CENP-S|CENPS|FAAP16|MHF1	HGNC:HGNC:38843|Ensembl:ENSG00000251503	1	1p36.22	CENPS-CORT readthrough	protein-coding	CENPS-CORT	CENPS-CORT readthrough	O	APITD1-CORT protein|APITD1-CORT readthrough|Apoptosis-inducing TAF9-like domain-containing protein 1|Centromere protein S|FANCM-associated histone fold protein 1|FANCM-interacting histone fold protein 1|Fanconi anemia-associated polypeptide of 16 kDa	20201124	-
9606	100526740	ATP5MF-PTCD1	-	ATP5J2-PTCD1	HGNC:HGNC:38844|Ensembl:ENSG00000248919	7	7q22.1	ATP5MF-PTCD1 readthrough	protein-coding	ATP5MF-PTCD1	ATP5MF-PTCD1 readthrough	O	ATP5J2-PTCD1 fusion protein|ATP5J2-PTCD1 read-through transcript|ATP5J2-PTCD1 readthrough	20201124	-
9606	100526741	DEL8Q13	-	C8DELq13	MIM:600383	8	8q13	Mesomelia-synostoses syndrome	unknown	-	-	-	-	20190816	-
9606	100526742	DEL16P12.1P11.2	-	C16DELp12.1p11.2	MIM:613604	16	16p12.2-p11.2	Chromosome 16p12.2-p11.2 deletion syndrome	unknown	-	-	-	-	20190816	-
9606	100526743	DUP17Q23.1Q23.2	-	C17DUPq23.1q23.2	MIM:613618	17	17q23.1-q23.2	Chromosome 17q23.1-q23.2 duplication syndrome	unknown	-	-	-	-	20190816	-
9606	100526760	ABHD14A-ACY1	-	-	HGNC:HGNC:38856|Ensembl:ENSG00000114786	3	3p21.2	ABHD14A-ACY1 readthrough	protein-coding	ABHD14A-ACY1	ABHD14A-ACY1 readthrough	O	ABHD14A-ACY1 readthrough (NMD candidate)|ABHD14A-ACY1 readthrough (non-protein coding)	20201124	-
9606	100526761	CCDC169-SOHLH2	-	C13orf38-SOHLH2|SOHLH2|TEB1	HGNC:HGNC:38866|Ensembl:ENSG00000250709	13	13q13.3	CCDC169-SOHLH2 readthrough	protein-coding	CCDC169-SOHLH2	CCDC169-SOHLH2 readthrough	O	CCDC169-SOHLH2 protein|C13orf38-SOHLH2 readthrough|Spermatogenesis- and oogenesis-specific basic helix-loop-helix-containing protein 2	20201124	-
9606	100526767	RNF103-CHMP3	-	CGI149|CHMP3|NEDF|RNF103-VPS24|VPS24|hVps24	HGNC:HGNC:38847|Ensembl:ENSG00000249884	2	2p11.2	RNF103-CHMP3 readthrough	protein-coding	RNF103-CHMP3	RNF103-CHMP3 readthrough	O	RNF103-CHMP3 protein|Charged multivesicular body protein 3|Chromatin-modifying protein 3|Neuroendocrine differentiation factor|RNF103-CHMP3 read-through|RNF103-VPS24 readthrough|Vacuolar protein sorting-associated protein 24	20201124	-
9606	100526771	SMIM35	-	TMPRSS4-AS1	HGNC:HGNC:44179	11	11q23.3	small integral membrane protein 35	protein-coding	SMIM35	small integral membrane protein 35	O	small integral membrane protein 35|TMPRSS4 antisense RNA 1 (non-protein coding)	20201124	-
9606	100526772	STIMATE-MUSTN1	-	TMEM110-MUSTN1	HGNC:HGNC:38834|Ensembl:ENSG00000248592	3	3p21.1	STIMATE-MUSTN1 readthrough	protein-coding	STIMATE-MUSTN1	STIMATE-MUSTN1 readthrough	O	TMEM110-MUSTN1 fusion protein|TMEM110-MUSTN1 read-through transcript|TMEM110-MUSTN1 readthrough	20201124	-
9606	100526773	EPPIN-WFDC6	-	SPINLW1-WFDC6	HGNC:HGNC:38825|Ensembl:ENSG00000249139	20	20q13.12	EPPIN-WFDC6 readthrough	protein-coding	EPPIN-WFDC6	EPPIN-WFDC6 readthrough	O	SPINLW1-WFDC6 fusion protein|SPINLW1-WFDC6 read-through transcript|SPINLW1-WFDC6 readthrough	20201124	-
9606	100526776	CSNK1A1P3	-	-	HGNC:HGNC:38669	5	5q15	casein kinase 1 alpha 1 pseudogene 3	pseudo	CSNK1A1P3	casein kinase 1 alpha 1 pseudogene 3	O	-	20201124	-
9606	100526783	ARPIN-AP3S2	-	ARPIN|C15orf38|C15orf38-AP3S2	HGNC:HGNC:38824|Ensembl:ENSG00000250021	15	15q26.1	ARPIN-AP3S2 readthrough	protein-coding	ARPIN-AP3S2	ARPIN-AP3S2 readthrough	O	C15orf38-AP3S2 fusion protein|Arp2/3 inhibition protein|C15orf38-AP3S2 readthrough	20201124	-
9606	100526790	TST1	-	-	MIM:613636	11	11p14	Tuberculin skin test reactivity, absence of	unknown	-	-	-	-	20190816	-
9606	100526791	DEL19P13.13	-	C19DELp13.13|C19DUPp13.13|DUP19p13.13	MIM:613638	19	19p13.13	Chromosome 19p13.13 deletion syndrome	unknown	-	-	-	-	20190816	-
9606	100526793	CKS1BP5	-	-	HGNC:HGNC:17640	5	5q31.3	CDC28 protein kinase regulatory subunit 1B pseudogene 5	pseudo	CKS1BP5	CDC28 protein kinase regulatory subunit 1B pseudogene 5	O	-	20201124	-
9606	100526794	NT5C1B-RDH14	-	AIRP|NT5C1B|cN-IB|cN1B	HGNC:HGNC:38831|Ensembl:ENSG00000250741	2	2p24.2	NT5C1B-RDH14 readthrough	protein-coding	NT5C1B-RDH14	NT5C1B-RDH14 readthrough	O	NT5C1B-RDH14 protein|Cytosolic 5'-nucleotidase 1B|Cytosolic 5'-nucleotidase IB|NT5C1B-RDH14 read-through transcript	20201124	-
9606	100526820	CAHM	-	LINC00468	MIM:615930|HGNC:HGNC:42860|Ensembl:ENSG00000270419	6	6q26	colon adenocarcinoma hypermethylated	ncRNA	CAHM	colon adenocarcinoma hypermethylated	O	colon adenocarcinoma hypermethylated (non-protein coding)|long intergenic non-protein coding RNA 468	20201124	-
9606	100526823	TST2	-	-	MIM:613637	5	5p15	Tuberculin skin test reactivity QTL	unknown	-	-	-	-	20190816	-
9606	100526825	INMT-MINDY4	-	INMT-FAM188B	HGNC:HGNC:41995|Ensembl:ENSG00000254959	7	7p14.3	INMT-MINDY4 readthrough (NMD candidate)	ncRNA	INMT-MINDY4	INMT-MINDY4 readthrough (NMD candidate)	O	INMT-FAM188B readthrough (NMD candidate)|INMT-FAM188B readthrough (non-protein coding)	20201124	-
9606	100526830	SLX1A-SULT1A3	-	HAST3|M-PST|ST1A3|STM|SULT1A3|TL-PST	HGNC:HGNC:44437|Ensembl:ENSG00000213599	16	16p11.2	SLX1A-SULT1A3 readthrough (NMD candidate)	ncRNA	SLX1A-SULT1A3	SLX1A-SULT1A3 readthrough (NMD candidate)	O	Aryl sulfotransferase 1A3/1A4|Catecholamine-sulfating phenol sulfotransferase|Monoamine-sulfating phenol sulfotransferase|Placental estrogen sulfotransferase|SLX1A-SULT1A3 readthrough (non-protein coding)|Sulfotransferase 1A3|Sulfotransferase 1A3/1A4|Sulfotransferase, monoamine-preferring|Thermolabile phenol sulfotransferase	20201124	-
9606	100526831	SLX1B-SULT1A4	-	-	HGNC:HGNC:48353|Ensembl:ENSG00000260280	16	16p11.2	SLX1B-SULT1A4 readthrough (NMD candidate)	ncRNA	SLX1B-SULT1A4	SLX1B-SULT1A4 readthrough (NMD candidate)	O	-	20201124	-
9606	100526832	PHOSPHO2-KLHL23	-	-	Ensembl:ENSG00000213160	2	2q31.1	PHOSPHO2-KLHL23 readthrough	protein-coding	-	-	-	kelch-like protein 23	20201124	-
9606	100526833	SEPT5-GP1BB	-	GP1BB|GPIb-beta|GPIbB	Ensembl:ENSG00000284874	22	22q11.21	SEPT5-GP1BB readthrough	ncRNA	-	-	-	Antigen CD42b-beta|GP-Ib beta|Platelet glycoprotein Ib beta chain	20201124	-
9606	100526835	FPGT-TNNI3K	-	CARK|TNNI3K	HGNC:HGNC:42952|Ensembl:ENSG00000259030	1	1p31.1	FPGT-TNNI3K readthrough	protein-coding	FPGT-TNNI3K	FPGT-TNNI3K readthrough	O	FPGT-TNNI3K fusion protein|Cardiac ankyrin repeat kinase|Cardiac troponin I-interacting kinase|Serine/threonine-protein kinase TNNI3K|TNNI3-interacting kinase	20201124	-
9606	100526836	BLOC1S5-TXNDC5	-	MUTED-TXNDC5	HGNC:HGNC:42001|Ensembl:ENSG00000259040	6	6p24.3	BLOC1S5-TXNDC5 readthrough (NMD candidate)	ncRNA	BLOC1S5-TXNDC5	BLOC1S5-TXNDC5 readthrough (NMD candidate)	O	BLOC1S5-TXNDC5 readthrough (non-protein coding)|MUTED-TXNDC5 readthrough (non-protein coding)	20201124	-
9606	100526837	EEF1E1-BLOC1S5	-	EEF1E1-MUTED	HGNC:HGNC:49187	6	6p24.3	EEF1E1-BLOC1S5 readthrough (NMD candidate)	ncRNA	EEF1E1-BLOC1S5	EEF1E1-BLOC1S5 readthrough (NMD candidate)	O	EEF1E1-MUTED readthrough	20201124	-
9606	100526838	LOC100526838	-	-	-	16	16q12.1	chromosome 18 open reading frame 32 pseudogene	pseudo	-	-	-	-	20201124	-
9606	100526839	LOC100526839	-	-	-	1	1q25.3	chromosome 18 open reading frame 32 pseudogene	pseudo	-	-	-	-	20201124	-
9606	100526840	LOC100526840	-	-	-	2	2q21.3	chromosome 18 open reading frame 32 pseudogene	pseudo	-	-	-	-	20201124	-
9606	100526841	LOC100526841	-	-	-	2	2q33.2	chromosome 18 open reading frame 32 pseudogene	pseudo	-	-	-	-	20201124	-
9606	100526842	RPL17-C18orf32	-	PD-1|RPL17	HGNC:HGNC:44661|Ensembl:ENSG00000215472	18	18q21.1	RPL17-C18orf32 readthrough	protein-coding	RPL17-C18orf32	RPL17-C18orf32 readthrough	O	RPL17-C18orf32 protein|60S ribosomal protein L17|60S ribosomal protein L23|Large ribosomal subunit protein uL22	20201124	-
9606	100527943	TGIF2-RAB5IF	-	TGIF2-C20orf24	HGNC:HGNC:44664|Ensembl:ENSG00000259399	20	20q11.23	TGIF2-RAB5IF readthrough	protein-coding	TGIF2-RAB5IF	TGIF2-RAB5IF readthrough	O	TGIF2-C20orf24 protein|TGIF2-C20orf24 readthrough	20201206	-
9606	100527945	NDUFA12P1	-	-	HGNC:HGNC:39419|Ensembl:ENSG00000225999	13	13q32.3	NADH:ubiquinone oxidoreductase subunit A12 pseudogene 1	pseudo	NDUFA12P1	NADH:ubiquinone oxidoreductase subunit A12 pseudogene 1	O	NADH dehydrogenase (ubiquinone) 1 alpha subcomplex, 12 pseudogene 1	20201124	-
9606	100527946	PDCD5P1	-	-	HGNC:HGNC:49885	12	12p12.3	programmed cell death 5 pseudogene 1	pseudo	PDCD5P1	programmed cell death 5 pseudogene 1	O	-	20201124	-
9606	100527947	PDCD5P2	-	-	HGNC:HGNC:49886	5	5q13.3	programmed cell death 5 pseudogene 2	pseudo	PDCD5P2	programmed cell death 5 pseudogene 2	O	-	20201124	-
9606	100527948	HMGB1P27	-	-	HGNC:HGNC:39118	2	2q32.3	high mobility group box 1 pseudogene 27	pseudo	HMGB1P27	high mobility group box 1 pseudogene 27	O	-	20201124	-
9606	100527949	GIMAP1-GIMAP5	-	-	HGNC:HGNC:51257|Ensembl:ENSG00000281887	7	7q36.1	GIMAP1-GIMAP5 readthrough	protein-coding	GIMAP1-GIMAP5	GIMAP1-GIMAP5 readthrough	O	GIMAP1-GIMAP5 protein	20201124	-
9606	100527950	GJA9-MYCBP	-	Cx58|Cx59|GJA10|GJA9	-	1	1p34.3	GJA9-MYCBP readthrough	ncRNA	-	-	-	Connexin-58|Connexin-59|Gap junction alpha-10 protein|Gap junction alpha-9 protein	20201124	-
9606	100527960	MROH7-TTC4	-	C1orf175|HEATR8|HEATR8-TTC4|MROH7	HGNC:HGNC:49180|Ensembl:ENSG00000271723	1	1p32.3	MROH7-TTC4 readthrough (NMD candidate)	ncRNA	MROH7-TTC4	MROH7-TTC4 readthrough (NMD candidate)	O	HEAT repeat-containing protein 8|HEATR8-TTC4 readthrough|Maestro heat-like repeat-containing protein family member 7	20201124	-
9606	100527963	PMF1-BGLAP	-	PMF-1|PMF1	HGNC:HGNC:42953|Ensembl:ENSG00000260238	1	1q22	PMF1-BGLAP readthrough	protein-coding	PMF1-BGLAP	PMF1-BGLAP readthrough	O	PMF1-BGLAP protein|polyamine-modulated factor 1	20201124	-
9606	100527964	LHX4-AS1	-	-	HGNC:HGNC:40982|Ensembl:ENSG00000230124	1	1q25.2	LHX4 antisense RNA 1	ncRNA	LHX4-AS1	LHX4 antisense RNA 1	O	-	20201124	-
9606	100527978	TLCD4-RWDD3	-	TMEM56-RWDD3	HGNC:HGNC:49388|Ensembl:ENSG00000271092	1	1p21.3	TLCD4-RWDD3 readthrough	protein-coding	TLCD4-RWDD3	TLCD4-RWDD3 readthrough	O	TMEM56-RWDD3 protein|TMEM56-RWDD3 readthrough	20201124	-
9606	100528006	DPPA5P3	-	-	HGNC:HGNC:44688	10	10p15.1	developmental pluripotency associated 5 pseudogene 3	pseudo	DPPA5P3	developmental pluripotency associated 5 pseudogene 3	O	-	20201124	-
9606	100528007	BORCS7-ASMT	-	C10orf32-AS3MT|C10orf32-ASMT	HGNC:HGNC:49183	10	10q24.32	BORCS7-ASMT readthrough (NMD candidate)	ncRNA	BORCS7-ASMT	BORCS7-ASMT readthrough (NMD candidate)	O	C10orf32-ASMT readthrough (NMD candidate)	20201124	-
9606	100528016	TMX2-CTNND1	-	CAS|CTNND1|p120(cas)|p120(ctn)	HGNC:HGNC:41992|Ensembl:ENSG00000288534	11	11q12.1	TMX2-CTNND1 readthrough (NMD candidate)	ncRNA	TMX2-CTNND1	TMX2-CTNND1 readthrough (NMD candidate)	O	Cadherin-associated Src substrate|Catenin delta-1|TMX2-CTNND1 readthrough (non-protein coding)|p120 catenin	20201124	-
9606	100528017	SAA2-SAA4	-	-	HGNC:HGNC:39550|Ensembl:ENSG00000255071	11	11p15.1	SAA2-SAA4 readthrough	protein-coding	SAA2-SAA4	SAA2-SAA4 readthrough	O	SAA2-SAA4 protein|SAA2-SAA4 read-through transcript	20201124	-
9606	100528018	ARL2-SNX15	-	-	HGNC:HGNC:49197|Ensembl:ENSG00000273003	11	11q13.1	ARL2-SNX15 readthrough (NMD candidate)	ncRNA	ARL2-SNX15	ARL2-SNX15 readthrough (NMD candidate)	O	-	20201124	-
9606	100528019	HSPB2-C11orf52	-	C11orf52	HGNC:HGNC:41996|Ensembl:ENSG00000254445	11	11q23.1	HSPB2-C11orf52 readthrough (NMD candidate)	ncRNA	HSPB2-C11orf52	HSPB2-C11orf52 readthrough (NMD candidate)	O	HSPB2-C11orf52 readthrough (non-protein coding)|Uncharacterized protein C11orf52	20201124	-
9606	100528020	FAM187A	-	-	HGNC:HGNC:35153|Ensembl:ENSG00000214447	17	17q21.31	family with sequence similarity 187 member A	protein-coding	FAM187A	family with sequence similarity 187 member A	O	Ig-like V-type domain-containing protein FAM187A	20201124	-
9606	100528021	ST20-MTHFS	-	MTHFS	HGNC:HGNC:44655|Ensembl:ENSG00000259332	15	15q25.1	ST20-MTHFS readthrough	protein-coding	ST20-MTHFS	ST20-MTHFS readthrough	O	ST20-MTHFS protein|5,10-methenyl-tetrahydrofolate synthetase|5-formyltetrahydrofolate cyclo-ligase|Methenyl-THF synthetase	20201124	-
9606	100528022	BLOC1S1-RDH5	-	-	-	12	12q13.2	BLOC1S1-RDH5 readthrough	ncRNA	-	-	-	-	20201124	-
9606	100528023	PPR1	-	PPR	MIM:132100	6	6p21.1	Photoparoxysmal response 1	unknown	-	-	-	-	20190816	-
9606	100528024	DEL11P13	-	C11DELp13|WAGR	MIM:194072	11	11p13	Wilms tumor, aniridia, genitourinary anomalies and mental retardation syndrome	unknown	-	-	-	-	20190816	-
9606	100528025	SXGQTL1	-	-	MIM:613498	17	17p13	Sex hormone-binding blobulin circulating level QTL 1	unknown	-	-	-	-	20190816	-
9606	100528026	DEL4Q21	-	C4DELq21	MIM:613509	4	4q21	Chromosome 4q21 deletion syndrome	unknown	-	-	-	-	20190816	-
9606	100528027	RJBS	-	-	MIM:613658	-	-	Rajab syndrome	unknown	-	-	-	-	20200904	-
9606	100528030	POC1B-GALNT4	-	GALNT4|GalNAc-T4	HGNC:HGNC:42957|Ensembl:ENSG00000259075	12	12q21.33	POC1B-GALNT4 readthrough	protein-coding	POC1B-GALNT4	POC1B-GALNT4 readthrough	O	POC1B-GALNT4 protein|POC1B-GALNT4 fusion|Polypeptide GalNAc transferase 4|Polypeptide N-acetylgalactosaminyltransferase 4|Protein-UDP acetylgalactosaminyltransferase 4|UDP-GalNAc:polypeptide N-acetylgalactosaminyltransferase 4|pp-GaNTase 4	20201124	-
9606	100528031	FKBP1A-SDCBP2	-	-	HGNC:HGNC:41997	20	20p13	FKBP1A-SDCBP2 readthrough (NMD candidate)	ncRNA	FKBP1A-SDCBP2	FKBP1A-SDCBP2 readthrough (NMD candidate)	O	FKBP1A-SDCBP2 readthrough (non-protein coding)	20201124	-
9606	100528032	KLRC4-KLRK1	-	-	HGNC:HGNC:48357	12	12p13.2	KLRC4-KLRK1 readthrough	protein-coding	KLRC4-KLRK1	KLRC4-KLRK1 readthrough	O	NKG2-D type II integral membrane protein|NK cell receptor D|NKG2-D-activating NK receptor|killer cell lectin-like receptor subfamily K member 1	20201213	-
9606	100528061	GGCTP1	-	-	HGNC:HGNC:54609	5	5q15	GGCT pseudogene 1	pseudo	GGCTP1	GGCT pseudogene 1	O	gamma-glutamylcyclotransferase pseudogene	20201124	-
9606	100528062	ARMCX5-GPRASP2	-	ARMCX5-GPRASP2-BHLHB9-LINC00630|bHLHb9|p60TRP	HGNC:HGNC:42000|Ensembl:ENSG00000286237	X	Xq22.1	ARMCX5-GPRASP2 readthrough	protein-coding	ARMCX5-GPRASP2	ARMCX5-GPRASP2 readthrough	O	G-protein coupled receptor-associated sorting protein 2|protein BHLHb9|ARMCX5-GPRASP2-BHLHB9-LINC00630 readthrough|transcription regulator of 60 kDa	20201213	-
9606	100528063	GGCTP3	-	-	HGNC:HGNC:54611	2	2p16.3	GGCT pseudogene 3	pseudo	GGCTP3	GGCT pseudogene 3	O	gamma-glutamylcyclotransferase pseudogene	20201124	-
9606	100528064	NEDD8-MDP1	-	-	HGNC:HGNC:39551|Ensembl:ENSG00000255526	14	14q12	NEDD8-MDP1 readthrough	protein-coding	NEDD8-MDP1	NEDD8-MDP1 readthrough	O	NEDD8-MDP1 protein|NEDD8-MDP1 read-through transcript	20201124	-
9606	100529052	GGCTP2	-	-	HGNC:HGNC:54610	20	20p11.23	GGCT pseudogene 2	pseudo	GGCTP2	GGCT pseudogene 2	O	gamma-glutamylcyclotransferase pseudogene	20201124	-
9606	100529063	BCL2L2-PABPN1	-	-	HGNC:HGNC:42959|Ensembl:ENSG00000258643	14	14q11.2	BCL2L2-PABPN1 readthrough	protein-coding	BCL2L2-PABPN1	BCL2L2-PABPN1 readthrough	O	BCL2L2-PABPN1 protein	20201208	-
9606	100529067	SERF2-C15ORF63	-	C15orf63|HYPK	-	15	15q15.3	SERF2-C15orf63 readthrough	ncRNA	-	-	-	Huntingtin yeast partner K|Huntingtin-interacting protein K	20201124	-
9606	100529097	RPL36A-HNRNPH2	-	-	HGNC:HGNC:48349|Ensembl:ENSG00000257529	X	Xq22.1	RPL36A-HNRNPH2 readthrough	protein-coding	RPL36A-HNRNPH2	RPL36A-HNRNPH2 readthrough	O	RPL36A-HNRNPH2 protein	20201124	-
9606	100529099	DUP2Q31.1	-	C2DUPq31.1	MIM:613681	2	2q31.1	Chromosome 2q31.1 duplication syndrome	unknown	-	-	-	-	20190816	-
9606	100529111	NPLP1	-	-	HGNC:HGNC:54747	2	2p22.1	NPL pseudogene 1	pseudo	NPLP1	NPL pseudogene 1	O	N-acetylneuraminate pyruvate lyase (dihydrodipicolinate synthase) pseudogene	20201124	-
9606	100529118	DELXP22.11	-	AUTSX4|CXDELp22.11	MIM:300830	-	-	Autism, X-linked, susceptibility to, 4	unknown	-	-	-	-	20170408	-
9606	100529119	SCLL	-	-	MIM:613523	8	8p11	Chromosome 8p11 myeloproliferative syndrome	unknown	-	-	-	-	20190816	-
9606	100529141	LGTN	-	-	MIM:151625|HGNC:HGNC:39494	-	-	ligatin	protein-coding	LGTN	ligatin	O	-	20200405	-
9606	100529144	CORO7-PAM16	-	CORO7|Coronin-7|Crn7	HGNC:HGNC:44424|Ensembl:ENSG00000103426	16	16p13.3	CORO7-PAM16 readthrough	protein-coding	CORO7-PAM16	CORO7-PAM16 readthrough	O	CORO7-PAM16 protein|70 kDa WD repeat tumor rejection antigen homolog	20201124	-
9606	100529145	TEN1-CDK3	-	C17orf106|C17orf106-CDK3|TEN1	HGNC:HGNC:44420|Ensembl:ENSG00000261408	17	17q25.1	TEN1-CDK3 readthrough (NMD candidate)	ncRNA	TEN1-CDK3	TEN1-CDK3 readthrough (NMD candidate)	O	CST complex subunit TEN1|Protein telomeric pathways with STN1 homolog|TEN1-CDK3 readthrough (non-protein coding)|Telomere length regulation protein TEN1 homolog	20201124	-
9606	100529146	DER22T11-22	-	-	MIM:609029	22	22q11.2	Emanuel syndrome	unknown	-	-	-	-	20190816	-
9606	100529147	MMRFCGU	-	-	MIM:613680	-	-	Microcephaly, mental retardation, and distinctive facies, with cardiac and genitourinary malformations	unknown	-	-	-	-	20170408	-
9606	100529148	MDNS	-	-	MIM:613689	22	22q12.3-q13.1	Mammary-digital-nail syndrome	unknown	-	-	-	-	20190816	-
9606	100529149	DER22T8-22	-	-	MIM:613700	22	22q11.2	Supernumerary der(22)t(8-22) syndrome	unknown	-	-	-	-	20190816	-
9606	100529151	IBD11	-	-	MIM:191390	7	7q22	Inflammatory bowel disease 11	unknown	-	-	-	-	20190816	-
9606	100529207	RAD51L3-RFFL	-	-	-	17	17q12	RAD51L3-RFFL readthrough	ncRNA	-	-	-	-	20201124	-
9606	100529209	RNASEK-C17orf49	-	BAP18|C17orf49	HGNC:HGNC:44419|Ensembl:ENSG00000161939	17	17p13.1	RNASEK-C17orf49 readthrough	ncRNA	RNASEK-C17orf49	RNASEK-C17orf49 readthrough	O	BPTF-associated protein of 18 kDa|Chromatin complexes subunit BAP18|RNASEK-C17orf49 readthrough (non-protein coding)	20201124	-
9606	100529211	TMEM256-PLSCR3	-	C17orf61-PLSCR3|PLSCR3	HGNC:HGNC:49186	17	17p13.1	TMEM256-PLSCR3 readthrough (NMD candidate)	ncRNA	TMEM256-PLSCR3	TMEM256-PLSCR3 readthrough (NMD candidate)	O	Ca(2+)-dependent phospholipid scramblase 3|PL scramblase 3|Phospholipid scramblase 3	20201124	-
9606	100529215	ZNF559-ZNF177	-	-	HGNC:HGNC:42964|Ensembl:ENSG00000270011	19	19p13.2	ZNF559-ZNF177 readthrough	protein-coding	ZNF559-ZNF177	ZNF559-ZNF177 readthrough	O	zinc finger protein 177	20201213	-
9606	100529221	DEL6Q11Q14	-	C6DELq11q14	MIM:613544	6	6q11-q14	Chromosome 6q11-q14 deletion syndrome	unknown	-	-	-	-	20190816	-
9606	100529222	STQTL23	-	-	MIM:613548	1	1p32	Stature QTL 23	unknown	-	-	-	-	20170408	-
9606	100529223	STQTL24	-	-	MIM:613549	2	2p16	Stature QTL 24	unknown	-	-	-	-	20170408	-
9606	100529224	FWS	-	-	MIM:613606	1	1p33-p31.1	Forsythe-Wakeling syndrome	unknown	-	-	-	-	20170408	-
9606	100529226	DUP17Q21.31	-	C17DUPq21.31	MIM:613533	17	17q21.31	Chromosome 17q21.31 duplication syndrome	unknown	-	-	-	-	20190816	-
9606	100529227	STQTL22	-	-	MIM:613547	16	16q24	Stature QTL 22	unknown	-	-	-	-	20190816	-
9606	100529228	TRIP4Q32.1Q32.2	-	C4TRIPq32.1q32.2	MIM:613603	4	4q32.1-q32.2	Chromosome 4q32.1-q32.2 triplication syndrome	unknown	-	-	-	-	20190816	-
9606	100529229	FAME3	-	FCMTE3	MIM:613608	-	-	Epilepsy, familial adult myoclonic, 3	unknown	-	-	-	-	20191117	-
9606	100529230	LGMD1H	-	-	MIM:613530	3	3p25-p23	limb girdle muscular dystrophy 1H (autosomal dominant)	unknown	-	-	-	-	20191002	-
9606	100529231	MACST	-	-	MIM:613545	1	1p34-p32	Macrostomia	unknown	-	-	-	-	20170408	-
9606	100529239	RPS10-NUDT3	-	-	HGNC:HGNC:49181|Ensembl:ENSG00000270800	6	6p21.31	RPS10-NUDT3 readthrough	protein-coding	RPS10-NUDT3	RPS10-NUDT3 readthrough	O	RPS10-NUDT3 protein|ribosomal protein S10 homologue	20201124	-
9606	100529240	ZNF816-ZNF321P	-	ZNF816-ZNF321	HGNC:HGNC:38879|Ensembl:ENSG00000221874	19	19q13.41	ZNF816-ZNF321P readthrough	protein-coding	ZNF816-ZNF321P	ZNF816-ZNF321P readthrough	O	ZNF816-ZNF321 protein|ZNF816-ZNF321 read-through transcript|ZNF816-ZNF321 readthrough	20201124	-
9606	100529241	HSPE1-MOB4	-	HSPE1-PHOCN	HGNC:HGNC:49184|Ensembl:ENSG00000270757	2	2q33.1	HSPE1-MOB4 readthrough	protein-coding	HSPE1-MOB4	HSPE1-MOB4 readthrough	O	HSPE1-MOB4 protein	20210123	-
9606	100529242	DEL1Q41Q42	-	C1DELq41q42	MIM:612530	1	1q41-q42	Chromosome 1q41-q42 deletion syndrome	unknown	-	-	-	-	20170408	-
9606	100529243	DEL2P12P11.2	-	C2DELp12p11.2	MIM:613564	2	2p12-p11.2	Chromosome 2p12-p11.2 deletion syndrome	unknown	-	-	-	-	20190816	-
9606	100529251	CKLF-CMTM1	-	-	HGNC:HGNC:39977|Ensembl:ENSG00000254788	16	16q21	CKLF-CMTM1 readthrough	protein-coding	CKLF-CMTM1	CKLF-CMTM1 readthrough	O	CKLF-CMTM1 protein	20201124	-
9606	100529257	SYNJ2BP-COX16	-	-	HGNC:HGNC:48350|Ensembl:ENSG00000258644	14	14q24.2	SYNJ2BP-COX16 readthrough	protein-coding	SYNJ2BP-COX16	SYNJ2BP-COX16 readthrough	O	SYNJ2BP-COX16 protein	20201124	-
9606	100529261	CHURC1-FNTB	-	FNTB|FTase-beta	HGNC:HGNC:42960|Ensembl:ENSG00000125954	14	14q23.3	CHURC1-FNTB readthrough	protein-coding	CHURC1-FNTB	CHURC1-FNTB readthrough	O	CHURC1-FNTB protein|CAAX farnesyltransferase subunit beta|Protein farnesyltransferase subunit beta|Ras proteins prenyltransferase subunit beta	20201124	-
9606	100529262	MIA-RAB4B	-	RAB4B	HGNC:HGNC:48352	19	19q13.2	MIA-RAB4B readthrough (NMD candidate)	ncRNA	MIA-RAB4B	MIA-RAB4B readthrough (NMD candidate)	O	Ras-related protein Rab-4B	20201124	-
9606	100529264	RAB4B-EGLN2	-	EGLN2|EIT-6|EIT6|HIF-PH1|HPH-1|HPH-3|PHD1|RERT-lncRNA	HGNC:HGNC:44465	19	19q13.2	RAB4B-EGLN2 readthrough (NMD candidate)	ncRNA	RAB4B-EGLN2	RAB4B-EGLN2 readthrough (NMD candidate)	O	Egl nine homolog 2|Estrogen-induced tag 6|HIF-prolyl hydroxylase 1|Hypoxia-inducible factor prolyl hydroxylase 1|Prolyl hydroxylase domain-containing protein 1|RAB4B-EGLN2 readthrough (non-protein coding)|RAB4B-EGLN2 readthrough long non-coding RNA	20201124	-
9606	100529855	ZNF625-ZNF20	-	-	HGNC:HGNC:48368	19	19p13.2	ZNF625-ZNF20 readthrough (NMD candidate)	ncRNA	ZNF625-ZNF20	ZNF625-ZNF20 readthrough (NMD candidate)	O	-	20201124	-
9606	100532724	NPHP3-ACAD11	-	NPHP3	HGNC:HGNC:48351|Ensembl:ENSG00000274810	3	3q22.1	NPHP3-ACAD11 readthrough (NMD candidate)	ncRNA	NPHP3-ACAD11	NPHP3-ACAD11 readthrough (NMD candidate)	O	Nephrocystin-3	20201124	-
9606	100532726	NDUFC2-KCTD14	-	-	HGNC:HGNC:42956|Ensembl:ENSG00000259112	11	11q14.1	NDUFC2-KCTD14 readthrough	protein-coding	NDUFC2-KCTD14	NDUFC2-KCTD14 readthrough	O	NADH dehydrogenase [ubiquinone] 1 subunit C2, isoform 2|NADH dehydrogenase [ubiquinone] 1 subunit C2|NDUFC2-KCTD14 readthrough transcript protein	20201124	-
9606	100532731	COMMD3-BMI1	-	BMI1|PCGF4|RNF51	HGNC:HGNC:48326|Ensembl:ENSG00000269897	10	10p12.2	COMMD3-BMI1 readthrough	protein-coding	COMMD3-BMI1	COMMD3-BMI1 readthrough	O	COMMD3-BMI1 read-through protein|Polycomb complex protein BMI-1|Polycomb group RING finger protein 4|RING finger protein 51	20201124	-
9606	100532732	MSH5-SAPCD1	-	MSH5-C6orf26	HGNC:HGNC:41994|Ensembl:ENSG00000255152	6	6p21.33	MSH5-SAPCD1 readthrough (NMD candidate)	ncRNA	MSH5-SAPCD1	MSH5-SAPCD1 readthrough (NMD candidate)	O	MSH5-C6orf26 readthrough (non-protein coding)|MSH5-SAPCD1 readthrough (non-protein coding)	20201124	-
9606	100532735	INO80B-WBP1	-	-	HGNC:HGNC:49199|Ensembl:ENSG00000274049	2	2p13.1	INO80B-WBP1 readthrough (NMD candidate)	ncRNA	INO80B-WBP1	INO80B-WBP1 readthrough (NMD candidate)	O	-	20201124	-
9606	100532736	MICOS10-NBL1	-	C1orf151-NBL1|DAN|DAND1|MINOS1-NBL1|NBL1	HGNC:HGNC:48338|Ensembl:ENSG00000158747	1	1p36.13	MICOS10-NBL1 readthrough	protein-coding	MICOS10-NBL1	MICOS10-NBL1 readthrough	O	C1orf151-NBL1 read-through protein|MINOS1-NBL1 readthrough|Neuroblastoma suppressor of tumorigenicity 1|Protein N03|Zinc finger protein DAN	20201124	-
9606	100532737	ATP6V1G2-DDX39B	-	-	HGNC:HGNC:41999|Ensembl:ENSG00000254870	6	6p21.33	ATP6V1G2-DDX39B readthrough (NMD candidate)	ncRNA	ATP6V1G2-DDX39B	ATP6V1G2-DDX39B readthrough (NMD candidate)	O	ATP6V1G2-DDX39B readthrough (non-protein coding)	20201124	-
9606	100532738	DEL1P32P31	-	C1DELp32p31	MIM:613735	-	-	Chromosome 1p32-p31 deletion syndrome	unknown	-	-	-	-	20170422	-
9606	100532742	PIR-FIGF	-	-	-	X	Xp22.2	PIR-FIGF readthrough	ncRNA	-	-	-	-	20201124	-
9606	100532746	PPT2-EGFL8	-	PPT-2|PPT2	HGNC:HGNC:48343|Ensembl:ENSG00000258388	6	6p21.32	PPT2-EGFL8 readthrough (NMD candidate)	ncRNA	PPT2-EGFL8	PPT2-EGFL8 readthrough (NMD candidate)	O	Lysosomal thioesterase PPT2|S-thioesterase G14	20201124	-
9606	100532749	LOC100532749	-	-	-	3	3q13.2	ubiquitination factor E4A (UFD2 homolog, yeast) pseudogene	pseudo	-	-	-	-	20201124	-
9606	100533105	C8orf44-SGK3	-	-	HGNC:HGNC:48354|Ensembl:ENSG00000288602	8	8q13.1	C8orf44-SGK3 readthrough	protein-coding	C8orf44-SGK3	C8orf44-SGK3 readthrough	O	serine/threonine-protein kinase Sgk3|cytokine-independent survival kinase|serum/glucocorticoid-regulated kinase 3	20201124	-
9606	100533106	ZHX1-C8orf76	-	-	HGNC:HGNC:42975|Ensembl:ENSG00000259305	8	8q24.13	ZHX1-C8orf76 readthrough	protein-coding	ZHX1-C8orf76	ZHX1-C8orf76 readthrough	O	zinc fingers and homeoboxes protein 1, isoform 2|ZHX1-C8orf76 readthrough transcript protein|zinc fingers and homeoboxes protein 1	20201124	-
9606	100533107	RTEL1-TNFRSF6B	-	-	HGNC:HGNC:44095|Ensembl:ENSG00000026036	20	20q13.33	RTEL1-TNFRSF6B readthrough (NMD candidate)	ncRNA	RTEL1-TNFRSF6B	RTEL1-TNFRSF6B readthrough (NMD candidate)	O	RTEL1-TNFRSF6B readthrough (non-protein coding)	20201124	-
9606	100533111	ZNF670-ZNF695	-	-	HGNC:HGNC:49200|Ensembl:ENSG00000135747	1	1q44	ZNF670-ZNF695 readthrough (NMD candidate)	ncRNA	ZNF670-ZNF695	ZNF670-ZNF695 readthrough (NMD candidate)	O	-	20201124	-
9606	100533177	KRTAP29-1	-	KAP29.2	HGNC:HGNC:34211|Ensembl:ENSG00000212658	17	17q21.2	keratin associated like protein 29-1	protein-coding	KRTAP29-1	keratin associated like protein 29-1	O	keratin-associated protein 29-1|Keratin-associated protein 29.2|keratin associated protein 29-1	20201124	-
9606	100533178	PRORY	-	CYorf17	HGNC:HGNC:38732	Y	Yq11.223	proline rich Y-linked	ncRNA	PRORY	proline rich Y-linked	O	-	20201213	-
9606	100533179	UBE2F-SCLY	-	-	HGNC:HGNC:48339|Ensembl:ENSG00000258984	2	2q37.3	UBE2F-SCLY readthrough (NMD candidate)	ncRNA	UBE2F-SCLY	UBE2F-SCLY readthrough (NMD candidate)	O	-	20201124	-
9606	100533181	FXYD6-FXYD2	-	FXYD6	HGNC:HGNC:39978|Ensembl:ENSG00000255245	11	11q23.3	FXYD6-FXYD2 readthrough	protein-coding	FXYD6-FXYD2	FXYD6-FXYD2 readthrough	O	FXYD6-FXYD2 read-through protein|FXYD domain-containing ion transport regulator 6|Phosphohippolin	20201124	-
9606	100533182	SEC24B-AS1	-	1/2-SBSRNA4	HGNC:HGNC:44003|Ensembl:ENSG00000247950	4	4q25	SEC24B antisense RNA 1	ncRNA	SEC24B-AS1	SEC24B antisense RNA 1	O	SEC24B antisense RNA 1 (non-protein coding)|lncRNA_BC009800	20201124	-
9606	100533183	ZNF664-RFLNA	-	-	Ensembl:ENSG00000178882	12	12q24.31	ZNF664-RFLNA readthrough	protein-coding	-	-	-	refilin-A|ZNF664-FAM101A readthrough|filamin-interacting protein FAM101A|regulator of filamin protein A	20201124	-
9606	100533184	ARHGAP19-SLIT1	-	ARHGAP19	HGNC:HGNC:48348|Ensembl:ENSG00000269891	10	10q24.1	ARHGAP19-SLIT1 readthrough (NMD candidate)	ncRNA	ARHGAP19-SLIT1	ARHGAP19-SLIT1 readthrough (NMD candidate)	O	Rho GTPase-activating protein 19|Rho-type GTPase-activating protein 19	20201124	-
9606	100533195	FAM24B-CUZD1	-	CUZD1	Ensembl:ENSG00000286088	10	10q26.13	FAM24B-CUZD1 readthrough	ncRNA	-	-	-	CUB and ZP domain-containing protein 1|CUB and zona pellucida-like domain-containing protein 1|Transmembrane protein UO-44	20201124	-
9606	100533464	PRH1-PRR4	-	PRH1	Ensembl:ENSG00000275778	12	12p13.2	PRH1-PRR4 readthrough	ncRNA	-	-	-	-	20201124	-
9606	100533467	BIVM-ERCC5	-	ERCC5-202	HGNC:HGNC:43690|Ensembl:ENSG00000270181	13	13q33.1	BIVM-ERCC5 readthrough	protein-coding	BIVM-ERCC5	BIVM-ERCC5 readthrough	O	BIVM-ERCC5 protein	20201124	-
9606	100533483	DNAAF4-CCPG1	-	DYX1C1-CCPG1	HGNC:HGNC:43019|Ensembl:ENSG00000261771	15	15q21.3	DNAAF4-CCPG1 readthrough (NMD candidate)	ncRNA	DNAAF4-CCPG1	DNAAF4-CCPG1 readthrough (NMD candidate)	O	DYX1C1-CCPG1 readthrough (NMD candidate)|DYX1C1-CCPG1 readthrough (non-protein coding)	20201124	-
9606	100533496	TVP23C-CDRT4	-	FAM18B2|FAM18B2-CDRT4|TVP23C	HGNC:HGNC:42961|Ensembl:ENSG00000259024	17	17p12	TVP23C-CDRT4 readthrough	protein-coding	TVP23C-CDRT4	TVP23C-CDRT4 readthrough	O	uncharacterized protein LOC100533496|FAM18B2-CDRT4 readthrough|Golgi apparatus membrane protein TVP23 homolog C	20201124	-
9606	100533618	LOC100533618	-	-	-	X	Xp11.3	ubinuclein 1 pseudogene	pseudo	-	-	-	-	20201124	-
9606	100533619	TMPOP2	-	lncRNA-EBIC	HGNC:HGNC:50860|Ensembl:ENSG00000262904	16	16q23.1	thymopoietin pseudogene 2	pseudo	TMPOP2	thymopoietin pseudogene 2	O	EZH2-binding lncRNA in cervical cancer|thymopoietin pseudogene 2 (functional)	20201124	-
9606	100533620	TUBBP7	-	-	HGNC:HGNC:42176	8	8q22.1	tubulin beta class I pseudogene 7	pseudo	TUBBP7	tubulin beta class I pseudogene 7	O	tubulin, beta pseudogene	20201124	-
9606	100533621	LOC100533621	-	-	-	3	3q21.2	fibrosin like 1 pseudogene	pseudo	-	-	-	-	20201124	-
9606	100533622	LOC100533622	-	-	Ensembl:ENSG00000253423	8	8q21.13	sulfite oxidase pseudogene	pseudo	-	-	-	-	20201124	-
9606	100533624	SNX33P1	-	-	HGNC:HGNC:48590	19	19p13.12	sorting nexin 33 pseudogene 1	pseudo	SNX33P1	sorting nexin 33 pseudogene 1	O	-	20201124	-
9606	100533625	LOC100533625	-	-	-	19	19p13.11	sorting nexin 18 pseudogene	pseudo	-	-	-	-	20201124	-
9606	100533626	TUBAP9	-	-	HGNC:HGNC:54876|Ensembl:ENSG00000225154	1	1p33	tubulin alpha pseudogene 9	pseudo	TUBAP9	tubulin alpha pseudogene 9	O	tubulin alpha 1c pseudogene	20201124	-
9606	100533627	TUBAP8	-	-	HGNC:HGNC:54875|Ensembl:ENSG00000238145	1	1p33	tubulin alpha pseudogene 8	pseudo	TUBAP8	tubulin alpha pseudogene 8	O	tubulin alpha 1c pseudogene	20201124	-
9606	100533628	LOC100533628	-	-	Ensembl:ENSG00000258385	14	14q21.1	WD repeat domain 75 pseudogene	pseudo	-	-	-	-	20201124	-
9606	100533629	LOC100533629	-	-	Ensembl:ENSG00000232578	5	5q15	FAST kinase domains 1 pseudogene	pseudo	-	-	-	-	20201124	-
9606	100533630	LOC100533630	-	-	-	4	4q35.1	chimerin 1 pseudogene	pseudo	-	-	-	-	20201124	-
9606	100533631	LOC100533631	-	-	Ensembl:ENSG00000270314	7	7p21.3	5-azacytidine induced 2 pseudogene	pseudo	-	-	-	-	20201124	-
9606	100533632	LOC100533632	-	-	-	7	7p11.2	zinc finger protein 736 pseudogene	pseudo	-	-	-	-	20201124	-
9606	100533633	LOC100533633	-	-	-	7	7p11.2	zinc finger protein 257 pseudogene	pseudo	-	-	-	-	20201124	-
9606	100533634	LOC100533634	-	-	Ensembl:ENSG00000232906	7	7q11.21	zinc finger protein 737 pseudogene	pseudo	-	-	-	-	20201124	-
9606	100533635	LOC100533635	-	-	-	7	7q32.3	zinc finger protein 384 pseudogene	pseudo	-	-	-	-	20201124	-
9606	100533636	LOC100533636	-	-	-	X	Xq22.1	zinc finger protein 519 pseudogene	pseudo	-	-	-	-	20201124	-
9606	100533637	LOC100533637	-	-	-	22	22q11.1	zinc finger protein 43 pseudogene	pseudo	-	-	-	zinc finger protein 83 pseudogene	20201124	-
9606	100533638	LOC100533638	-	-	-	19	19p12	zinc finger protein 85 pseudogene	pseudo	-	-	-	-	20201124	-
9606	100533640	LOC100533640	-	-	-	17	17p11.2	WEE1 homolog (S. pombe) pseudogene	pseudo	-	-	-	-	20201124	-
9606	100533641	LOC100533641	-	-	-	12	12q14.1	zinc finger protein 100 pseudogene	pseudo	-	-	-	zinc finger protein 273 pseudogene	20201124	-
9606	100533642	FNBP1P1	-	-	HGNC:HGNC:44528	2	2p13.1	formin binding protein 1 pseudogene 1	pseudo	FNBP1P1	formin binding protein 1 pseudogene 1	O	-	20201124	-
9606	100533643	LOC100533643	-	-	Ensembl:ENSG00000275598	11	11q12.3	zinc finger protein 91 pseudogene	pseudo	-	-	-	zinc finger protein 273 pseudogene	20201124	-
9606	100533644	LOC100533644	-	-	-	11	11q25	zinc finger protein 628 pseudogene	pseudo	-	-	-	-	20201124	-
9606	100533646	ZNF840P	-	C20orf157|ZNF840|dJ981L23.3	HGNC:HGNC:34344	20	20q13.12	zinc finger protein 840, pseudogene	pseudo	ZNF840P	zinc finger protein 840, pseudogene	O	putative zinc finger protein 840|zinc finger protein 135 pseudogene	20201124	-
9606	100533648	LOC100533648	-	-	-	7	7p11.2	uncharacterized LOC100533648	pseudo	-	-	-	-	20201124	-
9606	100533649	LOC100533649	-	-	-	7	7p11.2	uncharacterized LOC100533649	pseudo	-	-	-	-	20201124	-
9606	100533650	LOC100533650	-	-	-	7	7p11.2	uncharacterized LOC100533650	pseudo	-	-	-	-	20201124	-
9606	100533651	LOC100533651	-	-	-	7	7p11.2	uncharacterized LOC100533651	pseudo	-	-	-	-	20201124	-
9606	100533652	LOC100533652	-	-	-	7	7p11.2	uncharacterized LOC100533652	pseudo	-	-	-	-	20201124	-
9606	100533653	LOC100533653	-	-	Ensembl:ENSG00000263375	17	17p11.2	fermitin family member 3 pseudogene	pseudo	-	-	-	-	20201124	-
9606	100533654	LOC100533654	-	-	-	12	12p13.33	SDA1 domain containing 1 pseudogene	pseudo	-	-	-	-	20201124	-
9606	100533655	LOC100533655	-	-	-	6	6p22.2	aryl hydrocarbon receptor pseudogene	pseudo	-	-	-	-	20201124	-
9606	100533658	HSPA8P17	-	-	HGNC:HGNC:44932|Ensembl:ENSG00000228557	9	9p21.1	heat shock protein family A (Hsp70) member 8 pseudogene 17	pseudo	HSPA8P17	heat shock protein family A (Hsp70) member 8 pseudogene 17	O	heat shock 70kDa protein 8 pseudogene 17	20201124	-
9606	100533659	LOC100533659	-	-	-	12	12q13.11	endoplasmic reticulum oxidoreductase 1 alpha pseudogene	pseudo	-	-	-	ERO1-like (S. cerevisiae) pseudogene|endoplasmic reticulum oxidoreductase alpha pseudogene	20201124	-
9606	100533660	EI24P5	-	-	HGNC:HGNC:44590	8	8q11.23	EI24 pseudogene 5	pseudo	EI24P5	EI24 pseudogene 5	O	EI24, autophagy associated transmembrane protein pseudogene 5|etoposide induced 2.4 mRNA pseudogene|etoposide induced 2.4 pseudogene 5	20201124	-
9606	100533661	SGO1P2	-	SGOL1P2	HGNC:HGNC:50777	7	7p12.1	shugoshin 1 pseudogene 2	pseudo	SGO1P2	shugoshin 1 pseudogene 2	O	shugoshin-like 1 pseudogene 2	20201124	-
9606	100533662	STK25P1	-	-	HGNC:HGNC:50361	18	18p11.21	serine/threonine kinase 25 pseudogene 1	pseudo	STK25P1	serine/threonine kinase 25 pseudogene 1	O	-	20201124	-
9606	100533663	LOC100533663	-	-	-	3	3q27.3	histidine rich glycoprotein pseudogene	pseudo	-	-	-	-	20201124	-
9606	100533664	PTCHD3P2	-	-	HGNC:HGNC:44946	2	2q31.1	patched domain containing 3 pseudogene 2	pseudo	PTCHD3P2	patched domain containing 3 pseudogene 2	O	-	20201124	-
9606	100533665	PTCHD3P3	-	-	HGNC:HGNC:44947	6	6q21	patched domain containing 3 pseudogene 3	pseudo	PTCHD3P3	patched domain containing 3 pseudogene 3	O	-	20201124	-
9606	100533666	SGO1P1	-	SGOL1P1	HGNC:HGNC:50776|Ensembl:ENSG00000270615	1	1p31.1	shugoshin 1 pseudogene 1	pseudo	SGO1P1	shugoshin 1 pseudogene 1	O	shugoshin-like 1 pseudogene 1	20201124	-
9606	100533667	LOC100533667	-	-	Ensembl:ENSG00000250079	5	5p14.1	T-box transcription factor T pseudogene	pseudo	-	-	-	-	20201124	-
9606	100533668	KLF2P4	-	-	HGNC:HGNC:49283	2	2q21.1	Kruppel like factor 2 pseudogene 4	pseudo	KLF2P4	Kruppel like factor 2 pseudogene 4	O	Kruppel-like factor 2 (lung) pseudogene	20201124	-
9606	100533669	LOC100533669	-	-	Ensembl:ENSG00000236205	X	Xq27.2	MAGE family member A10 pseudogene	pseudo	-	-	-	melanoma antigen family A, 10 pseudogene|melanoma antigen family A10 pseudogene	20201124	-
9606	100533670	LOC100533670	-	-	Ensembl:ENSG00000248447	4	4q13.1	tripartite motif containing 60 pseudogene	pseudo	-	-	-	-	20201124	-
9606	100533671	ADAM20P2	-	-	HGNC:HGNC:43901	4	4q34.2	ADAM metallopeptidase domain 20 pseudogene 2	pseudo	ADAM20P2	ADAM metallopeptidase domain 20 pseudogene 2	O	-	20201124	-
9606	100533672	TRIM60P19	-	-	HGNC:HGNC:42010|Ensembl:ENSG00000235737	13	13q21.32	tripartite motif containing 60 pseudogene 19	pseudo	TRIM60P19	tripartite motif containing 60 pseudogene 19	O	-	20201124	-
9606	100533673	OSBPL9P6	-	-	HGNC:HGNC:48736	7	7p14.3	oxysterol binding protein like 9 pseudogene 6	pseudo	OSBPL9P6	oxysterol binding protein like 9 pseudogene 6	O	-	20201124	-
9606	100533674	NPAP1P4	-	-	HGNC:HGNC:45021|Ensembl:ENSG00000236521	9	9q21.31	nuclear pore associated protein 1 pseudogene 4	pseudo	NPAP1P4	nuclear pore associated protein 1 pseudogene 4	O	-	20201124	-
9606	100533675	NPAP1P6	-	-	HGNC:HGNC:45023|Ensembl:ENSG00000238002	9	9q21.31	nuclear pore associated protein 1 pseudogene 6	pseudo	NPAP1P6	nuclear pore associated protein 1 pseudogene 6	O	-	20201124	-
9606	100533676	PHACTR2P1	-	-	HGNC:HGNC:49488	10	10q26.11	phosphatase and actin regulator 2 pseudogene 1	pseudo	PHACTR2P1	phosphatase and actin regulator 2 pseudogene 1	O	-	20201124	-
9606	100533677	LOC100533677	-	-	Ensembl:ENSG00000270430	5	5p13.3	basal body orientation factor 1 pseudogene	pseudo	-	-	-	coiled-coil domain containing 176 pseudogene	20201124	-
9606	100533678	LOC100533678	-	-	-	2	2p15	serine and arginine repetitive matrix 1 pseudogene	pseudo	-	-	-	-	20201124	-
9606	100533679	LOC100533679	-	-	Ensembl:ENSG00000234726	22	22q11.22	URI1, prefoldin-like chaperone pseudogene	pseudo	-	-	-	-	20201124	-
9606	100533682	MIPEPP1	-	-	HGNC:HGNC:39456	7	7q31.1	mitochondrial intermediate peptidase pseudogene 1	pseudo	MIPEPP1	mitochondrial intermediate peptidase pseudogene 1	O	-	20201124	-
9606	100533695	RLIMP1	-	-	HGNC:HGNC:39682|Ensembl:ENSG00000229456	13	13q14.11	ring finger protein, LIM domain interacting pseudogene 1	pseudo	RLIMP1	ring finger protein, LIM domain interacting pseudogene 1	O	ring finger protein (C3H2C3 type) 6 pseudogene	20201209	-
9606	100533705	SLC9B1P5	-	-	HGNC:HGNC:43584|Ensembl:ENSG00000260866	16	16p11.2	solute carrier family 9 member B1 pseudogene 5	pseudo	SLC9B1P5	solute carrier family 9 member B1 pseudogene 5	O	Na+/H+ exchanger domain containing 1 pseudogene|solute carrier family 9, subfamily B (NHA1, cation proton antiporter 1), member 1 pseudogene 5|solute carrier family 9, subfamily B (cation proton antiporter 2), member 1 pseudogene 5	20201124	-
9606	100533706	LOC100533706	-	-	Ensembl:ENSG00000255086	11	11p14.3	NEDD8 activating enzyme E1 subunit 1 pseudogene	pseudo	-	-	-	-	20201124	-
9606	100533707	LOC100533707	-	-	-	9	9q13	ZFP37 zinc finger protein pseudogene	pseudo	-	-	-	-	20201124	-
9606	100533708	LOC100533708	-	-	Ensembl:ENSG00000251113	4	4p15.1	protein inhibitor of activated STAT 2 pseudogene	pseudo	-	-	-	-	20201124	-
9606	100533709	LOC100533709	-	-	-	2	2q14.1	piggyBac transposable element derived 2 pseudogene	pseudo	-	-	-	-	20201124	-
9606	100533710	LOC100533710	-	-	-	11	11p12	mannosidase alpha class 1B member 1 pseudogene	pseudo	-	-	-	-	20201124	-
9606	100533711	CKAP2LP1	-	-	HGNC:HGNC:54420|Ensembl:ENSG00000271461	20	20p13	CKAP2L pseudogene 1	pseudo	CKAP2LP1	CKAP2L pseudogene 1	O	cytoskeleton associated protein 2 like pseudogene	20201124	-
9606	100533712	MDM4P1	-	-	HGNC:HGNC:54898	X	Xp22.13	MDM4 pseudogene 1	pseudo	MDM4P1	MDM4 pseudogene 1	O	MDM4, p53 regulator pseudogene	20201124	-
9606	100533713	ELL2P3	-	-	HGNC:HGNC:39345|Ensembl:ENSG00000234765	13	13q21.33	elongation factor for RNA polymerase II 2 pseudogene 3	pseudo	ELL2P3	elongation factor for RNA polymerase II 2 pseudogene 3	O	elongation factor, RNA polymerase II, 2 pseudogene 3|longation factor for RNA polymerase II 2 pseudogene 3	20201124	-
9606	100533714	DDX43P2	-	-	HGNC:HGNC:50781|Ensembl:ENSG00000270763	7	7p12.2	DEAD-box helicase 43 pseudogene 2	pseudo	DDX43P2	DEAD-box helicase 43 pseudogene 2	O	DEAD (Asp-Glu-Ala-Asp) box polypeptide 43 pseudogene 2	20201124	-
9606	100533716	LOC100533716	-	-	-	X	Xq26.2	DEAD-box helicase 53 pseudogene	pseudo	-	-	-	DEAD (Asp-Glu-Ala-Asp) box polypeptide 53 pseudogene	20201124	-
9606	100533717	BCAR1P1	-	-	HGNC:HGNC:51325|Ensembl:ENSG00000258397	15	15q11.1	BCAR1 pseudogene 1	pseudo	BCAR1P1	BCAR1 pseudogene 1	O	breast cancer anti-estrogen resistance 1 pseudogene 1	20201124	-
9606	100533718	BCAR1P2	-	-	HGNC:HGNC:51326|Ensembl:ENSG00000258771	15	15q11.2	BCAR1 pseudogene 2	pseudo	BCAR1P2	BCAR1 pseudogene 2	O	breast cancer anti-estrogen resistance 1 pseudogene 2	20201124	-
9606	100533719	ANKRD20A14P	-	-	HGNC:HGNC:43605	1	-	ankyrin repeat domain 20 family member A14, pseudogene	pseudo	ANKRD20A14P	ankyrin repeat domain 20 family member A14, pseudogene	O	-	20201124	-
9606	100533720	ANKRD20A15P	-	-	HGNC:HGNC:43606	1	1q21.1	ankyrin repeat domain 20 family member A15, pseudogene	pseudo	ANKRD20A15P	ankyrin repeat domain 20 family member A15, pseudogene	O	-	20201124	-
9606	100533721	PNPT1P2	-	-	HGNC:HGNC:44469	7	7q31.32	polyribonucleotide nucleotidyltransferase 1 pseudogene 2	pseudo	PNPT1P2	polyribonucleotide nucleotidyltransferase 1 pseudogene 2	O	-	20201124	-
9606	100533722	LOC100533722	-	-	-	7	7q21.3	HERV-FRD provirus ancestral Env polyprotein pseudogene	pseudo	-	-	-	endogenous retrovirus group FRD, member 1 pseudogene	20201124	-
9606	100533723	LOC100533723	-	-	Ensembl:ENSG00000218410	Y	Yp11.2	HERV-FRD provirus ancestral Env polyprotein pseudogene	pseudo	-	-	-	endogenous retrovirus group FRD, member 1 pseudogene	20201124	-
9606	100533725	ERVFRD-3	-	-	HGNC:HGNC:49792	9	9p21.3	endogenous retrovirus group FRD member 3	other	ERVFRD-3	endogenous retrovirus group FRD member 3	O	endogenous retrovirus group FRD, member 1 pseudogene	20200313	-
9606	100533727	LOC100533727	-	-	Ensembl:ENSG00000224529	2	2q33.3	replication factor C subunit 2 pseudogene	pseudo	-	-	-	replication factor C (activator 1) 2, 40kDa pseudogene	20201209	-
9606	100533728	LOC100533728	-	-	Ensembl:ENSG00000274398	X	Xq13.3	endogenous retrovirus group FRD member 1 pseudogene	pseudo	-	-	-	HERV-FRD provirus ancestral Env polyprotein pseudogene	20201124	-
9606	100533729	LOC100533729	-	-	Ensembl:ENSG00000277499	X	Xq11.1	HERV-FRD provirus ancestral Env polyprotein pseudogene	pseudo	-	-	-	endogenous retrovirus group FRD, member 1 pseudogene	20201124	-
9606	100533730	LOC100533730	-	-	-	X	Xq11.1	HERV-FRD provirus ancestral Env polyprotein pseudogene	pseudo	-	-	-	endogenous retrovirus group FRD, member 1 pseudogene	20201124	-
9606	100533731	RLIMP2	-	-	HGNC:HGNC:39683|Ensembl:ENSG00000237278	1	1p13.2	ring finger protein, LIM domain interacting pseudogene 2	pseudo	RLIMP2	ring finger protein, LIM domain interacting pseudogene 2	O	-	20201124	-
9606	100533732	LOC100533732	-	-	-	1	1q31.1	HERV-FRD provirus ancestral Env polyprotein pseudogene	pseudo	-	-	-	endogenous retrovirus group FRD, member 1 pseudogene	20201124	-
9606	100533733	LOC100533733	-	-	-	4	4p16.3	HERV-FRD provirus ancestral Env polyprotein pseudogene	pseudo	-	-	-	endogenous retrovirus group FRD, member 1 pseudogene	20201124	-
9606	100533734	LOC100533734	-	-	-	4	4p16.3	HERV-FRD provirus ancestral Env polyprotein pseudogene	pseudo	-	-	-	endogenous retrovirus group FRD, member 1 pseudogene	20201124	-
9606	100533735	LOC100533735	-	-	-	4	4p16.3	HERV-FRD provirus ancestral Env polyprotein pseudogene	pseudo	-	-	-	endogenous retrovirus group FRD, member 1 pseudogene	20201124	-
9606	100533736	LOC100533736	-	-	Ensembl:ENSG00000275959	4	4p12	HERV-FRD provirus ancestral Env polyprotein pseudogene	pseudo	-	-	-	endogenous retrovirus group FRD, member 1 pseudogene	20201124	-
9606	100533754	MARK3P3	-	-	HGNC:HGNC:50314	3	3q21.3	microtubule affinity regulating kinase 3 pseudogene 3	pseudo	MARK3P3	microtubule affinity regulating kinase 3 pseudogene 3	O	MAP/microtubule affinity-regulating kinase 3 pseudogene 3	20201124	-
9606	100533755	LOC100533755	-	-	-	3	3p25.2	microtubule affinity regulating kinase 2 pseudogene	pseudo	-	-	-	-	20201124	-
9606	100533757	SSBL3P	-	-	HGNC:HGNC:54984|Ensembl:ENSG00000257572	12	12q12	SSB like 3, pseudogene	pseudo	SSBL3P	SSB like 3, pseudogene	O	Sjogren syndrome antigen B (autoantigen La) pseudogene|small RNA binding exonuclease protection factor La pseudogene	20201124	-
9606	100533787	LOC100533787	-	-	Ensembl:ENSG00000258619	14	14q12	HERV-FRD provirus ancestral Env polyprotein pseudogene	pseudo	-	-	-	endogenous retrovirus group FRD, member 1 pseudogene	20201124	-
9606	100533789	LRRC37A8P	-	-	HGNC:HGNC:43793	17	17q12	leucine rich repeat containing 37 member A8, pseudogene	pseudo	LRRC37A8P	leucine rich repeat containing 37 member A8, pseudogene	O	-	20201124	-
9606	100533790	LRRC37A9P	-	-	HGNC:HGNC:43813	17	17q12	leucine rich repeat containing 37 member A9, pseudogene	pseudo	LRRC37A9P	leucine rich repeat containing 37 member A9, pseudogene	O	-	20201124	-
9606	100533791	LRRC37A10P	-	-	HGNC:HGNC:43814	17	17q21.31	leucine rich repeat containing 37 member A10, pseudogene	pseudo	LRRC37A10P	leucine rich repeat containing 37 member A10, pseudogene	O	-	20201124	-
9606	100533794	MARK2P15	-	-	HGNC:HGNC:45119	10	10q23.1	microtubule affinity regulating kinase 2 pseudogene 15	pseudo	MARK2P15	microtubule affinity regulating kinase 2 pseudogene 15	O	MAP/microtubule affinity-regulating kinase 2 pseudogene 15	20201124	-
9606	100533795	MARK2P16	-	-	HGNC:HGNC:45171	10	10q23.31	microtubule affinity regulating kinase 2 pseudogene 16	pseudo	MARK2P16	microtubule affinity regulating kinase 2 pseudogene 16	O	MAP/microtubule affinity-regulating kinase 2 pseudogene 16	20201124	-
9606	100533800	BMPR1AP2	-	BMPR1APS2	HGNC:HGNC:21743	11	11q24.1	bone morphogenetic protein receptor type 1A pseudogene 2	pseudo	BMPR1AP2	bone morphogenetic protein receptor type 1A pseudogene 2	O	bone morphogenetic protein receptor, type IA pseudogene 2	20201124	-
9606	100533814	TCAF2C	-	-	HGNC:HGNC:53641	7	7q35	TRPM8 channel associated factor 2C	pseudo	TCAF2C	TRPM8 channel associated factor 2C	O	TRPM8 channel associated factor 2 pseudogene|family with sequence similarity 115, member C pseudogene	20201124	-
9606	100533842	LOC100533842	-	-	-	2	2q36.3	ATP binding cassette subfamily G member 2 (Junior blood group) pseudogene	pseudo	-	-	-	ATP-binding cassette, sub-family G (WHITE), member 2 (Junior blood group) pseudogene|ATP-binding cassette, sub-family G (WHITE), member 2 pseudogene	20201124	-
9606	100533843	LOC100533843	-	-	-	X	Xq11.2	karyopherin subunit alpha 2 pseudogene	pseudo	-	-	-	-	20201124	-
9606	100533844	TARS2P1	-	-	HGNC:HGNC:43712|Ensembl:ENSG00000248104	4	4q28.3	TARS2 pseudogene 1	pseudo	TARS2P1	TARS2 pseudogene 1	O	threonyl-tRNA synthetase 2, mitochondrial (putative) pseudogene 1|threonyl-tRNA synthetase 2, mitochondrial pseudogene	20201124	-
9606	100533845	LOC100533845	-	-	-	4	4q13.2	UDP glucuronosyltransferase family 2 member A3 pseudogene	pseudo	-	-	-	-	20201124	-
9606	100533846	LOC100533846	-	-	-	19	19q13.32	solute carrier family 30 member 5 pseudogene	pseudo	-	-	-	-	20201124	-
9606	100533847	TYW1P1	-	-	HGNC:HGNC:41905	2	2p22.3	tRNA-yW synthesizing protein 1 homolog pseudogene 1	pseudo	TYW1P1	tRNA-yW synthesizing protein 1 homolog pseudogene 1	O	-	20201124	-
9606	100533848	LOC100533848	-	-	Ensembl:ENSG00000224414	2	2q35	ATPase H+/K+ transporting non-gastric alpha2 subunit pseudogene	pseudo	-	-	-	-	20201124	-
9606	100533849	MAPKAPK5P1	-	-	HGNC:HGNC:45246|Ensembl:ENSG00000224498	10	10q25.1	MAPKAPK5 pseudogene 1	pseudo	MAPKAPK5P1	MAPKAPK5 pseudogene 1	O	mitogen-activated protein kinase-activated protein kinase 5 pseudogene 1	20201124	-
9606	100533850	LOC100533850	-	-	-	15	15q13.1	M-phase phosphoprotein 10 (U3 small nucleolar ribonucleoprotein) pseudogene	pseudo	-	-	-	-	20201124	-
9606	100533851	ATP8A2P2	-	-	HGNC:HGNC:39663|Ensembl:ENSG00000229800	13	13q13.1	ATPase phospholipid transporting 8A2 pseudogene 2	pseudo	ATP8A2P2	ATPase phospholipid transporting 8A2 pseudogene 2	O	ATPase, aminophospholipid transporter, class I, type 8A, member 2 pseudogene 2	20201124	-
9606	100533852	LOC100533852	-	-	Ensembl:ENSG00000267478	18	18p11.21	nuclear factor kappa B subunit 2 pseudogene	pseudo	-	-	-	-	20201124	-
9606	100533853	LOC100533853	-	-	-	15	15q21.1	THAP domain containing 12 pseudogene	pseudo	-	-	-	protein-kinase, interferon-inducible double stranded RNA dependent inhibitor, repressor of (P58 repressor) pseudogene	20201124	-
9606	100533952	RBAK-RBAKDN	-	RBAK|RBAK-LOC389458|ZNF769|hRBaK	HGNC:HGNC:42971|Ensembl:ENSG00000272968	7	7p22.1	RBAK-RBAKDN readthrough	protein-coding	RBAK-RBAKDN	RBAK-RBAKDN readthrough	O	RBAK-RBAKDN readthrough|RB-associated KRAB repressor|RB-associated KRAB zinc finger protein|RBAK-LOC389458 readthrough|Zinc finger protein 769	20201124	-
9606	100533955	SENP3-EIF4A1	-	-	HGNC:HGNC:49182	17	17p13.1	SENP3-EIF4A1 readthrough (NMD candidate)	ncRNA	SENP3-EIF4A1	SENP3-EIF4A1 readthrough (NMD candidate)	O	-	20201124	-
9606	100533970	P2RX5-TAX1BP3	-	P2RX5|P2X5	HGNC:HGNC:49191|Ensembl:ENSG00000257950	17	17p13.2	P2RX5-TAX1BP3 readthrough (NMD candidate)	ncRNA	P2RX5-TAX1BP3	P2RX5-TAX1BP3 readthrough (NMD candidate)	O	ATP receptor|P2X purinoceptor 5|Purinergic receptor	20201124	-
9606	100533975	SLMO2-ATP5E	-	-	-	20	20q13.32	SLMO2-ATP5E readthrough	ncRNA	-	-	-	-	20201124	-
9606	100533990	APOC4-APOC2	-	APOC4|Apo-CIV|ApoC-IV	HGNC:HGNC:44426	19	19q13.32	APOC4-APOC2 readthrough (NMD candidate)	ncRNA	APOC4-APOC2	APOC4-APOC2 readthrough (NMD candidate)	O	Apolipoprotein C-IV|Apolipoprotein C4	20201124	-
9606	100533997	MAGEA10-MAGEA5	-	CT1.5	-	X	Xq28	MAGEA10-MAGEA5 readthrough	protein-coding	-	-	-	melanoma-associated antigen 5|MAGE-5 antigen|cancer/testis antigen 1.5	20201124	-
9606	100534012	TNFAIP8L2-SCNM1	-	SCNM1	Ensembl:ENSG00000163156	1	1q21.3	TNFAIP8L2-SCNM1 readthrough	protein-coding	-	-	-	TNFAIP8L2-SCNM1 protein|Sodium channel modifier 1	20201124	-
9606	100534589	HOXA10-HOXA9	-	-	-	7	7p15.2	HOXA10-HOXA9 readthrough	ncRNA	-	-	-	-	20201124	-
9606	100534592	URGCP-MRPS24	-	-	HGNC:HGNC:49188|Ensembl:ENSG00000270617	7	7p13	URGCP-MRPS24 readthrough	protein-coding	URGCP-MRPS24	URGCP-MRPS24 readthrough	O	uncharacterized protein LOC100534592	20201124	-
9606	100534593	STX16-NPEPL1	-	-	HGNC:HGNC:41993|Ensembl:ENSG00000254995	20	20q13.32	STX16-NPEPL1 readthrough (NMD candidate)	ncRNA	STX16-NPEPL1	STX16-NPEPL1 readthrough (NMD candidate)	O	STX16-NPEPL1 readthrough (non-protein coding)	20201124	-
9606	100534595	HNRNPUL2-BSCL2	-	-	HGNC:HGNC:49189|Ensembl:ENSG00000234857	11	11q12.3	HNRNPUL2-BSCL2 readthrough (NMD candidate)	ncRNA	HNRNPUL2-BSCL2	HNRNPUL2-BSCL2 readthrough (NMD candidate)	O	-	20201124	-
9606	100534599	ISY1-RAB43	-	ISY1	HGNC:HGNC:42969|Ensembl:ENSG00000261796	3	3q21.3	ISY1-RAB43 readthrough	protein-coding	ISY1-RAB43	ISY1-RAB43 readthrough	O	ISY1-RAB43 protein|Pre-mRNA-splicing factor ISY1 homolog	20201124	-
9606	100534611	TM4SF19-DYNLT2B	-	TM4SF19-TCTEX1D2	HGNC:HGNC:49190	3	3q29	TM4SF19-DYNLT2B readthrough (NMD candidate)	ncRNA	TM4SF19-DYNLT2B	TM4SF19-DYNLT2B readthrough (NMD candidate)	O	TM4SF19-TCTEX1D2 readthrough (NMD candidate)	20201124	-
9606	100534612	C1QTNF3-AMACR	-	-	HGNC:HGNC:49198|Ensembl:ENSG00000273294	5	5p13.2	C1QTNF3-AMACR readthrough (NMD candidate)	ncRNA	C1QTNF3-AMACR	C1QTNF3-AMACR readthrough (NMD candidate)	O	-	20201124	-
9606	100551499	LINC00159	-	C21orf44|NCRNA00159	HGNC:HGNC:1285	21	21q22.11	long intergenic non-protein coding RNA 159	ncRNA	LINC00159	long intergenic non-protein coding RNA 159	O	-	20201124	-
9606	100568447	IGHV3OR16-14	-	IGHV3OR1614	HGNC:HGNC:5638|IMGT/GENE-DB:IGHV3/OR16-14	16	16p11.2	immunoglobulin heavy variable 3/OR16-14 (pseudogene)	pseudo	IGHV3OR16-14	immunoglobulin heavy variable 3/OR16-14 (pseudogene)	O	IGHV3/OR16-14	20190324	-
9606	100616100	ERVK-2	-	c3_A	HGNC:HGNC:39001	3	3p25.3	endogenous retrovirus group K member 2	other	ERVK-2	endogenous retrovirus group K member 2	O	env protein	20170408	-
9606	100616101	ERVK-10	-	PR|Protease|Proteinase	HGNC:HGNC:39004	5	5q33.3	endogenous retrovirus group K member 10	other	ERVK-10	endogenous retrovirus group K member 10	O	Endogenous retrovirus group K member 10 Np9 protein|Gag polyprotein|Gag-Pro-Pol protein|HERV-K10 Np9 protein|HERV-K107 Np9 protein|HERV-K_5q33.3 provirus Np9 protein|HERV-K_5q33.3 provirus ancestral Gag polyprotein|HERV-K_5q33.3 provirus ancestral Pol protein|HERV-K_5q33.3 provirus ancestral Pro protein	20190512	-
9606	100616102	ERVK-9	-	PR|Protease|Proteinase|polymerase	HGNC:HGNC:39005	6	6q14.1	endogenous retrovirus group K member 9	other	ERVK-9	endogenous retrovirus group K member 9	O	Endogenous retrovirus group K member 9 Env polyprotein|Endogenous retrovirus group K member 9 Gag polyprotein|Endogenous retrovirus group K member 9 Pro protein|EnvK4 protein|Envelope polyprotein|Gag polyprotein|HERV-K(C6) Gag protein|HERV-K(C6) Pro protein|HERV-K(C6) envelope protein|HERV-K109 Gag protein|HERV-K109 Pro protein|HERV-K109 envelope protein|HERV-K_6q14.1 provirus ancestral Env polyprotein|HERV-K_6q14.1 provirus ancestral Gag polyprotein|HERV-K_6q14.1 provirus ancestral Gag-Pol polyprotein|HERV-K_6q14.1 provirus ancestral Pro protein	20180217	-
9606	100616103	ERVK-21	-	Endo-Rev2|PR|Protease|Proteinase|c12_A|envK1	HGNC:HGNC:39035	12	12q14.1	endogenous retrovirus group K member 21, envelope	other	ERVK-21	endogenous retrovirus group K member 21, envelope	O	Endogenous retrovirus group K member 21 Gag polyprotein|Endogenous retrovirus group K member 21 Pro protein|Endogenous retrovirus group K member 21 Rec protein|Envelope polyprotein|Gag polyprotein|HERV-K_12q14.1 provirus Rec protein|HERV-K_12q14.1 provirus ancestral Env polyprotein|HERV-K_12q14.1 provirus ancestral Gag polyprotein|HERV-K_12q14.1 provirus ancestral Pro protein|endogenous retrovirus group K, member 21	20181002	-
9606	100616104	ERVFH21-1	-	-	HGNC:HGNC:39047	7	7p21.3	endogenous retrovirus group FH21 member 1	other	ERVFH21-1	endogenous retrovirus group FH21 member 1	O	HERV-F(XA34)	20170408	-
9606	100616105	ERVE-4	-	-	HGNC:HGNC:39050	6	6q15	endogenous retrovirus group E member 4	other	ERVE-4	endogenous retrovirus group E member 4	O	CT-RCC HERV-E	20170408	-
9606	100616106	ERVK3-4	-	HML6-c11	HGNC:HGNC:39109	11	11p15.4	endogenous retrovirus group K3 member 4	other	ERVK3-4	endogenous retrovirus group K3 member 4	O	-	20170408	-
9606	100616107	ERVK3-6	-	HML6-c19A	HGNC:HGNC:39111	19	19q13.41	endogenous retrovirus group K3 member 6	other	ERVK3-6	endogenous retrovirus group K3 member 6	O	-	20170408	-
9606	100616108	ERVK3-8	-	-	HGNC:HGNC:39113	20	20p11.21	endogenous retrovirus group K3 member 8	other	ERVK3-8	endogenous retrovirus group K3 member 8	O	-	20170408	-
9606	100616109	MIR4464	-	mir-4464	HGNC:HGNC:41528|Ensembl:ENSG00000266760|miRBase:MI0016812	6	6q15	microRNA 4464	ncRNA	MIR4464	microRNA 4464	O	hsa-mir-4464	20201124	-
9606	100616110	MIR2681	-	-	HGNC:HGNC:41532|Ensembl:ENSG00000265164|miRBase:MI0012062	13	13q33.1	microRNA 2681	ncRNA	MIR2681	microRNA 2681	O	hsa-mir-2681	20201124	-
9606	100616111	MIR4455	-	-	HGNC:HGNC:41536|Ensembl:ENSG00000263458|miRBase:MI0016801	4	4q35.1	microRNA 4455	ncRNA	MIR4455	microRNA 4455	O	hsa-mir-4455	20201124	-
9606	100616112	MIR4793	-	-	HGNC:HGNC:41538|Ensembl:ENSG00000284575|miRBase:MI0017440	3	3p21.31	microRNA 4793	ncRNA	MIR4793	microRNA 4793	O	hsa-mir-4793	20201124	-
9606	100616113	MIR4680	-	-	HGNC:HGNC:41541|Ensembl:ENSG00000284482|miRBase:MI0017312	10	10q25.2	microRNA 4680	ncRNA	MIR4680	microRNA 4680	O	hsa-mir-4680	20201124	-
9606	100616114	MIR4668	-	mir-4668	HGNC:HGNC:41545|Ensembl:ENSG00000266315|miRBase:MI0017298	9	9q31.3	microRNA 4668	ncRNA	MIR4668	microRNA 4668	O	hsa-mir-4668	20201124	-
9606	100616115	MIR4469	-	mir-4469	HGNC:HGNC:41556|Ensembl:ENSG00000284062|miRBase:MI0016820	8	8p11.21	microRNA 4469	ncRNA	MIR4469	microRNA 4469	O	hsa-mir-4469	20201124	-
9606	100616116	MIR4648	-	-	HGNC:HGNC:41560|Ensembl:ENSG00000264357|miRBase:MI0017275	7	7p22.3	microRNA 4648	ncRNA	MIR4648	microRNA 4648	O	hsa-mir-4648	20201124	-
9606	100616117	MIR4653	-	-	HGNC:HGNC:41562|Ensembl:ENSG00000264425|miRBase:MI0017281	7	7q22.1	microRNA 4653	ncRNA	MIR4653	microRNA 4653	O	hsa-mir-4653	20201124	-
9606	100616118	MIR4486	-	-	HGNC:HGNC:41566|Ensembl:ENSG00000265210|miRBase:MI0016847	11	11p15.1	microRNA 4486	ncRNA	MIR4486	microRNA 4486	O	hsa-mir-4486	20201124	-
9606	100616119	MIR4697	-	-	HGNC:HGNC:41570|Ensembl:ENSG00000284020|miRBase:MI0017330	11	11q25	microRNA 4697	ncRNA	MIR4697	microRNA 4697	O	hsa-mir-4697	20201124	-
9606	100616120	MIR4695	-	-	HGNC:HGNC:41573|Ensembl:ENSG00000265606|miRBase:MI0017328	1	1p36.13	microRNA 4695	ncRNA	MIR4695	microRNA 4695	O	hsa-mir-4695	20201124	-
9606	100616121	MIR1268B	-	-	HGNC:HGNC:41581|Ensembl:ENSG00000265561|miRBase:MI0016748	17	17q25.3	microRNA 1268b	ncRNA	MIR1268B	microRNA 1268b	O	hsa-mir-1268b	20201124	-
9606	100616122	MIR4523	-	-	HGNC:HGNC:41583|Ensembl:ENSG00000284162|miRBase:MI0016890	17	17q11.2	microRNA 4523	ncRNA	MIR4523	microRNA 4523	O	hsa-mir-4523	20201124	-
9606	100616123	MIR4436B1	-	MIR4436B|hsa-mir-4436b-1	HGNC:HGNC:41587|Ensembl:ENSG00000264979|miRBase:MI0017425	2	2q13	microRNA 4436b-1	ncRNA	MIR4436B1	microRNA 4436b-1	O	hsa-mir-4436b|microRNA 4436b	20201124	-
9606	100616124	MIR4647	-	mir-4647	HGNC:HGNC:41594|Ensembl:ENSG00000284427|miRBase:MI0017274	6	6p21.1	microRNA 4647	ncRNA	MIR4647	microRNA 4647	O	hsa-mir-4647	20201124	-
9606	100616125	MIR4731	-	-	HGNC:HGNC:41597|Ensembl:ENSG00000265110|miRBase:MI0017368	17	17p12	microRNA 4731	ncRNA	MIR4731	microRNA 4731	O	hsa-mir-4731	20201124	-
9606	100616126	MIR4686	-	-	HGNC:HGNC:41601|Ensembl:ENSG00000265258|miRBase:MI0017318	11	11p15.5	microRNA 4686	ncRNA	MIR4686	microRNA 4686	O	hsa-mir-4686	20201124	-
9606	100616127	MIR4448	-	-	HGNC:HGNC:41604|Ensembl:ENSG00000263932|miRBase:MI0016791	3	3q27.1	microRNA 4448	ncRNA	MIR4448	microRNA 4448	O	hsa-mir-4448	20201124	-
9606	100616128	MIR4679-1	-	-	HGNC:HGNC:41612|Ensembl:ENSG00000283664|miRBase:MI0017310	10	10q23.31	microRNA 4679-1	ncRNA	MIR4679-1	microRNA 4679-1	O	hsa-mir-4679-1	20201124	-
9606	100616129	MIR4445	-	-	HGNC:HGNC:41614|Ensembl:ENSG00000265956|miRBase:MI0016788	3	3q13.13	microRNA 4445	ncRNA	MIR4445	microRNA 4445	O	hsa-mir-4445	20201124	-
9606	100616130	MIR4526	-	mir-4526	HGNC:HGNC:41618|Ensembl:ENSG00000263527|miRBase:MI0016893	18	18p11.21	microRNA 4526	ncRNA	MIR4526	microRNA 4526	O	hsa-mir-4526	20201124	-
9606	100616131	MIR3689D1	-	-	HGNC:HGNC:41621|Ensembl:ENSG00000265848|miRBase:MI0016834	9	9q34.3	microRNA 3689d-1	ncRNA	MIR3689D1	microRNA 3689d-1	O	hsa-mir-3689d-1	20201124	-
9606	100616132	MIR4728	-	-	HGNC:HGNC:41632|Ensembl:ENSG00000265178|miRBase:MI0017365	17	17q12	microRNA 4728	ncRNA	MIR4728	microRNA 4728	O	hsa-mir-4728	20201124	-
9606	100616133	MIR4699	-	-	HGNC:HGNC:41636|Ensembl:ENSG00000265227|miRBase:MI0017332	12	12q21.31	microRNA 4699	ncRNA	MIR4699	microRNA 4699	O	hsa-mir-4699	20201124	-
9606	100616134	MIR499B	-	MIR499A|hsa-mir-499b	HGNC:HGNC:41640|Ensembl:ENSG00000283441|miRBase:MI0017396	20	20q11.22	microRNA 499b	ncRNA	MIR499B	microRNA 499b	O	hsa-mir-499a|microRNA 499a	20201213	-
9606	100616135	MIR4507	-	-	HGNC:HGNC:41642|Ensembl:ENSG00000264024|miRBase:MI0016871	14	14q32.33	microRNA 4507	ncRNA	MIR4507	microRNA 4507	O	hsa-mir-4507	20201124	-
9606	100616136	MIR4430	-	-	HGNC:HGNC:41646|Ensembl:ENSG00000283591|miRBase:MI0016769	2	2p22.3	microRNA 4430	ncRNA	MIR4430	microRNA 4430	O	hsa-mir-4430	20201124	-
9606	100616137	MIR4501	-	-	HGNC:HGNC:41650|Ensembl:ENSG00000283487|miRBase:MI0016864	13	13q32.1	microRNA 4501	ncRNA	MIR4501	microRNA 4501	O	hsa-mir-4501	20201124	-
9606	100616138	MIR4787	-	mir-4787	HGNC:HGNC:41653|Ensembl:ENSG00000272543|miRBase:MI0017434	3	3p21.2	microRNA 4787	ncRNA	MIR4787	microRNA 4787	O	hsa-mir-4787	20201124	-
9606	100616139	MIR4741	-	mir-4741	HGNC:HGNC:41661|Ensembl:ENSG00000284331|miRBase:MI0017379	18	18q11.2	microRNA 4741	ncRNA	MIR4741	microRNA 4741	O	hsa-mir-4741	20201124	-
9606	100616140	MIR4506	-	-	HGNC:HGNC:41663|Ensembl:ENSG00000265768|miRBase:MI0016869	14	14q32.12	microRNA 4506	ncRNA	MIR4506	microRNA 4506	O	hsa-mir-4506	20201124	-
9606	100616141	MIR4428	-	-	HGNC:HGNC:41667|Ensembl:ENSG00000266262|miRBase:MI0016767	1	1q43	microRNA 4428	ncRNA	MIR4428	microRNA 4428	O	hsa-mir-4428	20201124	-
9606	100616142	MIR4458	-	mir-4458	HGNC:HGNC:41674|Ensembl:ENSG00000284000|miRBase:MI0016804	5	5p15.31	microRNA 4458	ncRNA	MIR4458	microRNA 4458	O	hsa-mir-4458	20210110	-
9606	100616143	MIR4763	-	-	HGNC:HGNC:41677|Ensembl:ENSG00000284175|miRBase:MI0017404	22	22q13.31	microRNA 4763	ncRNA	MIR4763	microRNA 4763	O	hsa-mir-4763	20201124	-
9606	100616144	MIR548AN	-	-	HGNC:HGNC:41681|Ensembl:ENSG00000263515|miRBase:MI0016907	X	Xq22.3	microRNA 548an	ncRNA	MIR548AN	microRNA 548an	O	hsa-mir-548an	20201124	-
9606	100616146	MIR4534	-	-	HGNC:HGNC:41692|Ensembl:ENSG00000284266|miRBase:MI0016901	22	22q13.1	microRNA 4534	ncRNA	MIR4534	microRNA 4534	O	hsa-mir-4534	20201124	-
9606	100616147	MIR4769	-	-	HGNC:HGNC:41694|Ensembl:ENSG00000263858|miRBase:MI0017410	X	Xp11.3	microRNA 4769	ncRNA	MIR4769	microRNA 4769	O	hsa-mir-4769	20201124	-
9606	100616148	MIR4760	-	-	HGNC:HGNC:41698|Ensembl:ENSG00000263973|miRBase:MI0017401	21	21q22.2	microRNA 4760	ncRNA	MIR4760	microRNA 4760	O	hsa-mir-4760	20201124	-
9606	100616149	MIR4512	-	-	HGNC:HGNC:41701|Ensembl:ENSG00000266589|miRBase:MI0016878	15	15q22.31	microRNA 4512	ncRNA	MIR4512	microRNA 4512	O	hsa-mir-4512	20201124	-
9606	100616150	MIR4720	-	-	HGNC:HGNC:41705|Ensembl:ENSG00000284473|miRBase:MI0017355	16	16q23.2	microRNA 4720	ncRNA	MIR4720	microRNA 4720	O	hsa-mir-4720	20201124	-
9606	100616151	MIR4480	-	-	HGNC:HGNC:41716|Ensembl:ENSG00000263584|miRBase:MI0016841	10	10p13	microRNA 4480	ncRNA	MIR4480	microRNA 4480	O	hsa-mir-4480	20201124	-
9606	100616152	MIR4804	-	-	HGNC:HGNC:41720|Ensembl:ENSG00000263593|miRBase:MI0017452	5	5q13.2	microRNA 4804	ncRNA	MIR4804	microRNA 4804	O	hsa-mir-4804	20201124	-
9606	100616153	MIR4726	-	-	HGNC:HGNC:41722|Ensembl:ENSG00000273627|miRBase:MI0017363	17	17q12	microRNA 4726	ncRNA	MIR4726	microRNA 4726	O	hsa-mir-4726	20201124	-
9606	100616154	MIR4466	-	mir-4466	HGNC:HGNC:41726|Ensembl:ENSG00000271899|miRBase:MI0016817	6	6q25.3	microRNA 4466	ncRNA	MIR4466	microRNA 4466	O	hsa-mir-4466	20201124	-
9606	100616155	MIR4536-1	-	MIR4536|hsa-mir-4536-1	HGNC:HGNC:41730|Ensembl:ENSG00000283334|miRBase:MI0016906	X	Xp11.21	microRNA 4536-1	ncRNA	MIR4536-1	microRNA 4536-1	O	hsa-mir-4536|microRNA 4536	20201124	-
9606	100616157	MIR4772	-	mir-4772	HGNC:HGNC:41741|Ensembl:ENSG00000264764|miRBase:MI0017414	2	2q12.1	microRNA 4772	ncRNA	MIR4772	microRNA 4772	O	hsa-mir-4772	20201124	-
9606	100616158	MIR4505	-	mir-4505	HGNC:HGNC:41743|Ensembl:ENSG00000264741|miRBase:MI0016868	14	14q24.3	microRNA 4505	ncRNA	MIR4505	microRNA 4505	O	hsa-mir-4505	20201124	-
9606	100616159	MIR4779	-	-	HGNC:HGNC:41747|Ensembl:ENSG00000265420|miRBase:MI0017423	2	2p11.2	microRNA 4779	ncRNA	MIR4779	microRNA 4779	O	hsa-mir-4779	20201124	-
9606	100616160	MIR4655	-	-	HGNC:HGNC:41754|Ensembl:ENSG00000265089|miRBase:MI0017283	7	7p22.3	microRNA 4655	ncRNA	MIR4655	microRNA 4655	O	hsa-mir-4655	20201124	-
9606	100616161	MIR4795	-	-	HGNC:HGNC:41757|Ensembl:ENSG00000264119|miRBase:MI0017442	3	3p11.2	microRNA 4795	ncRNA	MIR4795	microRNA 4795	O	hsa-mir-4795	20201124	-
9606	100616162	MIR4483	-	-	HGNC:HGNC:41761|Ensembl:ENSG00000283656|miRBase:MI0016844	10	10q25.3	microRNA 4483	ncRNA	MIR4483	microRNA 4483	O	hsa-mir-4483	20201124	-
9606	100616163	MIR4530	-	-	HGNC:HGNC:41764|Ensembl:ENSG00000266559|miRBase:MI0016897	19	19q13.2	microRNA 4530	ncRNA	MIR4530	microRNA 4530	O	hsa-mir-4530	20201124	-
9606	100616164	MIR4420	-	mir-4420	HGNC:HGNC:41772|Ensembl:ENSG00000264773|miRBase:MI0016757	1	1p35.2	microRNA 4420	ncRNA	MIR4420	microRNA 4420	O	hsa-mir-4420	20201124	-
9606	100616165	MIR4771-2	-	-	HGNC:HGNC:41774|Ensembl:ENSG00000266063|miRBase:MI0017413	2	2q13	microRNA 4771-2	ncRNA	MIR4771-2	microRNA 4771-2	O	hsa-mir-4771-2	20201124	-
9606	100616166	MIR4796	-	mir-4796	HGNC:HGNC:41779|Ensembl:ENSG00000264623|miRBase:MI0017443	3	3q13.31	microRNA 4796	ncRNA	MIR4796	microRNA 4796	O	hsa-mir-4796	20201124	-
9606	100616167	MIR4722	-	-	HGNC:HGNC:41782|Ensembl:ENSG00000284585|miRBase:MI0017357	16	16q24.3	microRNA 4722	ncRNA	MIR4722	microRNA 4722	O	hsa-mir-4722	20201124	-
9606	100616168	MIR4754	-	mir-4754	HGNC:HGNC:41786|Ensembl:ENSG00000266640|miRBase:MI0017394	19	19q13.43	microRNA 4754	ncRNA	MIR4754	microRNA 4754	O	hsa-mir-4754	20201124	-
9606	100616169	MIR378D2	-	mir-378d-2	HGNC:HGNC:41797|Ensembl:ENSG00000284288|miRBase:MI0003840	8	8q22.1	microRNA 378d-2	ncRNA	MIR378D2	microRNA 378d-2	O	hsa-mir-378d-2	20201124	-
9606	100616170	MIR4739	-	mir-4739	HGNC:HGNC:41801|Ensembl:ENSG00000266665|miRBase:MI0017377	17	17q25.3	microRNA 4739	ncRNA	MIR4739	microRNA 4739	O	hsa-mir-4739	20201124	-
9606	100616171	MIR4752	-	-	HGNC:HGNC:41803|Ensembl:ENSG00000264703|miRBase:MI0017391	19	19q13.42	microRNA 4752	ncRNA	MIR4752	microRNA 4752	O	hsa-mir-4752	20201124	-
9606	100616172	MIR4719	-	-	HGNC:HGNC:41807|Ensembl:ENSG00000266426|miRBase:MI0017354	16	16q23.1	microRNA 4719	ncRNA	MIR4719	microRNA 4719	O	hsa-mir-4719	20201124	-
9606	100616173	MIR203B	-	MIR3545|hsa-mir-203b	HGNC:HGNC:41811|Ensembl:ENSG00000283165|miRBase:MI0017343	14	14q32.33	microRNA 203b	ncRNA	MIR203B	microRNA 203b	O	hsa-mir-3545|microRNA 3545	20201124	-
9606	100616174	MIR4643	-	-	HGNC:HGNC:41814|Ensembl:ENSG00000263734|miRBase:MI0017270	6	6q15	microRNA 4643	ncRNA	MIR4643	microRNA 4643	O	hsa-mir-4643	20201124	-
9606	100616175	MIR4633	-	-	HGNC:HGNC:41822|Ensembl:ENSG00000264563|miRBase:MI0017260	5	5q23.3	microRNA 4633	ncRNA	MIR4633	microRNA 4633	O	hsa-mir-4633	20201124	-
9606	100616176	MIR4708	-	mir-4708	HGNC:HGNC:41824|Ensembl:ENSG00000266740|miRBase:MI0017341	14	14q23.3	microRNA 4708	ncRNA	MIR4708	microRNA 4708	O	hsa-mir-4708	20201124	-
9606	100616178	MIR4641	-	-	HGNC:HGNC:41835|Ensembl:ENSG00000266494|miRBase:MI0017268	6	6p21.1	microRNA 4641	ncRNA	MIR4641	microRNA 4641	O	hsa-mir-4641	20201124	-
9606	100616179	MIR4498	-	mir-4498	HGNC:HGNC:41838|Ensembl:ENSG00000266704|miRBase:MI0016860	12	12q24.23	microRNA 4498	ncRNA	MIR4498	microRNA 4498	O	hsa-mir-4498	20201124	-
9606	100616180	MIR4465	-	-	HGNC:HGNC:41842|Ensembl:ENSG00000264390|miRBase:MI0016816	6	6q24.1	microRNA 4465	ncRNA	MIR4465	microRNA 4465	O	hsa-mir-4465	20201124	-
9606	100616181	MIR4514	-	-	HGNC:HGNC:41845|Ensembl:ENSG00000265855|miRBase:MI0016880	15	15q25.1	microRNA 4514	ncRNA	MIR4514	microRNA 4514	O	hsa-mir-4514	20201124	-
9606	100616182	MIR4500	-	-	HGNC:HGNC:41853|Ensembl:ENSG00000266052|miRBase:MI0016863	13	13q31.2	microRNA 4500	ncRNA	MIR4500	microRNA 4500	O	hsa-mir-4500	20201124	-
9606	100616183	MIR4513	-	-	HGNC:HGNC:41855|Ensembl:ENSG00000264386|miRBase:MI0016879	15	15q24.1	microRNA 4513	ncRNA	MIR4513	microRNA 4513	O	hsa-mir-4513	20201124	-
9606	100616184	MIR4477A	-	-	HGNC:HGNC:41859|Ensembl:ENSG00000276029|miRBase:MI0016829	9	9p11.2	microRNA 4477a	ncRNA	MIR4477A	microRNA 4477a	O	hsa-mir-4477a	20201124	-
9606	100616185	MIR371B	-	-	HGNC:HGNC:41863|Ensembl:ENSG00000284568|miRBase:MI0017393	19	19q13.42	microRNA 371b	ncRNA	MIR371B	microRNA 371b	O	hsa-mir-371b	20201124	-
9606	100616186	MIR4490	-	-	HGNC:HGNC:41871|Ensembl:ENSG00000266703|miRBase:MI0016852	11	11q14.3	microRNA 4490	ncRNA	MIR4490	microRNA 4490	O	hsa-mir-4490	20201124	-
9606	100616187	MIR4783	-	-	HGNC:HGNC:41874|Ensembl:ENSG00000264075|miRBase:MI0017428	2	2q14.3	microRNA 4783	ncRNA	MIR4783	microRNA 4783	O	hsa-mir-4783	20201124	-
9606	100616188	MIR3972	-	-	HGNC:HGNC:41876|Ensembl:ENSG00000266634|miRBase:MI0016990	1	1p36.13	microRNA 3972	ncRNA	MIR3972	microRNA 3972	O	hsa-mir-3972	20201124	-
9606	100616189	MIR4421	-	-	HGNC:HGNC:41879|Ensembl:ENSG00000265538|miRBase:MI0016758	1	1p32.3	microRNA 4421	ncRNA	MIR4421	microRNA 4421	O	hsa-mir-4421	20201124	-
9606	100616190	MIR548O2	-	-	HGNC:HGNC:41882|Ensembl:ENSG00000275453|miRBase:MI0016746	20	20q11.23	microRNA 548o-2	ncRNA	MIR548O2	microRNA 548o-2	O	hsa-mir-548o-2	20201124	-
9606	100616191	MIR548AJ1	-	-	HGNC:HGNC:41884|Ensembl:ENSG00000265669|miRBase:MI0016814	6	6q23.2	microRNA 548aj-1	ncRNA	MIR548AJ1	microRNA 548aj-1	O	hsa-mir-548aj-1	20201124	-
9606	100616192	MIR4679-2	-	-	HGNC:HGNC:41890|Ensembl:ENSG00000265375|miRBase:MI0017311	10	10q23.31	microRNA 4679-2	ncRNA	MIR4679-2	microRNA 4679-2	O	hsa-mir-4679-2	20201124	-
9606	100616193	MIR4453	-	-	HGNC:HGNC:41892|Ensembl:ENSG00000283792|miRBase:MI0016799	4	4q31.3	microRNA 4453	ncRNA	MIR4453	microRNA 4453	O	hsa-mir-4453	20201124	-
9606	100616194	MIR4477B	-	-	HGNC:HGNC:41898|Ensembl:ENSG00000266017|miRBase:MI0016830	9	9q13	microRNA 4477b	ncRNA	MIR4477B	microRNA 4477b	O	hsa-mir-4477b	20201124	-
9606	100616195	MIR4718	-	-	HGNC:HGNC:41900|Ensembl:ENSG00000264733|miRBase:MI0017353	16	16p13.12	microRNA 4718	ncRNA	MIR4718	microRNA 4718	O	hsa-mir-4718	20201124	-
9606	100616196	MIR4525	-	-	HGNC:HGNC:41903|Ensembl:ENSG00000266107|miRBase:MI0016892	17	17q25.3	microRNA 4525	ncRNA	MIR4525	microRNA 4525	O	hsa-mir-4525	20201124	-
9606	100616197	ERVK-23	-	c21_A	HGNC:HGNC:39037	21	21q21.1	endogenous retrovirus group K member 23	other	ERVK-23	endogenous retrovirus group K member 23	O	-	20170408	-
9606	100616198	ERVW-6	-	-	HGNC:HGNC:39045	11	11q14.1	endogenous retrovirus group W member 6	other	ERVW-6	endogenous retrovirus group W member 6	O	-	20170408	-
9606	100616199	ERVK3-7	-	HML6-c19B	HGNC:HGNC:39112	19	19p13.2	endogenous retrovirus group K3 member 7	other	ERVK3-7	endogenous retrovirus group K3 member 7	O	-	20170408	-
9606	100616200	ERVS71-2	-	HERV-HC2	HGNC:HGNC:41526	10	10p11.1	endogenous retrovirus group S71 member 2	other	ERVS71-2	endogenous retrovirus group S71 member 2	O	-	20170408	-
9606	100616201	MIR378D1	-	mir-378d-1	HGNC:HGNC:41550|Ensembl:ENSG00000263631|miRBase:MI0016749	4	4p16.2	microRNA 378d-1	ncRNA	MIR378D1	microRNA 378d-1	O	hsa-mir-378d-1	20201124	-
9606	100616202	MIR4634	-	-	HGNC:HGNC:41559|Ensembl:ENSG00000266890|miRBase:MI0017261	5	5q35.2	microRNA 4634	ncRNA	MIR4634	microRNA 4634	O	hsa-mir-4634	20201124	-
9606	100616203	MIR4734	-	mir-4734	HGNC:HGNC:41572|Ensembl:ENSG00000275238|miRBase:MI0017371	17	17q12	microRNA 4734	ncRNA	MIR4734	microRNA 4734	O	hsa-mir-4734	20201124	-
9606	100616204	MIR4729	-	-	HGNC:HGNC:41585|Ensembl:ENSG00000263857|miRBase:MI0017366	17	17q22	microRNA 4729	ncRNA	MIR4729	microRNA 4729	O	hsa-mir-4729	20201124	-
9606	100616205	MIR4704	-	-	HGNC:HGNC:41602|Ensembl:ENSG00000263561|miRBase:MI0017337	13	13q21.32	microRNA 4704	ncRNA	MIR4704	microRNA 4704	O	hsa-mir-4704	20201124	-
9606	100616206	MIR4652	-	-	HGNC:HGNC:41615|Ensembl:ENSG00000265423|miRBase:MI0017280	7	7q21.3	microRNA 4652	ncRNA	MIR4652	microRNA 4652	O	hsa-mir-4652	20201124	-
9606	100616207	MIR4439	-	-	HGNC:HGNC:41622|Ensembl:ENSG00000263828|miRBase:MI0016782	2	2q36.2	microRNA 4439	ncRNA	MIR4439	microRNA 4439	O	hsa-mir-4439	20201124	-
9606	100616208	MIR4782	-	-	HGNC:HGNC:41635|Ensembl:ENSG00000265429|miRBase:MI0017427	2	2q14.1	microRNA 4782	ncRNA	MIR4782	microRNA 4782	O	hsa-mir-4782	20201124	-
9606	100616210	MIR4737	-	-	HGNC:HGNC:41669|Ensembl:ENSG00000264049|miRBase:MI0017374	17	17q23.1	microRNA 4737	ncRNA	MIR4737	microRNA 4737	O	hsa-mir-4737	20201124	-
9606	100616211	MIR4709	-	mir-4709	HGNC:HGNC:41690|Ensembl:ENSG00000283944|miRBase:MI0017342	14	14q24.3	microRNA 4709	ncRNA	MIR4709	microRNA 4709	O	hsa-mir-4709	20201124	-
9606	100616212	MIR3689F	-	mir-3689f	HGNC:HGNC:41702|Ensembl:ENSG00000266514|miRBase:MI0016837	9	9q34.3	microRNA 3689f	ncRNA	MIR3689F	microRNA 3689f	O	hsa-mir-3689f	20201124	-
9606	100616213	MIR4437	-	mir-4437	HGNC:HGNC:41715|Ensembl:ENSG00000266705|miRBase:MI0016778	2	2q31.3	microRNA 4437	ncRNA	MIR4437	microRNA 4437	O	hsa-mir-4437	20201124	-
9606	100616214	MIR4667	-	mir-4667	HGNC:HGNC:41723|Ensembl:ENSG00000263892|miRBase:MI0017297	9	9p13.3	microRNA 4667	ncRNA	MIR4667	microRNA 4667	O	hsa-mir-4667	20201124	-
9606	100616215	MIR548AL	-	-	HGNC:HGNC:41736|Ensembl:ENSG00000264402|miRBase:MI0016851	11	11q13.4	microRNA 548al	ncRNA	MIR548AL	microRNA 548al	O	hsa-mir-548al	20201124	-
9606	100616216	MIR4797	-	-	HGNC:HGNC:41758|Ensembl:ENSG00000265850|miRBase:MI0017444	3	3q29	microRNA 4797	ncRNA	MIR4797	microRNA 4797	O	hsa-mir-4797	20201124	-
9606	100616218	MIR3135B	-	-	HGNC:HGNC:41783|Ensembl:ENSG00000263649|miRBase:MI0016809	6	6p21.32	microRNA 3135b	ncRNA	MIR3135B	microRNA 3135b	O	hsa-mir-3135b	20201124	-
9606	100616219	MIR4765	-	-	HGNC:HGNC:41791|Ensembl:ENSG00000265057|miRBase:MI0017406	2	2p22.3	microRNA 4765	ncRNA	MIR4765	microRNA 4765	O	hsa-mir-4765	20201124	-
9606	100616220	MIR4736	-	-	HGNC:HGNC:41804|Ensembl:ENSG00000264399|miRBase:MI0017373	17	17q22	microRNA 4736	ncRNA	MIR4736	microRNA 4736	O	hsa-mir-4736	20201124	-
9606	100616221	MIR4662A	-	-	HGNC:HGNC:41826|Ensembl:ENSG00000283609|miRBase:MI0017290	8	8q24.13	microRNA 4662a	ncRNA	MIR4662A	microRNA 4662a	O	hsa-mir-4662a	20201124	-
9606	100616222	MIR4487	-	mir-4487	HGNC:HGNC:41851|Ensembl:ENSG00000264583|miRBase:MI0016848	11	11p11.2	microRNA 4487	ncRNA	MIR4487	microRNA 4487	O	hsa-mir-4487	20201124	-
9606	100616223	MIR4509-1	-	-	HGNC:HGNC:41860|Ensembl:ENSG00000276941|miRBase:MI0016873	15	15q11.2	microRNA 4509-1	ncRNA	MIR4509-1	microRNA 4509-1	O	hsa-mir-4509-1	20201124	-
9606	100616224	MIR4753	-	mir-4753	HGNC:HGNC:41527|Ensembl:ENSG00000263439|miRBase:MI0017392	1	1q42.3	microRNA 4753	ncRNA	MIR4753	microRNA 4753	O	hsa-mir-4753	20201124	-
9606	100616225	MIR4756	-	-	HGNC:HGNC:41529|Ensembl:ENSG00000265595|miRBase:MI0017397	20	20q13.2	microRNA 4756	ncRNA	MIR4756	microRNA 4756	O	hsa-mir-4756	20201124	-
9606	100616226	MIR4468	-	-	HGNC:HGNC:41533|Ensembl:ENSG00000284028|miRBase:MI0016819	7	7q33	microRNA 4468	ncRNA	MIR4468	microRNA 4468	O	hsa-mir-4468	20201124	-
9606	100616227	MIR4502	-	-	HGNC:HGNC:41534|Ensembl:ENSG00000265450|miRBase:MI0016865	13	13q34	microRNA 4502	ncRNA	MIR4502	microRNA 4502	O	hsa-mir-4502	20201124	-
9606	100616228	MIR4509-2	-	-	HGNC:HGNC:41537|Ensembl:ENSG00000266039|miRBase:MI0016874	15	15q13.1	microRNA 4509-2	ncRNA	MIR4509-2	microRNA 4509-2	O	hsa-mir-4509-2	20201124	-
9606	100616229	MIR4473	-	-	HGNC:HGNC:41540|Ensembl:ENSG00000263790|miRBase:MI0016825	9	9p21.3	microRNA 4473	ncRNA	MIR4473	microRNA 4473	O	hsa-mir-4473	20201124	-
9606	100616230	MIR4646	-	mir-4646	HGNC:HGNC:41543|Ensembl:ENSG00000266776|miRBase:MI0017273	6	6p21.33	microRNA 4646	ncRNA	MIR4646	microRNA 4646	O	hsa-mir-4646	20201124	-
9606	100616231	MIR4519	-	-	HGNC:HGNC:41544|Ensembl:ENSG00000265991|miRBase:MI0016885	16	16p11.2	microRNA 4519	ncRNA	MIR4519	microRNA 4519	O	hsa-mir-4519	20201124	-
9606	100616232	MIR4528	-	-	HGNC:HGNC:41547|Ensembl:ENSG00000263872|miRBase:MI0016895	18	18q21.2	microRNA 4528	ncRNA	MIR4528	microRNA 4528	O	hsa-mir-4528	20201124	-
9606	100616234	MIR4454	-	-	HGNC:HGNC:41553|Ensembl:ENSG00000283468|miRBase:MI0016800	4	4q32.2	microRNA 4454	ncRNA	MIR4454	microRNA 4454	O	hsa-mir-4454	20201213	-
9606	100616235	MIR4457	-	mir-4457	HGNC:HGNC:41554|Ensembl:ENSG00000263670|miRBase:MI0016803	5	5p15.33	microRNA 4457	ncRNA	MIR4457	microRNA 4457	O	hsa-mir-4457	20201124	-
9606	100616236	MIR4669	-	-	HGNC:HGNC:41558|Ensembl:ENSG00000263897|miRBase:MI0017300	9	9q34.2	microRNA 4669	ncRNA	MIR4669	microRNA 4669	O	hsa-mir-4669	20201124	-
9606	100616237	MIR4640	-	-	HGNC:HGNC:41561|Ensembl:ENSG00000284370|miRBase:MI0017267	6	6p21.33	microRNA 4640	ncRNA	MIR4640	microRNA 4640	O	hsa-mir-4640	20201124	-
9606	100616238	MIR3529	-	mir-3529	HGNC:HGNC:41564|Ensembl:ENSG00000283484|miRBase:MI0017351	15	15q26.1	microRNA 3529	ncRNA	MIR3529	microRNA 3529	O	hsa-mir-3529	20201124	-
9606	100616239	MIR4705	-	-	HGNC:HGNC:41567|Ensembl:ENSG00000264482|miRBase:MI0017338	13	13q33.1	microRNA 4705	ncRNA	MIR4705	microRNA 4705	O	hsa-mir-4705	20201124	-
9606	100616240	MIR4496	-	-	HGNC:HGNC:41569|Ensembl:ENSG00000284388|miRBase:MI0016858	12	12q24.11	microRNA 4496	ncRNA	MIR4496	microRNA 4496	O	hsa-mir-4496	20201124	-
9606	100616241	MIR4717	-	-	HGNC:HGNC:41571|Ensembl:ENSG00000264004|miRBase:MI0017352	16	16p13.3	microRNA 4717	ncRNA	MIR4717	microRNA 4717	O	hsa-mir-4717	20201124	-
9606	100616242	MIR4673	-	-	HGNC:HGNC:41574|Ensembl:ENSG00000263403|miRBase:MI0017304	9	9q34.3	microRNA 4673	ncRNA	MIR4673	microRNA 4673	O	hsa-mir-4673	20201124	-
9606	100616243	MIR4759	-	-	HGNC:HGNC:41575|Ensembl:ENSG00000266133|miRBase:MI0017400	21	21q21.3	microRNA 4759	ncRNA	MIR4759	microRNA 4759	O	hsa-mir-4759	20201124	-
9606	100616244	MIR3976	-	-	HGNC:HGNC:41578|Ensembl:ENSG00000272380|miRBase:MI0016994	18	18p11.31	microRNA 3976	ncRNA	MIR3976	microRNA 3976	O	hsa-mir-3976	20201124	-
9606	100616245	MIR4661	-	-	HGNC:HGNC:41582|Ensembl:ENSG00000266194|miRBase:MI0017289	8	8q21.3	microRNA 4661	ncRNA	MIR4661	microRNA 4661	O	hsa-mir-4661	20201124	-
9606	100616246	MIR4799	-	-	HGNC:HGNC:41584|Ensembl:ENSG00000264274|miRBase:MI0017446	4	4q31.23	microRNA 4799	ncRNA	MIR4799	microRNA 4799	O	hsa-mir-4799	20201124	-
9606	100616247	MIR151B	-	-	HGNC:HGNC:41588|Ensembl:ENSG00000265154|miRBase:MI0003772	14	14q32.2	microRNA 151b	ncRNA	MIR151B	microRNA 151b	O	hsa-mir-151b	20201124	-
9606	100616248	MIR4724	-	mir-4724	HGNC:HGNC:41590|Ensembl:ENSG00000284424|miRBase:MI0017361	17	17q11.2	microRNA 4724	ncRNA	MIR4724	microRNA 4724	O	hsa-mir-4724	20201124	-
9606	100616249	MIR4768	-	-	HGNC:HGNC:41592|Ensembl:ENSG00000265465|miRBase:MI0017409	X	Xp22.13	microRNA 4768	ncRNA	MIR4768	microRNA 4768	O	hsa-mir-4768	20201124	-
9606	100616250	MIR3960	-	-	HGNC:HGNC:41595|Ensembl:ENSG00000283863|miRBase:MI0016964	9	9q34.11	microRNA 3960	ncRNA	MIR3960	microRNA 3960	O	hsa-mir-3960	20201124	-
9606	100616251	MIR1587	-	-	HGNC:HGNC:41596|Ensembl:ENSG00000263972|miRBase:MI0016905	X	Xp11.4	microRNA 1587	ncRNA	MIR1587	microRNA 1587	O	hsa-mir-1587	20201124	-
9606	100616252	MIR548AJ2	-	-	HGNC:HGNC:41600|Ensembl:ENSG00000221466|miRBase:MI0016815	X	Xp11.4	microRNA 548aj-2	ncRNA	MIR548AJ2	microRNA 548aj-2	O	hsa-mir-548aj-2	20201124	-
9606	100616253	MIR4762	-	-	HGNC:HGNC:41603|Ensembl:ENSG00000264160|miRBase:MI0017403	22	22q13.31	microRNA 4762	ncRNA	MIR4762	microRNA 4762	O	hsa-mir-4762	20201124	-
9606	100616254	MIR548AH	-	-	HGNC:HGNC:41605|Ensembl:ENSG00000283682|miRBase:MI0016796	4	4q21.1	microRNA 548ah	ncRNA	MIR548AH	microRNA 548ah	O	hsa-mir-548ah	20201124	-
9606	100616255	MIR4662B	-	-	HGNC:HGNC:41607|Ensembl:ENSG00000263735|miRBase:MI0017293	8	8q24.13	microRNA 4662b	ncRNA	MIR4662B	microRNA 4662b	O	hsa-mir-4662b	20201124	-
9606	100616256	MIR4721	-	-	HGNC:HGNC:41609|Ensembl:ENSG00000283845|miRBase:MI0017356	16	16p11.2	microRNA 4721	ncRNA	MIR4721	microRNA 4721	O	hsa-mir-4721	20201124	-
9606	100616257	MIR3975	-	-	HGNC:HGNC:41613|Ensembl:ENSG00000283514|miRBase:MI0016993	18	18q12.2	microRNA 3975	ncRNA	MIR3975	microRNA 3975	O	hsa-mir-3975	20201124	-
9606	100616258	MIR4516	-	mir-4516	HGNC:HGNC:41617|Ensembl:ENSG00000265867|miRBase:MI0016882	16	16p13.3	microRNA 4516	ncRNA	MIR4516	microRNA 4516	O	hsa-mir-4516	20210118	-
9606	100616259	MIR378I	-	-	HGNC:HGNC:41620|Ensembl:ENSG00000283829|miRBase:MI0016902	22	22q13.2	microRNA 378i	ncRNA	MIR378I	microRNA 378i	O	hsa-mir-378i	20201124	-
9606	100616260	MIR4663	-	-	HGNC:HGNC:41623|Ensembl:ENSG00000266324|miRBase:MI0017292	8	8q24.13	microRNA 4663	ncRNA	MIR4663	microRNA 4663	O	hsa-mir-4663	20201124	-
9606	100616261	MIR4504	-	-	HGNC:HGNC:41624|Ensembl:ENSG00000264712|miRBase:MI0016867	14	14q21.3	microRNA 4504	ncRNA	MIR4504	microRNA 4504	O	hsa-mir-4504	20201124	-
9606	100616262	MIR4701	-	-	HGNC:HGNC:41627|Ensembl:ENSG00000264201|miRBase:MI0017334	12	12q13.12	microRNA 4701	ncRNA	MIR4701	microRNA 4701	O	hsa-mir-4701	20201124	-
9606	100616263	MIR4485	-	mir-4485	HGNC:HGNC:41628|Ensembl:ENSG00000283813|miRBase:MI0016846	11	11p15.4	microRNA 4485	ncRNA	MIR4485	microRNA 4485	O	hsa-mir-4485	20201129	-
9606	100616264	MIR4527	-	-	HGNC:HGNC:41633|Ensembl:ENSG00000266582|miRBase:MI0016894	18	18q21.1	microRNA 4527	ncRNA	MIR4527	microRNA 4527	O	hsa-mir-4527	20201124	-
9606	100616265	MIR4433A	-	MIR4433|hsa-mir-4433a	HGNC:HGNC:41634|Ensembl:ENSG00000283222|miRBase:MI0016773	2	2p14	microRNA 4433a	ncRNA	MIR4433A	microRNA 4433a	O	hsa-mir-4433|microRNA 4433	20201124	-
9606	100616266	MIR4733	-	-	HGNC:HGNC:41638|Ensembl:ENSG00000265444|miRBase:MI0017370	17	17q11.2	microRNA 4733	ncRNA	MIR4733	microRNA 4733	O	hsa-mir-4733	20201124	-
9606	100616267	MIR4776-1	-	mir-4776-1	HGNC:HGNC:41641|Ensembl:ENSG00000266354|miRBase:MI0017419	2	2q34	microRNA 4776-1	ncRNA	MIR4776-1	microRNA 4776-1	O	hsa-mir-4776-1	20201124	-
9606	100616268	MIR4472-1	-	-	HGNC:HGNC:41644|Ensembl:ENSG00000265247|miRBase:MI0016823	8	8q24.3	microRNA 4472-1	ncRNA	MIR4472-1	microRNA 4472-1	O	hsa-mir-4472-1	20201124	-
9606	100616269	MIR4639	-	-	HGNC:HGNC:41645|Ensembl:ENSG00000263712|miRBase:MI0017266	6	6p22.3	microRNA 4639	ncRNA	MIR4639	microRNA 4639	O	hsa-mir-4639	20201124	-
9606	100616270	MIR4651	-	mir-4651	HGNC:HGNC:41647|Ensembl:ENSG00000284334|miRBase:MI0017279	7	7q11.23	microRNA 4651	ncRNA	MIR4651	microRNA 4651	O	hsa-mir-4651	20201220	-
9606	100616271	MIR4637	-	-	HGNC:HGNC:41651|Ensembl:ENSG00000264792|miRBase:MI0017264	5	5p15.2	microRNA 4637	ncRNA	MIR4637	microRNA 4637	O	hsa-mir-4637	20201124	-
9606	100616272	MIR4422	-	mir-4422	HGNC:HGNC:41654|Ensembl:ENSG00000265822|miRBase:MI0016759	1	1p32.3	microRNA 4422	ncRNA	MIR4422	microRNA 4422	O	hsa-mir-4422	20201124	-
9606	100616273	MIR451B	-	-	HGNC:HGNC:41655|Ensembl:ENSG00000283364|miRBase:MI0017360	17	17q11.2	microRNA 451b	ncRNA	MIR451B	microRNA 451b	O	hsa-mir-451b	20201124	-
9606	100616274	MIR4802	-	-	HGNC:HGNC:41658|Ensembl:ENSG00000263642|miRBase:MI0017450	4	4p14	microRNA 4802	ncRNA	MIR4802	microRNA 4802	O	hsa-mir-4802	20201124	-
9606	100616275	MIR4508	-	mir-4508	HGNC:HGNC:41659|Ensembl:ENSG00000265673|miRBase:MI0016872	15	15q11.2	microRNA 4508	ncRNA	MIR4508	microRNA 4508	O	hsa-mir-4508	20201124	-
9606	100616276	MIR4538	-	-	HGNC:HGNC:41664|Ensembl:ENSG00000263413|miRBase:MI0016909	14	14q32.33	microRNA 4538	ncRNA	MIR4538	microRNA 4538	O	hsa-mir-4538	20201124	-
9606	100616277	MIR4522	-	-	HGNC:HGNC:41668|Ensembl:ENSG00000263583|miRBase:MI0016889	17	17q11.1	microRNA 4522	ncRNA	MIR4522	microRNA 4522	O	hsa-mir-4522	20201124	-
9606	100616278	MIR4540	-	-	HGNC:HGNC:41670|Ensembl:ENSG00000264922|miRBase:MI0016911	9	9p13.2	microRNA 4540	ncRNA	MIR4540	microRNA 4540	O	hsa-mir-4540	20201124	-
9606	100616279	MIR3974	-	-	HGNC:HGNC:41672|Ensembl:ENSG00000283665|miRBase:MI0016992	12	12p12.3	microRNA 3974	ncRNA	MIR3974	microRNA 3974	O	hsa-mir-3974	20201124	-
9606	100616280	MIR4503	-	-	HGNC:HGNC:41675|Ensembl:ENSG00000266327|miRBase:MI0016866	14	14q13.3	microRNA 4503	ncRNA	MIR4503	microRNA 4503	O	hsa-mir-4503	20201124	-
9606	100616281	MIR4788	-	-	HGNC:HGNC:41676|Ensembl:ENSG00000284561|miRBase:MI0017435	3	3q22.2	microRNA 4788	ncRNA	MIR4788	microRNA 4788	O	hsa-mir-4788	20201124	-
9606	100616282	MIR4738	-	-	HGNC:HGNC:41679|Ensembl:ENSG00000283853|miRBase:MI0017376	17	17q25.1	microRNA 4738	ncRNA	MIR4738	microRNA 4738	O	hsa-mir-4738	20201124	-
9606	100616283	MIR4766	-	mir-4766	HGNC:HGNC:41680|Ensembl:ENSG00000266594|miRBase:MI0017407	22	22q13.2	microRNA 4766	ncRNA	MIR4766	microRNA 4766	O	hsa-mir-4766	20201124	-
9606	100616284	MIR4489	-	mir-4489	HGNC:HGNC:41685|Ensembl:ENSG00000265874|miRBase:MI0016850	11	11q13.1	microRNA 4489	ncRNA	MIR4489	microRNA 4489	O	hsa-mir-4489	20201124	-
9606	100616285	MIR4645	-	mir-4645	HGNC:HGNC:41689|Ensembl:ENSG00000266750|miRBase:MI0017272	6	6p25.2	microRNA 4645	ncRNA	MIR4645	microRNA 4645	O	hsa-mir-4645	20201124	-
9606	100616286	MIR4676	-	-	HGNC:HGNC:41691|Ensembl:ENSG00000266719|miRBase:MI0017307	10	10q22.1	microRNA 4676	ncRNA	MIR4676	microRNA 4676	O	hsa-mir-4676	20201124	-
9606	100616287	MIR4495	-	-	HGNC:HGNC:41693|Ensembl:ENSG00000265861|miRBase:MI0016857	12	12q23.1	microRNA 4495	ncRNA	MIR4495	microRNA 4495	O	hsa-mir-4495	20201124	-
9606	100616288	MIR4665	-	mir-4665	HGNC:HGNC:41696|Ensembl:ENSG00000263575|miRBase:MI0017295	9	9p24.1	microRNA 4665	ncRNA	MIR4665	microRNA 4665	O	hsa-mir-4665	20210103	-
9606	100616289	MIR4475	-	-	HGNC:HGNC:41697|Ensembl:ENSG00000266255|miRBase:MI0016827	9	9p13.2	microRNA 4475	ncRNA	MIR4475	microRNA 4475	O	hsa-mir-4475	20201124	-
9606	100616290	MIR4529	-	-	HGNC:HGNC:41703|Ensembl:ENSG00000264571|miRBase:MI0016896	18	18q21.2	microRNA 4529	ncRNA	MIR4529	microRNA 4529	O	hsa-mir-4529	20201124	-
9606	100616291	MIR4791	-	mir-4791	HGNC:HGNC:41704|Ensembl:ENSG00000271898|miRBase:MI0017438	3	3p24.3	microRNA 4791	ncRNA	MIR4791	microRNA 4791	O	hsa-mir-4791	20201124	-
9606	100616292	MIR4690	-	-	HGNC:HGNC:41707|Ensembl:ENSG00000266041|miRBase:MI0017323	11	11q13.1	microRNA 4690	ncRNA	MIR4690	microRNA 4690	O	hsa-mir-4690	20201124	-
9606	100616293	MIR4510	-	mir-4510	HGNC:HGNC:41708|Ensembl:ENSG00000265098|miRBase:MI0016876	15	15q14	microRNA 4510	ncRNA	MIR4510	microRNA 4510	O	hsa-mir-4510	20201124	-
9606	100616294	MIR4740	-	-	HGNC:HGNC:41711|Ensembl:ENSG00000266392|miRBase:MI0017378	17	17q25.3	microRNA 4740	ncRNA	MIR4740	microRNA 4740	O	hsa-mir-4740	20201124	-
9606	100616295	MIR4764	-	-	HGNC:HGNC:41714|Ensembl:ENSG00000266012|miRBase:MI0017405	22	22q12.3	microRNA 4764	ncRNA	MIR4764	microRNA 4764	O	hsa-mir-4764	20201124	-
9606	100616296	MIR4678	-	-	HGNC:HGNC:41717|Ensembl:ENSG00000283672|miRBase:MI0017309	10	10q23.2	microRNA 4678	ncRNA	MIR4678	microRNA 4678	O	hsa-mir-4678	20201124	-
9606	100616297	MIR3977	-	-	HGNC:HGNC:41721|Ensembl:ENSG00000283359|miRBase:MI0016995	5	5q14.2	microRNA 3977	ncRNA	MIR3977	microRNA 3977	O	hsa-mir-3977	20201124	-
9606	100616299	MIR4450	-	mir-4450	HGNC:HGNC:41725|Ensembl:ENSG00000263445|miRBase:MI0016795	4	4q21.1	microRNA 4450	ncRNA	MIR4450	microRNA 4450	O	hsa-mir-4450	20201124	-
9606	100616300	MIR4710	-	mir-4710	HGNC:HGNC:41727|Ensembl:ENSG00000265291|miRBase:MI0017344	14	14q32.33	microRNA 4710	ncRNA	MIR4710	microRNA 4710	O	hsa-mir-4710	20201124	-
9606	100616301	MIR4674	-	-	HGNC:HGNC:41729|Ensembl:ENSG00000265181|miRBase:MI0017305	9	9q34.3	microRNA 4674	ncRNA	MIR4674	microRNA 4674	O	hsa-mir-4674	20201124	-
9606	100616302	MIR548X2	-	-	HGNC:HGNC:41734|Ensembl:ENSG00000263581|miRBase:MI0016833	13	13q21.32	microRNA 548x-2	ncRNA	MIR548X2	microRNA 548x-2	O	hsa-mir-548x-2	20201124	-
9606	100616303	MIR3688-2	-	mir-3688-2	HGNC:HGNC:41735|Ensembl:ENSG00000283379|miRBase:MI0017447	4	4q32.1	microRNA 3688-2	ncRNA	MIR3688-2	microRNA 3688-2	O	hsa-mir-3688-2	20201124	-
9606	100616304	MIR4499	-	-	HGNC:HGNC:41739|Ensembl:ENSG00000263978|miRBase:MI0016862	13	13q12.11	microRNA 4499	ncRNA	MIR4499	microRNA 4499	O	hsa-mir-4499	20201124	-
9606	100616305	MIR548AE1	-	-	HGNC:HGNC:41742|Ensembl:ENSG00000266808|miRBase:MI0016779	2	2q32.1	microRNA 548ae-1	ncRNA	MIR548AE1	microRNA 548ae-1	O	hsa-mir-548ae-1	20201124	-
9606	100616306	MIR378H	-	-	HGNC:HGNC:41744|Ensembl:ENSG00000263361|miRBase:MI0016808	5	5q33.2	microRNA 378h	ncRNA	MIR378H	microRNA 378h	O	hsa-mir-378h	20201124	-
9606	100616307	MIR4757	-	-	HGNC:HGNC:41746|Ensembl:ENSG00000266738|miRBase:MI0017398	2	2p24.1	microRNA 4757	ncRNA	MIR4757	microRNA 4757	O	hsa-mir-4757	20201124	-
9606	100616308	MIR4666A	-	MIR4666|hsa-mir-4666a	HGNC:HGNC:41750|Ensembl:ENSG00000266174|miRBase:MI0017296	1	1q42.13	microRNA 4666a	ncRNA	MIR4666A	microRNA 4666a	O	hsa-mir-4666|microRNA 4666	20201124	-
9606	100616309	MIR4472-2	-	-	HGNC:HGNC:41752|Ensembl:ENSG00000264037|miRBase:MI0016824	12	12q24.22	microRNA 4472-2	ncRNA	MIR4472-2	microRNA 4472-2	O	hsa-mir-4472-2	20201124	-
9606	100616310	MIR4650-1	-	-	HGNC:HGNC:41755|Ensembl:ENSG00000266525|miRBase:MI0017277	7	7q11.21	microRNA 4650-1	ncRNA	MIR4650-1	microRNA 4650-1	O	hsa-mir-4650-1	20201124	-
9606	100616311	MIR3973	-	-	HGNC:HGNC:41756|Ensembl:ENSG00000263389|miRBase:MI0016991	11	11p13	microRNA 3973	ncRNA	MIR3973	microRNA 3973	O	hsa-mir-3973	20201124	-
9606	100616312	MIR4478	-	mir-4478	HGNC:HGNC:41759|Ensembl:ENSG00000266583|miRBase:MI0016831	9	9q33.2	microRNA 4478	ncRNA	MIR4478	microRNA 4478	O	hsa-mir-4478	20201124	-
9606	100616313	MIR4749	-	mir-4749	HGNC:HGNC:41760|Ensembl:ENSG00000265954|miRBase:MI0017388	19	19q13.33	microRNA 4749	ncRNA	MIR4749	microRNA 4749	O	hsa-mir-4749	20201124	-
9606	100616314	MIR4750	-	mir-4750	HGNC:HGNC:41765|Ensembl:ENSG00000284394|miRBase:MI0017389	19	19q13.33	microRNA 4750	ncRNA	MIR4750	microRNA 4750	O	hsa-mir-4750	20201124	-
9606	100616315	MIR4781	-	mir-4781	HGNC:HGNC:41769|Ensembl:ENSG00000283749|miRBase:MI0017426	1	1p32.3	microRNA 4781	ncRNA	MIR4781	microRNA 4781	O	hsa-mir-4781	20201124	-
9606	100616316	MIR4524A	-	MIR4524|hsa-mir-4524a|mir-4524a	HGNC:HGNC:41771|Ensembl:ENSG00000283385|miRBase:MI0016891	17	17q24.2	microRNA 4524a	ncRNA	MIR4524A	microRNA 4524a	O	hsa-mir-4524|microRNA 4524	20201124	-
9606	100616317	MIR4777	-	-	HGNC:HGNC:41773|Ensembl:ENSG00000263641|miRBase:MI0017421	2	2q37.1	microRNA 4777	ncRNA	MIR4777	microRNA 4777	O	hsa-mir-4777	20201124	-
9606	100616318	MIR4664	-	-	HGNC:HGNC:41777|Ensembl:ENSG00000265660|miRBase:MI0017294	8	8q24.3	microRNA 4664	ncRNA	MIR4664	microRNA 4664	O	hsa-mir-4664	20201124	-
9606	100616319	MIR4493	-	-	HGNC:HGNC:41778|Ensembl:ENSG00000265357|miRBase:MI0016855	11	11q24.1	microRNA 4493	ncRNA	MIR4493	microRNA 4493	O	hsa-mir-4493	20201124	-
9606	100616320	MIR4481	-	-	HGNC:HGNC:41781|Ensembl:ENSG00000283699|miRBase:MI0016842	10	10p13	microRNA 4481	ncRNA	MIR4481	microRNA 4481	O	hsa-mir-4481	20201124	-
9606	100616321	MIR378G	-	-	HGNC:HGNC:41785|Ensembl:ENSG00000263526|miRBase:MI0016761	1	1p21.3	microRNA 378g	ncRNA	MIR378G	microRNA 378g	O	hsa-mir-378g	20201124	-
9606	100616322	MIR4682	-	-	HGNC:HGNC:41788|Ensembl:ENSG00000265370|miRBase:MI0017314	10	10q26.12	microRNA 4682	ncRNA	MIR4682	microRNA 4682	O	hsa-mir-4682	20201124	-
9606	100616323	MIR4482	-	MIR4482-1|hsa-mir-4482-1	HGNC:HGNC:41792|Ensembl:ENSG00000266852|miRBase:MI0016843	10	10q25.1	microRNA 4482	ncRNA	MIR4482	microRNA 4482	O	hsa-mir-4482|microRNA 4482-1	20201124	-
9606	100616324	MIR1245B	-	-	HGNC:HGNC:41794|Ensembl:ENSG00000283238|miRBase:MI0017431	2	2q32.2	microRNA 1245b	ncRNA	MIR1245B	microRNA 1245b	O	hsa-mir-1245b	20201124	-
9606	100616325	MIR4460	-	-	HGNC:HGNC:41795|Ensembl:ENSG00000265691|miRBase:MI0016806	5	5q23.3	microRNA 4460	ncRNA	MIR4460	microRNA 4460	O	hsa-mir-4460	20201124	-
9606	100616326	MIR4636	-	mir-4636	HGNC:HGNC:41798|Ensembl:ENSG00000266415|miRBase:MI0017263	5	5p15.31	microRNA 4636	ncRNA	MIR4636	microRNA 4636	O	hsa-mir-4636	20201124	-
9606	100616327	MIR4484	-	mir-4484	HGNC:HGNC:41799|Ensembl:ENSG00000265092|miRBase:MI0016845	10	10q26.2	microRNA 4484	ncRNA	MIR4484	microRNA 4484	O	hsa-mir-4484	20201124	-
9606	100616328	MIR4424	-	-	HGNC:HGNC:41805|Ensembl:ENSG00000266417|miRBase:MI0016763	1	1q25.2	microRNA 4424	ncRNA	MIR4424	microRNA 4424	O	hsa-mir-4424	20201124	-
9606	100616329	MIR4700	-	mir-4700	HGNC:HGNC:41806|Ensembl:ENSG00000284143|miRBase:MI0017333	12	12q24.31	microRNA 4700	ncRNA	MIR4700	microRNA 4700	O	hsa-mir-4700	20201124	-
9606	100616330	MIR4491	-	mir-4491	HGNC:HGNC:41808|Ensembl:ENSG00000264032|miRBase:MI0016853	11	11q23.1	microRNA 4491	ncRNA	MIR4491	microRNA 4491	O	hsa-mir-4491	20201124	-
9606	100616331	MIR4650-2	-	-	HGNC:HGNC:41810|Ensembl:ENSG00000264494|miRBase:MI0017278	7	7q11.22	microRNA 4650-2	ncRNA	MIR4650-2	microRNA 4650-2	O	hsa-mir-4650-2	20201124	-
9606	100616332	MIR4716	-	mir-4716	HGNC:HGNC:41812|Ensembl:ENSG00000264210|miRBase:MI0017350	15	15q21.1	microRNA 4716	ncRNA	MIR4716	microRNA 4716	O	hsa-mir-4716	20201124	-
9606	100616333	MIR3689C	-	-	HGNC:HGNC:41816|Ensembl:ENSG00000264744|miRBase:MI0016832	9	9q34.3	microRNA 3689c	ncRNA	MIR3689C	microRNA 3689c	O	hsa-mir-3689c	20201124	-
9606	100616334	MIR4790	-	-	HGNC:HGNC:41820|Ensembl:ENSG00000265180|miRBase:MI0017437	3	3p26.1	microRNA 4790	ncRNA	MIR4790	microRNA 4790	O	hsa-mir-4790	20201124	-
9606	100616335	MIR219B	-	MIR2964A|hsa-mir-219b|mir-219b	HGNC:HGNC:41823|Ensembl:ENSG00000283335|miRBase:MI0017299	9	9q34.11	microRNA 219b	ncRNA	MIR219B	microRNA 219b	O	hsa-mir-2964a|microRNA 2964a	20201124	-
9606	100616336	MIR548AB	-	-	HGNC:HGNC:41825|Ensembl:ENSG00000265328|miRBase:MI0016752	3	3q13.11	microRNA 548ab	ncRNA	MIR548AB	microRNA 548ab	O	hsa-mir-548ab	20201124	-
9606	100616337	MIR4747	-	mir-4747	HGNC:HGNC:41827|Ensembl:ENSG00000263409|miRBase:MI0017386	19	19p13.3	microRNA 4747	ncRNA	MIR4747	microRNA 4747	O	hsa-mir-4747	20201124	-
9606	100616338	MIR4794	-	-	HGNC:HGNC:41829|Ensembl:ENSG00000264470|miRBase:MI0017441	1	1p31.3	microRNA 4794	ncRNA	MIR4794	microRNA 4794	O	hsa-mir-4794	20201124	-
9606	100616339	MIR548AE2	-	-	HGNC:HGNC:41831|Ensembl:ENSG00000265699|miRBase:MI0016780	5	5q11.2	microRNA 548ae-2	ncRNA	MIR548AE2	microRNA 548ae-2	O	hsa-mir-548ae-2	20201124	-
9606	100616340	MIR4758	-	-	HGNC:HGNC:41836|Ensembl:ENSG00000284074|miRBase:MI0017399	20	20q13.33	microRNA 4758	ncRNA	MIR4758	microRNA 4758	O	hsa-mir-4758	20201124	-
9606	100616341	MIR4435-2	-	mir-4435-2	HGNC:HGNC:41837|Ensembl:ENSG00000266139|miRBase:MI0016777	2	2q13	microRNA 4435-2	ncRNA	MIR4435-2	microRNA 4435-2	O	hsa-mir-4435-2	20201124	-
9606	100616342	MIR4638	-	mir-4638	HGNC:HGNC:41841|Ensembl:ENSG00000264732|miRBase:MI0017265	5	5q35.3	microRNA 4638	ncRNA	MIR4638	microRNA 4638	O	hsa-mir-4638	20201124	-
9606	100616343	MIR4677	-	mir-4677	HGNC:HGNC:41844|Ensembl:ENSG00000265201|miRBase:MI0017308	1	1q43	microRNA 4677	ncRNA	MIR4677	microRNA 4677	O	hsa-mir-4677	20201124	-
9606	100616344	MIR3689D2	-	-	HGNC:HGNC:41846|Ensembl:ENSG00000264136|miRBase:MI0016835	9	9q34.3	microRNA 3689d-2	ncRNA	MIR3689D2	microRNA 3689d-2	O	hsa-mir-3689d-2	20201124	-
9606	100616345	MIR4426	-	-	HGNC:HGNC:41848|Ensembl:ENSG00000283795|miRBase:MI0016765	1	1q31.2	microRNA 4426	ncRNA	MIR4426	microRNA 4426	O	hsa-mir-4426	20201124	-
9606	100616346	MIR4649	-	mir-4649	HGNC:HGNC:41852|Ensembl:ENSG00000284412|miRBase:MI0017276	7	7p13	microRNA 4649	ncRNA	MIR4649	microRNA 4649	O	hsa-mir-4649	20201124	-
9606	100616347	MIR548AI	-	-	HGNC:HGNC:41854|Ensembl:ENSG00000265226|miRBase:MI0016813	6	6q16.2	microRNA 548ai	ncRNA	MIR548AI	microRNA 548ai	O	hsa-mir-548ai	20201124	-
9606	100616348	MIR4659A	-	mir-4659a	HGNC:HGNC:41857|Ensembl:ENSG00000266038|miRBase:MI0017287	8	8p23.1	microRNA 4659a	ncRNA	MIR4659A	microRNA 4659a	O	hsa-mir-4659a	20201124	-
9606	100616349	MIR4451	-	mir-4451	HGNC:HGNC:41858|Ensembl:ENSG00000266421|miRBase:MI0016797	4	4q21.23	microRNA 4451	ncRNA	MIR4451	microRNA 4451	O	hsa-mir-4451	20201124	-
9606	100616350	MIR4660	-	-	HGNC:HGNC:41861|Ensembl:ENSG00000263407|miRBase:MI0017288	8	8p23.1	microRNA 4660	ncRNA	MIR4660	microRNA 4660	O	hsa-mir-4660	20201124	-
9606	100616351	MIR4670	-	-	HGNC:HGNC:41862|Ensembl:ENSG00000264158|miRBase:MI0017301	9	9q22.31	microRNA 4670	ncRNA	MIR4670	microRNA 4670	O	hsa-mir-4670	20201124	-
9606	100616352	MIR4642	-	-	HGNC:HGNC:41865|Ensembl:ENSG00000266619|miRBase:MI0017269	6	6p21.1	microRNA 4642	ncRNA	MIR4642	microRNA 4642	O	hsa-mir-4642	20201124	-
9606	100616354	MIR550A3	-	mir-550a-3	HGNC:HGNC:41870|Ensembl:ENSG00000212024|miRBase:MI0003762	7	7p14.3	microRNA 550a-3	ncRNA	MIR550A3	microRNA 550a-3	O	hsa-mir-550a-3	20201124	-
9606	100616355	MIR4531	-	-	HGNC:HGNC:41872|Ensembl:ENSG00000283673|miRBase:MI0016898	19	19q13.31	microRNA 4531	ncRNA	MIR4531	microRNA 4531	O	hsa-mir-4531	20201124	-
9606	100616356	MIR4774	-	-	HGNC:HGNC:41873|Ensembl:ENSG00000265694|miRBase:MI0017417	2	2q24.3	microRNA 4774	ncRNA	MIR4774	microRNA 4774	O	hsa-mir-4774	20201124	-
9606	100616357	MIR3591	-	-	HGNC:HGNC:41875|Ensembl:ENSG00000207778|miRBase:MI0017383	18	18q21.31	microRNA 3591	ncRNA	MIR3591	microRNA 3591	O	hsa-mir-122b|hsa-mir-3591	20201124	-
9606	100616358	MIR4800	-	mir-4800	HGNC:HGNC:41877|Ensembl:ENSG00000284276|miRBase:MI0017448	4	4p16.3	microRNA 4800	ncRNA	MIR4800	microRNA 4800	O	hsa-mir-4800	20201124	-
9606	100616359	MIR4730	-	-	HGNC:HGNC:41880|Ensembl:ENSG00000264961|miRBase:MI0017367	17	17q25.3	microRNA 4730	ncRNA	MIR4730	microRNA 4730	O	hsa-mir-4730	20201124	-
9606	100616360	MIR2467	-	mir-2467	HGNC:HGNC:41881|Ensembl:ENSG00000264292|miRBase:MI0017432	2	2q37.3	microRNA 2467	ncRNA	MIR2467	microRNA 2467	O	hsa-mir-2467	20201220	-
9606	100616361	MIR4775	-	-	HGNC:HGNC:41885|Ensembl:ENSG00000284079|miRBase:MI0017418	2	2q33.3	microRNA 4775	ncRNA	MIR4775	microRNA 4775	O	hsa-mir-4775	20201124	-
9606	100616362	MIR4533	-	-	HGNC:HGNC:41886|Ensembl:ENSG00000266140|miRBase:MI0016900	20	20q13.33	microRNA 4533	ncRNA	MIR4533	microRNA 4533	O	hsa-mir-4533	20201124	-
9606	100616363	MIR4735	-	-	HGNC:HGNC:41888|Ensembl:ENSG00000265986|miRBase:MI0017372	1	1q31.3	microRNA 4735	ncRNA	MIR4735	microRNA 4735	O	hsa-mir-4735	20201124	-
9606	100616364	MIR4785	-	mir-4785	HGNC:HGNC:41889|Ensembl:ENSG00000283734|miRBase:MI0017430	2	2q24.2	microRNA 4785	ncRNA	MIR4785	microRNA 4785	O	hsa-mir-4785	20201124	-
9606	100616365	MIR4425	-	-	HGNC:HGNC:41891|Ensembl:ENSG00000264371|miRBase:MI0016764	1	1p36.11	microRNA 4425	ncRNA	MIR4425	microRNA 4425	O	hsa-mir-4425	20201124	-
9606	100616366	MIR4743	-	-	HGNC:HGNC:41894|Ensembl:ENSG00000266276|miRBase:MI0017381	18	18q21.1	microRNA 4743	ncRNA	MIR4743	microRNA 4743	O	hsa-mir-4743	20201124	-
9606	100616367	MIR4467	-	-	HGNC:HGNC:41896|Ensembl:ENSG00000284596|miRBase:MI0016818	7	7q22.1	microRNA 4467	ncRNA	MIR4467	microRNA 4467	O	hsa-mir-4467	20201124	-
9606	100616368	MIR4688	-	mir-4688	HGNC:HGNC:41897|Ensembl:ENSG00000264102|miRBase:MI0017321	11	11p11.2	microRNA 4688	ncRNA	MIR4688	microRNA 4688	O	hsa-mir-4688	20201124	-
9606	100616369	MIR4713	-	-	HGNC:HGNC:41899|Ensembl:ENSG00000266593|miRBase:MI0017347	15	15q21.2	microRNA 4713	ncRNA	MIR4713	microRNA 4713	O	hsa-mir-4713	20201124	-
9606	100616370	MIR4771-1	-	-	HGNC:HGNC:41901|Ensembl:ENSG00000264793|miRBase:MI0017412	2	2p11.2	microRNA 4771-1	ncRNA	MIR4771-1	microRNA 4771-1	O	hsa-mir-4771-1	20201124	-
9606	100616371	MIR4746	-	mir-4746	HGNC:HGNC:41904|Ensembl:ENSG00000266437|miRBase:MI0017385	19	19p13.3	microRNA 4746	ncRNA	MIR4746	microRNA 4746	O	hsa-mir-4746	20201124	-
9606	100616372	MIR4659B	-	-	HGNC:HGNC:41530|Ensembl:ENSG00000283386|miRBase:MI0017291	8	8p23.1	microRNA 4659b	ncRNA	MIR4659B	microRNA 4659b	O	hsa-mir-4659b	20201124	-
9606	100616373	MIR4770	-	-	HGNC:HGNC:41542|Ensembl:ENSG00000265284|miRBase:MI0017411	X	Xp22.31	microRNA 4770	ncRNA	MIR4770	microRNA 4770	O	hsa-mir-4770	20201124	-
9606	100616374	MIR4539	-	-	HGNC:HGNC:41546|Ensembl:ENSG00000265612|miRBase:MI0016910	14	14q32.33	microRNA 4539	ncRNA	MIR4539	microRNA 4539	O	hsa-mir-4539	20201124	-
9606	100616375	MIR4438	-	-	HGNC:HGNC:41555|Ensembl:ENSG00000265734|miRBase:MI0016781	2	2q34	microRNA 4438	ncRNA	MIR4438	microRNA 4438	O	hsa-mir-4438	20201124	-
9606	100616376	MIR4492	-	mir-4492	HGNC:HGNC:41563|Ensembl:ENSG00000264211|miRBase:MI0016854	11	11q23.3	microRNA 4492	ncRNA	MIR4492	microRNA 4492	O	hsa-mir-4492	20201124	-
9606	100616377	MIR4803	-	-	HGNC:HGNC:41568|Ensembl:ENSG00000264099|miRBase:MI0017451	5	5q13.2	microRNA 4803	ncRNA	MIR4803	microRNA 4803	O	hsa-mir-4803	20201124	-
9606	100616378	MIR4784	-	-	HGNC:HGNC:41580|Ensembl:ENSG00000284149|miRBase:MI0017429	2	2q21.1	microRNA 4784	ncRNA	MIR4784	microRNA 4784	O	hsa-mir-4784	20201124	-
9606	100616379	MIR4511	-	mir-4511	HGNC:HGNC:41589|Ensembl:ENSG00000264737|miRBase:MI0016877	15	15q22.31	microRNA 4511	ncRNA	MIR4511	microRNA 4511	O	hsa-mir-4511	20201124	-
9606	100616380	MIR4671	-	-	HGNC:HGNC:41598|Ensembl:ENSG00000264377|miRBase:MI0017302	1	1q42.2	microRNA 4671	ncRNA	MIR4671	microRNA 4671	O	hsa-mir-4671	20201124	-
9606	100616381	MIR4456	-	-	HGNC:HGNC:41606|Ensembl:ENSG00000264233|miRBase:MI0016802	5	5p15.33	microRNA 4456	ncRNA	MIR4456	microRNA 4456	O	hsa-mir-4456	20201124	-
9606	100616382	MIR4509-3	-	-	HGNC:HGNC:41610|Ensembl:ENSG00000263964|miRBase:MI0016875	15	15q13.1	microRNA 4509-3	ncRNA	MIR4509-3	microRNA 4509-3	O	hsa-mir-4509-3	20201124	-
9606	100616383	MIR4675	-	-	HGNC:HGNC:41619|Ensembl:ENSG00000265372|miRBase:MI0017306	10	10p12.31	microRNA 4675	ncRNA	MIR4675	microRNA 4675	O	hsa-mir-4675	20201124	-
9606	100616384	MIR548AC	-	-	HGNC:HGNC:41626|Ensembl:ENSG00000264419|miRBase:MI0016762	1	1p13.1	microRNA 548ac	ncRNA	MIR548AC	microRNA 548ac	O	hsa-mir-548ac	20201124	-
9606	100616385	MIR4732	-	mir-4732	HGNC:HGNC:41639|Ensembl:ENSG00000284085|miRBase:MI0017369	17	17q11.2	microRNA 4732	ncRNA	MIR4732	microRNA 4732	O	hsa-mir-4732	20201124	-
9606	100616386	MIR4654	-	mir-4654	HGNC:HGNC:41643|Ensembl:ENSG00000266144|miRBase:MI0017282	1	1q23.3	microRNA 4654	ncRNA	MIR4654	microRNA 4654	O	hsa-mir-4654	20201124	-
9606	100616387	MIR3064	-	-	HGNC:HGNC:41652|Ensembl:ENSG00000284564|miRBase:MI0017375	17	17q23.3	microRNA 3064	ncRNA	MIR3064	microRNA 3064	O	hsa-mir-3064	20201124	-
9606	100616388	MIR4723	-	mir-4723	HGNC:HGNC:41660|Ensembl:ENSG00000284532|miRBase:MI0017359	17	17q11.2	microRNA 4723	ncRNA	MIR4723	microRNA 4723	O	hsa-mir-4723	20201124	-
9606	100616389	MIR4463	-	-	HGNC:HGNC:41665|Ensembl:ENSG00000263533|miRBase:MI0016811	6	6q14.1	microRNA 4463	ncRNA	MIR4463	microRNA 4463	O	hsa-mir-4463	20201124	-
9606	100616390	MIR4427	-	-	HGNC:HGNC:41678|Ensembl:ENSG00000265744|miRBase:MI0016766	1	1q42.2	microRNA 4427	ncRNA	MIR4427	microRNA 4427	O	hsa-mir-4427	20201124	-
9606	100616391	MIR4684	-	-	HGNC:HGNC:41695|Ensembl:ENSG00000265422|miRBase:MI0017316	1	1p36.12	microRNA 4684	ncRNA	MIR4684	microRNA 4684	O	hsa-mir-4684	20201124	-
9606	100616392	MIR4773-1	-	-	HGNC:HGNC:41699|Ensembl:ENSG00000264684|miRBase:MI0017415	2	2q23.3	microRNA 4773-1	ncRNA	MIR4773-1	microRNA 4773-1	O	hsa-mir-4773-1	20201124	-
9606	100616393	MIR4657	-	mir-4657	HGNC:HGNC:41706|Ensembl:ENSG00000284261|miRBase:MI0017285	7	7p13	microRNA 4657	ncRNA	MIR4657	microRNA 4657	O	hsa-mir-4657	20201124	-
9606	100616394	MIR4444-1	-	MIR4444|hsa-mir-4444-1|miR-4444-1	HGNC:HGNC:41710|Ensembl:ENSG00000284252|miRBase:MI0016787	2	2q31.2	microRNA 4444-1	ncRNA	MIR4444-1	microRNA 4444-1	O	hsa-mir-4444|microRNA 4444	20201124	-
9606	100616395	MIR4789	-	-	HGNC:HGNC:41719|Ensembl:ENSG00000264974|miRBase:MI0017436	3	3q26.31	microRNA 4789	ncRNA	MIR4789	microRNA 4789	O	hsa-mir-4789	20201124	-
9606	100616396	MIR4712	-	-	HGNC:HGNC:41732|Ensembl:ENSG00000284284|miRBase:MI0017346	15	15q21.2	microRNA 4712	ncRNA	MIR4712	microRNA 4712	O	hsa-mir-4712	20201124	-
9606	100616397	MIR4440	-	mir-4440	HGNC:HGNC:41740|Ensembl:ENSG00000266109|miRBase:MI0016783	2	2q37.3	microRNA 4440	ncRNA	MIR4440	microRNA 4440	O	hsa-mir-4440	20201124	-
9606	100616398	MIR4681	-	-	HGNC:HGNC:41753|Ensembl:ENSG00000265719|miRBase:MI0017313	10	10q26.11	microRNA 4681	ncRNA	MIR4681	microRNA 4681	O	hsa-mir-4681	20201124	-
9606	100616399	MIR4436A	-	mir-4436a	HGNC:HGNC:41762|Ensembl:ENSG00000265510|miRBase:MI0016776	2	2p11.2	microRNA 4436a	ncRNA	MIR4436A	microRNA 4436a	O	hsa-mir-4436a	20201124	-
9606	100616400	MIR3198-2	-	mir-3198-2	HGNC:HGNC:41766|Ensembl:ENSG00000283803|miRBase:MI0017335	12	12q13.13	microRNA 3198-2	ncRNA	MIR3198-2	microRNA 3198-2	O	hsa-mir-3198-2	20201124	-
9606	100616401	MIR4520-1	-	MIR4520A|hsa-mir-4520-1|mir-4520-1	HGNC:HGNC:41775|Ensembl:ENSG00000264468|miRBase:MI0016886	17	17p13.1	microRNA 4520-1	ncRNA	MIR4520-1	microRNA 4520-1	O	hsa-mir-4520a|microRNA 4520a	20201124	-
9606	100616402	MIR4696	-	-	HGNC:HGNC:41780|Ensembl:ENSG00000265902|miRBase:MI0017329	11	11q13.4	microRNA 4696	ncRNA	MIR4696	microRNA 4696	O	hsa-mir-4696	20201124	-
9606	100616403	MIR4691	-	mir-4691	HGNC:HGNC:41796|Ensembl:ENSG00000284435|miRBase:MI0017324	11	11q13.2	microRNA 4691	ncRNA	MIR4691	microRNA 4691	O	hsa-mir-4691	20201124	-
9606	100616404	MIR4515	-	mir-4515	HGNC:HGNC:41800|Ensembl:ENSG00000263643|miRBase:MI0016881	15	15q25.2	microRNA 4515	ncRNA	MIR4515	microRNA 4515	O	hsa-mir-4515	20201124	-
9606	100616405	MIR4518	-	mir-4518	HGNC:HGNC:41809|Ensembl:ENSG00000266305|miRBase:MI0016884	16	16p11.2	microRNA 4518	ncRNA	MIR4518	microRNA 4518	O	hsa-mir-4518	20201124	-
9606	100616406	MIR4521	-	mir-4521	HGNC:HGNC:41813|Ensembl:ENSG00000283160|miRBase:MI0016887	17	17p13.1	microRNA 4521	ncRNA	MIR4521	microRNA 4521	O	hsa-mir-4521	20201124	-
9606	100616407	MIR4443	-	mir-4443	HGNC:HGNC:41830|Ensembl:ENSG00000265483|miRBase:MI0016786	3	3p21.31	microRNA 4443	ncRNA	MIR4443	microRNA 4443	O	hsa-mir-4443	20201124	-
9606	100616408	MIR5047	-	-	HGNC:HGNC:41834|Ensembl:ENSG00000284368|miRBase:MI0017932	17	17q23.3	microRNA 5047	ncRNA	MIR5047	microRNA 5047	O	hsa-mir-5047	20201124	-
9606	100616409	MIR4711	-	-	HGNC:HGNC:41847|Ensembl:ENSG00000266150|miRBase:MI0017345	1	1p32.1	microRNA 4711	ncRNA	MIR4711	microRNA 4711	O	hsa-mir-4711	20210118	-
9606	100616410	MIR4692	-	-	HGNC:HGNC:41856|Ensembl:ENSG00000265064|miRBase:MI0017325	11	11q13.4	microRNA 4692	ncRNA	MIR4692	microRNA 4692	O	hsa-mir-4692	20201124	-
9606	100616411	ERVK-16	-	M3.8|c10_A	HGNC:HGNC:39023	10	10p14	endogenous retrovirus group K member 16	other	ERVK-16	endogenous retrovirus group K member 16	O	HERV-K_10p14 provirus Rec protein	20180127	-
9606	100616412	ERVK3-5	-	HML6-c12	HGNC:HGNC:39110	12	12q24.12	endogenous retrovirus group K3 member 5	other	ERVK3-5	endogenous retrovirus group K3 member 5	O	-	20170408	-
9606	100616413	MIR4462	-	-	HGNC:HGNC:41549|Ensembl:ENSG00000263926|miRBase:MI0016810	6	6p21.2	microRNA 4462	ncRNA	MIR4462	microRNA 4462	O	hsa-mir-4462	20201124	-
9606	100616414	MIR4761	-	-	HGNC:HGNC:41591|Ensembl:ENSG00000284031|miRBase:MI0017402	22	22q11.21	microRNA 4761	ncRNA	MIR4761	microRNA 4761	O	hsa-mir-4761	20201124	-
9606	100616415	MIR4535	-	-	HGNC:HGNC:41629|Ensembl:ENSG00000266887|miRBase:MI0016903	22	22q13.32	microRNA 4535	ncRNA	MIR4535	microRNA 4535	O	hsa-mir-4535	20201124	-
9606	100616416	MIR4727	-	mir-4727	HGNC:HGNC:41709|Ensembl:ENSG00000274054|miRBase:MI0017364	17	17q12	microRNA 4727	ncRNA	MIR4727	microRNA 4727	O	hsa-mir-4727	20201124	-
9606	100616417	MIR4786	-	mir-4786	HGNC:HGNC:41751|Ensembl:ENSG00000264279|miRBase:MI0017433	2	2q37.3	microRNA 4786	ncRNA	MIR4786	microRNA 4786	O	hsa-mir-4786	20201124	-
9606	100616418	MIR4773-2	-	-	HGNC:HGNC:41790|Ensembl:ENSG00000283569|miRBase:MI0017416	2	2q23.3	microRNA 4773-2	ncRNA	MIR4773-2	microRNA 4773-2	O	hsa-mir-4773-2	20201124	-
9606	100616419	MIR4434	-	-	HGNC:HGNC:41832|Ensembl:ENSG00000283204|miRBase:MI0016774	2	2p14	microRNA 4434	ncRNA	MIR4434	microRNA 4434	O	hsa-mir-4434	20201124	-
9606	100616420	MIR4744	-	-	HGNC:HGNC:41866|Ensembl:ENSG00000263849|miRBase:MI0017382	18	18q21.1	microRNA 4744	ncRNA	MIR4744	microRNA 4744	O	hsa-mir-4744	20201124	-
9606	100616421	MIR4689	-	mir-4689	HGNC:HGNC:41895|Ensembl:ENSG00000264101|miRBase:MI0017322	1	1p36.31	microRNA 4689	ncRNA	MIR4689	microRNA 4689	O	hsa-mir-4689	20201124	-
9606	100616422	MIR4537	-	-	HGNC:HGNC:41682|Ensembl:ENSG00000264781|miRBase:MI0016908	14	14q32.33	microRNA 4537	ncRNA	MIR4537	microRNA 4537	O	hsa-mir-4537	20201124	-
9606	100616423	MIR4703	-	-	HGNC:HGNC:41817|Ensembl:ENSG00000266611|miRBase:MI0017336	13	13q14.3	microRNA 4703	ncRNA	MIR4703	microRNA 4703	O	hsa-mir-4703	20201124	-
9606	100616424	MIR4707	-	mir-4707	HGNC:HGNC:41531|Ensembl:ENSG00000284118|miRBase:MI0017340	14	14q11.2	microRNA 4707	ncRNA	MIR4707	microRNA 4707	O	hsa-mir-4707	20201124	-
9606	100616425	MIR4748	-	mir-4748	HGNC:HGNC:41557|Ensembl:ENSG00000265879|miRBase:MI0017387	19	19p13.2	microRNA 4748	ncRNA	MIR4748	microRNA 4748	O	hsa-mir-4748	20201124	-
9606	100616426	MIR4694	-	-	HGNC:HGNC:41586|Ensembl:ENSG00000264309|miRBase:MI0017327	11	11p15.1	microRNA 4694	ncRNA	MIR4694	microRNA 4694	O	hsa-mir-4694	20201124	-
9606	100616428	MIR548AM	-	-	HGNC:HGNC:41637|Ensembl:ENSG00000265144|miRBase:MI0016904	X	Xp22.2	microRNA 548am	ncRNA	MIR548AM	microRNA 548am	O	hsa-mir-548am	20201124	-
9606	100616429	MIR4672	-	-	HGNC:HGNC:41662|Ensembl:ENSG00000263979|miRBase:MI0017303	9	9q34.11	microRNA 4672	ncRNA	MIR4672	microRNA 4672	O	hsa-mir-4672	20210116	-
9606	100616430	MIR4644	-	-	HGNC:HGNC:41687|Ensembl:ENSG00000266245|miRBase:MI0017271	6	6q27	microRNA 4644	ncRNA	MIR4644	microRNA 4644	O	hsa-mir-4644	20201206	-
9606	100616431	MIR4431	-	-	HGNC:HGNC:41738|Ensembl:ENSG00000264975|miRBase:MI0016771	2	2p16.2	microRNA 4431	ncRNA	MIR4431	microRNA 4431	O	hsa-mir-4431	20201124	-
9606	100616432	MIR4714	-	-	HGNC:HGNC:41763|Ensembl:ENSG00000264480|miRBase:MI0017348	15	15q26.3	microRNA 4714	ncRNA	MIR4714	microRNA 4714	O	hsa-mir-4714	20201124	-
9606	100616433	MIR4418	-	-	HGNC:HGNC:41789|Ensembl:ENSG00000266564|miRBase:MI0016754	1	1p36.12	microRNA 4418	ncRNA	MIR4418	microRNA 4418	O	hsa-mir-4418	20201124	-
9606	100616434	MIR4755	-	mir-4755	HGNC:HGNC:41815|Ensembl:ENSG00000264616|miRBase:MI0017395	20	20q11.22	microRNA 4755	ncRNA	MIR4755	microRNA 4755	O	hsa-mir-4755	20201124	-
9606	100616435	MIR4801	-	-	HGNC:HGNC:41840|Ensembl:ENSG00000264319|miRBase:MI0017449	4	4p14	microRNA 4801	ncRNA	MIR4801	microRNA 4801	O	hsa-mir-4801	20201124	-
9606	100616436	MIR4449	-	mir-4449	MIM:614627|HGNC:HGNC:41864|Ensembl:ENSG00000264585|miRBase:MI0016792	4	4q12	microRNA 4449	ncRNA	MIR4449	microRNA 4449	O	hsa-mir-4449	20201124	-
9606	100616437	MIR1343	-	-	HGNC:HGNC:41902|Ensembl:ENSG00000251862|miRBase:MI0017320	11	11p13	microRNA 1343	ncRNA	MIR1343	microRNA 1343	O	hsa-mir-1343	20201124	-
9606	100616438	MIR4632	-	-	HGNC:HGNC:41593|Ensembl:ENSG00000263676|miRBase:MI0017259	1	1p36.22	microRNA 4632	ncRNA	MIR4632	microRNA 4632	O	hsa-mir-4632	20201124	-
9606	100616439	MIR4658	-	-	HGNC:HGNC:41673|Ensembl:ENSG00000284518|miRBase:MI0017286	7	7q22.1	microRNA 4658	ncRNA	MIR4658	microRNA 4658	O	hsa-mir-4658	20201124	-
9606	100616440	MIR548AG2	-	-	HGNC:HGNC:41745|Ensembl:ENSG00000265617|miRBase:MI0016794	20	20q13.33	microRNA 548ag-2	ncRNA	MIR548AG2	microRNA 548ag-2	O	hsa-mir-548ag-2	20201124	-
9606	100616441	MIR4474	-	-	HGNC:HGNC:41821|Ensembl:ENSG00000264941|miRBase:MI0016826	9	9p21.3	microRNA 4474	ncRNA	MIR4474	microRNA 4474	O	hsa-mir-4474	20201124	-
9606	100616442	ERVK-12	-	-	HGNC:HGNC:39007	4	4q32.3	endogenous retrovirus group K member 12	other	ERVK-12	endogenous retrovirus group K member 12	O	env protein	20170408	-
9606	100616443	ERVK-15	-	P1.10|c7_C	HGNC:HGNC:39022	7	7q34	endogenous retrovirus group K member 15	other	ERVK-15	endogenous retrovirus group K member 15	O	-	20170408	-
9606	100616444	ERVK-20	-	c11_B|env	HGNC:HGNC:39031	11	11q23.3	endogenous retrovirus group K member 20	other	ERVK-20	endogenous retrovirus group K member 20	O	envelope glycoprotein	20170408	-
9606	100616445	ERVK-22	-	c19_A	HGNC:HGNC:39036	19	19p13.3	endogenous retrovirus group K member 22	other	ERVK-22	endogenous retrovirus group K member 22	O	env protein	20170408	-
9606	100616446	ERVH-1	-	-	HGNC:HGNC:39053	4	4p15.2	endogenous retrovirus group H member 1	other	ERVH-1	endogenous retrovirus group H member 1	O	HERV-H4p15.2	20170408	-
9606	100616447	MIR4780	-	-	HGNC:HGNC:41552|Ensembl:ENSG00000265003|miRBase:MI0017424	2	2p11.2	microRNA 4780	ncRNA	MIR4780	microRNA 4780	O	hsa-mir-4780	20201124	-
9606	100616449	MIR4725	-	mir-4725	HGNC:HGNC:41608|Ensembl:ENSG00000265976|miRBase:MI0017362	17	17q11.2	microRNA 4725	ncRNA	MIR4725	microRNA 4725	O	hsa-mir-4725	20201124	-
9606	100616450	MIR548AG1	-	-	HGNC:HGNC:41625|Ensembl:ENSG00000265829|miRBase:MI0016793	4	4q13.1	microRNA 548ag-1	ncRNA	MIR548AG1	microRNA 548ag-1	O	hsa-mir-548ag-1	20201124	-
9606	100616451	MIR4471	-	-	HGNC:HGNC:41657|Ensembl:ENSG00000265599|miRBase:MI0016822	8	8q22.2	microRNA 4471	ncRNA	MIR4471	microRNA 4471	O	hsa-mir-4471	20201124	-
9606	100616452	MIR2682	-	mir-2682	HGNC:HGNC:41688|Ensembl:ENSG00000284247|miRBase:MI0012063	1	1p21.3	microRNA 2682	ncRNA	MIR2682	microRNA 2682	O	hsa-mir-2682	20201206	-
9606	100616453	MIR4687	-	-	HGNC:HGNC:41712|Ensembl:ENSG00000284525|miRBase:MI0017319	11	11p15.4	microRNA 4687	ncRNA	MIR4687	microRNA 4687	O	hsa-mir-4687	20201124	-
9606	100616454	MIR4497	-	mir-4497	HGNC:HGNC:41737|Ensembl:ENSG00000263510|miRBase:MI0016859	12	12q24.11	microRNA 4497	ncRNA	MIR4497	microRNA 4497	O	hsa-mir-4497	20210103	-
9606	100616455	MIR548H5	-	-	HGNC:HGNC:41768|Ensembl:ENSG00000266807|miRBase:MI0016751	6	6q23.2	microRNA 548h-5	ncRNA	MIR548H5	microRNA 548h-5	O	hsa-mir-548h-5	20201124	-
9606	100616456	MIR4476	-	mir-4476	HGNC:HGNC:41793|Ensembl:ENSG00000265368|miRBase:MI0016828	9	9p13.2	microRNA 4476	ncRNA	MIR4476	microRNA 4476	O	hsa-mir-4476	20201124	-
9606	100616457	MIR4693	-	-	HGNC:HGNC:41818|Ensembl:ENSG00000264200|miRBase:MI0017326	11	11q22.3	microRNA 4693	ncRNA	MIR4693	microRNA 4693	O	hsa-mir-4693	20201124	-
9606	100616459	MIR4745	-	mir-4745	HGNC:HGNC:41868|Ensembl:ENSG00000284361|miRBase:MI0017384	19	19p13.3	microRNA 4745	ncRNA	MIR4745	microRNA 4745	O	hsa-mir-4745	20201124	-
9606	100616460	MIR3689E	-	-	HGNC:HGNC:41887|Ensembl:ENSG00000266827|miRBase:MI0016836	9	9q34.3	microRNA 3689e	ncRNA	MIR3689E	microRNA 3689e	O	hsa-mir-3689e	20201124	-
9606	100616461	ERVH-2	-	HERV-HX	HGNC:HGNC:39054	X	Xp22.32	endogenous retrovirus group H member 2	other	ERVH-2	endogenous retrovirus group H member 2	O	-	20170408	-
9606	100616462	ERVK3-3	-	HML6-c5	HGNC:HGNC:39108	5	5q13.2	endogenous retrovirus group K3 member 3	other	ERVK3-3	endogenous retrovirus group K3 member 3	O	-	20170408	-
9606	100616463	MIR4452	-	-	HGNC:HGNC:41539|Ensembl:ENSG00000266515|miRBase:MI0016798	4	4q21.3	microRNA 4452	ncRNA	MIR4452	microRNA 4452	O	hsa-mir-4452	20201124	-
9606	100616464	MIR4778	-	-	HGNC:HGNC:41648|Ensembl:ENSG00000264525|miRBase:MI0017422	2	2p14	microRNA 4778	ncRNA	MIR4778	microRNA 4778	O	hsa-mir-4778	20201124	-
9606	100616465	MIR4656	-	-	HGNC:HGNC:41749|Ensembl:ENSG00000264474|miRBase:MI0017284	7	7p22.1	microRNA 4656	ncRNA	MIR4656	microRNA 4656	O	hsa-mir-4656	20201124	-
9606	100616466	MIR4520-2	-	MIR4520B|hsa-mir-4520-2|mir-4520-2	HGNC:HGNC:41839|Ensembl:ENSG00000283301|miRBase:MI0017358	17	17p13.1	microRNA 4520-2	ncRNA	MIR4520-2	microRNA 4520-2	O	hsa-mir-4520b|microRNA 4520b	20201124	-
9606	100616467	MIR4767	-	mir-4767	HGNC:HGNC:41548|Ensembl:ENSG00000264268|miRBase:MI0017408	X	Xp22.31	microRNA 4767	ncRNA	MIR4767	microRNA 4767	O	hsa-mir-4767	20201124	-
9606	100616468	MIR4742	-	mir-4742	HGNC:HGNC:41565|Ensembl:ENSG00000266618|miRBase:MI0017380	1	1q42.11	microRNA 4742	ncRNA	MIR4742	microRNA 4742	O	hsa-mir-4742	20201124	-
9606	100616469	MIR4429	-	mir-4429	HGNC:HGNC:41579|Ensembl:ENSG00000264010|miRBase:MI0016768	2	2p25.1	microRNA 4429	ncRNA	MIR4429	microRNA 4429	O	hsa-mir-4429	20201124	-
9606	100616470	MIR4488	-	mir-4488	HGNC:HGNC:41599|Ensembl:ENSG00000266006|miRBase:MI0016849	11	11q12.2	microRNA 4488	ncRNA	MIR4488	microRNA 4488	O	hsa-mir-4488	20201124	-
9606	100616471	MIR4798	-	-	HGNC:HGNC:41616|Ensembl:ENSG00000264658|miRBase:MI0017445	4	4p16.1	microRNA 4798	ncRNA	MIR4798	microRNA 4798	O	hsa-mir-4798	20201124	-
9606	100616472	MIR4776-2	-	mir-4776-2	HGNC:HGNC:41631|Ensembl:ENSG00000283637|miRBase:MI0017420	2	2q34	microRNA 4776-2	ncRNA	MIR4776-2	microRNA 4776-2	O	hsa-mir-4776-2	20201124	-
9606	100616473	MIR4432	-	-	HGNC:HGNC:41649|Ensembl:ENSG00000266078|miRBase:MI0016772	2	2p16.1	microRNA 4432	ncRNA	MIR4432	microRNA 4432	O	hsa-mir-4432	20201124	-
9606	100616474	MIR4715	-	-	HGNC:HGNC:41666|Ensembl:ENSG00000266517|miRBase:MI0017349	15	15q12	microRNA 4715	ncRNA	MIR4715	microRNA 4715	O	hsa-mir-4715	20201206	-
9606	100616475	MIR548AD	-	-	HGNC:HGNC:41683|Ensembl:ENSG00000265301|miRBase:MI0016770	2	2p22.3	microRNA 548ad	ncRNA	MIR548AD	microRNA 548ad	O	hsa-mir-548ad	20201124	-
9606	100616476	MIR4446	-	mir-4446	HGNC:HGNC:41700|Ensembl:ENSG00000265253|miRBase:MI0016789	3	3q13.2	microRNA 4446	ncRNA	MIR4446	microRNA 4446	O	hsa-mir-4446	20201124	-
9606	100616477	MIR4442	-	mir-4442	HGNC:HGNC:41718|Ensembl:ENSG00000283971|miRBase:MI0016785	3	3p24.2	microRNA 4442	ncRNA	MIR4442	microRNA 4442	O	hsa-mir-4442	20201124	-
9606	100616478	MIR4494	-	-	HGNC:HGNC:41731|Ensembl:ENSG00000264906|miRBase:MI0016856	12	12q13.11	microRNA 4494	ncRNA	MIR4494	microRNA 4494	O	hsa-mir-4494	20201124	-
9606	100616479	MIR4635	-	-	HGNC:HGNC:41748|Ensembl:ENSG00000263834|miRBase:MI0017262	5	5p15.33	microRNA 4635	ncRNA	MIR4635	microRNA 4635	O	hsa-mir-4635	20201124	-
9606	100616480	MIR4479	-	-	HGNC:HGNC:41767|Ensembl:ENSG00000266507|miRBase:MI0016838	9	9q34.3	microRNA 4479	ncRNA	MIR4479	microRNA 4479	O	hsa-mir-4479	20201124	-
9606	100616481	MIR4423	-	mir-4423	HGNC:HGNC:41784|Ensembl:ENSG00000266110|miRBase:MI0016760	1	1p22.3	microRNA 4423	ncRNA	MIR4423	microRNA 4423	O	hsa-mir-4423	20201124	-
9606	100616482	MIR4685	-	-	HGNC:HGNC:41802|Ensembl:ENSG00000264610|miRBase:MI0017317	10	10q24.2	microRNA 4685	ncRNA	MIR4685	microRNA 4685	O	hsa-mir-4685	20201124	-
9606	100616483	MIR4751	-	-	HGNC:HGNC:41819|Ensembl:ENSG00000283842|miRBase:MI0017390	19	19q13.33	microRNA 4751	ncRNA	MIR4751	microRNA 4751	O	hsa-mir-4751	20201124	-
9606	100616484	MIR4470	-	mir-4470	HGNC:HGNC:41833|Ensembl:ENSG00000264408|miRBase:MI0016821	8	8q12.3	microRNA 4470	ncRNA	MIR4470	microRNA 4470	O	hsa-mir-4470	20201124	-
9606	100616485	MIR4447	-	-	HGNC:HGNC:41850|Ensembl:ENSG00000265433|miRBase:MI0016790	3	3q13.31	microRNA 4447	ncRNA	MIR4447	microRNA 4447	O	hsa-mir-4447	20201124	-
9606	100616486	MIR4698	-	-	HGNC:HGNC:41867|Ensembl:ENSG00000263838|miRBase:MI0017331	12	12q13.11	microRNA 4698	ncRNA	MIR4698	microRNA 4698	O	hsa-mir-4698	20201124	-
9606	100616487	MIR4517	-	mir-4517	HGNC:HGNC:41878|Ensembl:ENSG00000284541|miRBase:MI0016883	16	16p11.2	microRNA 4517	ncRNA	MIR4517	microRNA 4517	O	hsa-mir-4517	20201124	-
9606	100616488	MIR548AK	-	-	HGNC:HGNC:41893|Ensembl:ENSG00000265653|miRBase:MI0016840	10	10p14	microRNA 548ak	ncRNA	MIR548AK	microRNA 548ak	O	hsa-mir-548ak	20201124	-
9606	100616490	MIR4706	-	mir-4706	HGNC:HGNC:41576|Ensembl:ENSG00000266531|miRBase:MI0017339	14	14q23.3	microRNA 4706	ncRNA	MIR4706	microRNA 4706	O	hsa-mir-4706	20201124	-
9606	100616491	MIR3978	-	-	HGNC:HGNC:41630|Ensembl:ENSG00000265584|miRBase:MI0016996	X	Xq23	microRNA 3978	ncRNA	MIR3978	microRNA 3978	O	hsa-mir-3978	20201124	-
9606	100616492	MIR378F	-	mir-378f	HGNC:HGNC:41686|Ensembl:ENSG00000264926|miRBase:MI0016756	1	1p36.11	microRNA 378f	ncRNA	MIR378F	microRNA 378f	O	hsa-mir-378f	20201124	-
9606	100616493	MIR4441	-	-	HGNC:HGNC:41728|Ensembl:ENSG00000264810|miRBase:MI0016784	2	2q37.3	microRNA 4441	ncRNA	MIR4441	microRNA 4441	O	hsa-mir-4441	20201124	-
9606	100616494	MIR1269B	-	-	HGNC:HGNC:41787|Ensembl:ENSG00000265503|miRBase:MI0016888	17	17p12	microRNA 1269b	ncRNA	MIR1269B	microRNA 1269b	O	hsa-mir-1269b	20201124	-
9606	100616495	MIR2392	-	-	HGNC:HGNC:41843|Ensembl:ENSG00000266461|miRBase:MI0016870	14	14q32.2	microRNA 2392	ncRNA	MIR2392	microRNA 2392	O	hsa-mir-2392	20201124	-
9606	100616496	ERVW-4	-	C187-23|pol	HGNC:HGNC:39043	15	15q21.3	endogenous retrovirus group W member 4	other	ERVW-4	endogenous retrovirus group W member 4	O	putative reverse transcriptase	20170408	-
9606	100616497	ERV9-1	-	pTR2	HGNC:HGNC:39060	11	11q13.2	endogenous retrovirus group 9 member 1	other	ERV9-1	endogenous retrovirus group 9 member 1	O	endogenous retrovirus ERV9	20170408	-
9606	100616498	MIR378E	-	mir-378e	HGNC:HGNC:41671|Ensembl:ENSG00000263831|miRBase:MI0016750	5	5q35.1	microRNA 378e	ncRNA	MIR378E	microRNA 378e	O	hsa-mir-378e	20201124	-
9606	100616499	MIR4435-1	-	mir-4435-1	HGNC:HGNC:41713|Ensembl:ENSG00000265507|miRBase:MI0016775	2	2p11.2	microRNA 4435-1	ncRNA	MIR4435-1	microRNA 4435-1	O	hsa-mir-4435-1	20201124	-
9606	100616500	MIR4683	-	-	HGNC:HGNC:41883|Ensembl:ENSG00000284265|miRBase:MI0017315	10	10p11.21	microRNA 4683	ncRNA	MIR4683	microRNA 4683	O	hsa-mir-4683	20201124	-
9606	100616530	C8orf37-AS1	-	CFAP418-AS1	HGNC:HGNC:50444|Ensembl:ENSG00000253773	8	8q22.1	C8orf37 antisense RNA 1	ncRNA	C8orf37-AS1	C8orf37 antisense RNA 1	O	CFAP418 antisense RNA 1|KB-1047C11.2|tospeak	20201124	-
9606	100616668	TPTE2P5	-	-	HGNC:HGNC:42356	13	13q14.11	transmembrane phosphoinositide 3-phosphatase and tensin homolog 2 pseudogene 5	pseudo	TPTE2P5	transmembrane phosphoinositide 3-phosphatase and tensin homolog 2 pseudogene 5	O	TPTE2 pseudogene	20201124	-
9606	100628307	DIO2-AS1	-	-	HGNC:HGNC:44153|Ensembl:ENSG00000258766	14	14q31.1	DIO2 antisense RNA 1	ncRNA	DIO2-AS1	DIO2 antisense RNA 1	O	CTD-2540C19.1|DIO2 antisense RNA 1 (non-protein coding)	20201124	-
9606	100628315	DNM3OS	-	DNM3-AS1|MIR199A2HG	HGNC:HGNC:41228	1	1q24.3	DNM3 opposite strand/antisense RNA	ncRNA	DNM3OS	DNM3 opposite strand/antisense RNA	O	DNM3 antisense RNA 1 (non-protein coding)|DNM3 opposite strand/antisense RNA (non-protein coding)|MIR199A2 host gene (non-protein coding)|dynamin 3, opposite strand	20201124	-
9606	100628560	MIR3155B	-	hsa-mir-3155b	HGNC:HGNC:50003|Ensembl:ENSG00000283634|miRBase:MI0016839	10	10p15.1	microRNA 3155b	ncRNA	MIR3155B	microRNA 3155b	O	microRNA mir-3155b	20201124	-
9606	100629121	LOC100629121	-	-	-	15	15q13.2	endonuclease domain containing 1 pseudogene	pseudo	-	-	-	-	20201124	-
9606	100630918	PARTICL	-	PARTICLE	MIM:616350|HGNC:HGNC:50886|Ensembl:ENSG00000286532	2	2p11.2	promoter of MAT2A antisense radiation-induced circulating long non-coding RNA	ncRNA	PARTICL	promoter of MAT2A antisense radiation-induced circulating long non-coding RNA	O	promoter of MAT2A-antisense radiation-induced circulating lncRNA	20201124	-
9606	100630919	LOC100630919	-	-	-	8	8p12	thymosin beta 4 X-linked pseudogene	pseudo	-	-	-	-	20201124	-
9606	100630920	RPL10P18	-	-	HGNC:HGNC:52349|Ensembl:ENSG00000253995	8	8p12	ribosomal protein L10 pseudogene 18	pseudo	RPL10P18	ribosomal protein L10 pseudogene 18	O	-	20201124	-
9606	100630923	LOC100630923	-	-	-	7	7q22.1	LOC100289561-PRKRIP1 readthrough	ncRNA	-	-	-	-	20201124	-
9606	100631239	KRT18P67	-	-	HGNC:HGNC:48894|Ensembl:ENSG00000233425	9	9q33.2	keratin 18 pseudogene 67	pseudo	KRT18P67	keratin 18 pseudogene 67	O	-	20201124	-
9606	100631242	LOC100631242	-	-	Ensembl:ENSG00000236576	X	Xp11.22	zinc finger protein 852 pseudogene	pseudo	-	-	-	-	20201124	-
9606	100631243	LOC100631243	-	-	Ensembl:ENSG00000221849	2	2q12.1	zinc finger protein 211 pseudogene	pseudo	-	-	-	-	20201124	-
9606	100631247	GRAMD4P8	-	-	HGNC:HGNC:49143|Ensembl:ENSG00000270930	2	2q21.1	GRAM domain containing 4 pseudogene 8	pseudo	GRAMD4P8	GRAM domain containing 4 pseudogene 8	O	-	20201124	-
9606	100631248	GRAMD4P3	-	-	HGNC:HGNC:49138|Ensembl:ENSG00000278301	14	14q11.2	GRAM domain containing 4 pseudogene 3	pseudo	GRAMD4P3	GRAM domain containing 4 pseudogene 3	O	-	20201124	-
9606	100631249	GRAMD4P5	-	-	HGNC:HGNC:49140|Ensembl:ENSG00000259089	15	15q11.2	GRAM domain containing 4 pseudogene 5	pseudo	GRAMD4P5	GRAM domain containing 4 pseudogene 5	O	-	20201124	-
9606	100631250	GRAMD4P6	-	-	HGNC:HGNC:49141	15	15q11.2	GRAM domain containing 4 pseudogene 6	pseudo	GRAMD4P6	GRAM domain containing 4 pseudogene 6	O	-	20201124	-
9606	100631251	GRAMD4P7	-	-	HGNC:HGNC:49142|Ensembl:ENSG00000266242	18	18p11.21	GRAM domain containing 4 pseudogene 7	pseudo	GRAMD4P7	GRAM domain containing 4 pseudogene 7	O	-	20201124	-
9606	100631252	GRAMD4P1	-	-	HGNC:HGNC:39653|Ensembl:ENSG00000227874	21	21q11.2	GRAM domain containing 4 pseudogene 1	pseudo	GRAMD4P1	GRAM domain containing 4 pseudogene 1	O	-	20201124	-
9606	100631253	TBC1D3P4	-	USP6P2	HGNC:HGNC:32409	17	17p11.2	TBC1 domain family member 3 pseudogene 4	pseudo	TBC1D3P4	TBC1 domain family member 3 pseudogene 4	O	ubiquitin specific peptidase 6 pseudogene 2	20201213	-
9606	100631254	CSPG4P11	-	-	HGNC:HGNC:48363	15	15q25.2	chondroitin sulfate proteoglycan 4 pseudogene 11	pseudo	CSPG4P11	chondroitin sulfate proteoglycan 4 pseudogene 11	O	-	20201124	-
9606	100631255	LOC100631255	-	-	-	15	15q26.1	arginine and serine rich coiled-coil 2 pseudogene	pseudo	-	-	-	-	20201124	-
9606	100631258	LOC100631258	-	-	Ensembl:ENSG00000225477	11	11p15.1	isocitrate dehydrogenase (NAD(+)) 3 non-catalytic subunit gamma pseudogene	pseudo	-	-	-	isocitrate dehydrogenase (NAD(+)) 3 gamma pseudogene|isocitrate dehydrogenase 3 (NAD(+)) gamma pseudogene	20201124	-
9606	100631260	MARK2P13	-	-	HGNC:HGNC:39804|Ensembl:ENSG00000228815	7	7p14.2	microtubule affinity regulating kinase 2 pseudogene 13	pseudo	MARK2P13	microtubule affinity regulating kinase 2 pseudogene 13	O	MAP/microtubule affinity-regulating kinase 2 pseudogene 13	20201124	-
9606	100631261	MARK2P14	-	-	HGNC:HGNC:44495|Ensembl:ENSG00000231897	3	3p25.2	microtubule affinity regulating kinase 2 pseudogene 14	pseudo	MARK2P14	microtubule affinity regulating kinase 2 pseudogene 14	O	MAP/microtubule affinity-regulating kinase 2 pseudogene 14	20201124	-
9606	100631265	LOC100631265	-	-	-	15	15q11.2	M-phase phosphoprotein 10 (U3 small nucleolar ribonucleoprotein) pseudogene	pseudo	-	-	-	-	20201124	-
9606	100631266	LOC100631266	-	-	-	15	15q11.2	M-phase phosphoprotein 10 (U3 small nucleolar ribonucleoprotein) pseudogene	pseudo	-	-	-	-	20201124	-
9606	100631267	LOC100631267	-	-	-	15	15q11.2	M-phase phosphoprotein 10 (U3 small nucleolar ribonucleoprotein) pseudogene	pseudo	-	-	-	-	20201124	-
9606	100631268	LOC100631268	-	-	-	15	15q13.1	M-phase phosphoprotein 10 (U3 small nucleolar ribonucleoprotein) pseudogene	pseudo	-	-	-	-	20201124	-
9606	100631269	SLC10A5P1	-	-	HGNC:HGNC:48930|Ensembl:ENSG00000205184	8	8q21.13	SLC10A5 pseudogene 1	pseudo	SLC10A5P1	SLC10A5 pseudogene 1	O	solute carrier family 10 (sodium/bile acid cotransporter family), member 5 pseudogene	20201124	-
9606	100631378	WDR87BP	-	-	HGNC:HGNC:55125|Ensembl:ENSG00000225868	19	19q13.13	WD repeat domain 87B, pseudogene	ncRNA	WDR87BP	WD repeat domain 87B, pseudogene	O	-	20201124	-
9606	100631380	LOC100631380	-	-	-	18	18p11.21	protein phosphatase 6, regulatory subunit 2 pseudogene 1	pseudo	-	-	-	-	20201124	-
9606	100631381	PPP6R2P1	-	-	HGNC:HGNC:39605	21	21q11.2	protein phosphatase 6 regulatory subunit 2 pseudogene 1	pseudo	PPP6R2P1	protein phosphatase 6 regulatory subunit 2 pseudogene 1	O	-	20201124	-
9606	100631382	ZFAND6P1	-	-	HGNC:HGNC:42978	9	9p13.3	zinc finger AN1-type containing 6 pseudogene 1	pseudo	ZFAND6P1	zinc finger AN1-type containing 6 pseudogene 1	O	zinc finger, AN1-type domain 6 pseudogene 1	20201124	-
9606	100631383	FAM47E-STBD1	-	FAM47E	HGNC:HGNC:44667|Ensembl:ENSG00000272414	4	4q21.1	FAM47E-STBD1 readthrough	protein-coding	FAM47E-STBD1	FAM47E-STBD1 readthrough	O	uncharacterized protein LOC100631383|Protein FAM47E	20201124	-
9606	100642175	SPRY4-IT1	-	SPRIGHTLY	MIM:617617|HGNC:HGNC:42394	5	5q31.3	SPRY4 intronic transcript 1	ncRNA	SPRY4-IT1	SPRY4 intronic transcript 1	O	SPRY4 intronic transcript 1 (non-protein coding)	20201124	-
9606	100642176	LINC00266-4P	-	NCRNA00266-4P|NCRNA00266D|NCRNA00266Y2	HGNC:HGNC:38800|Ensembl:ENSG00000228786	Y	Yq11.23	long intergenic non-protein coding RNA 266-4, pseudogene	pseudo	LINC00266-4P	long intergenic non-protein coding RNA 266-4, pseudogene	O	non-protein coding RNA 266-4, pseudogene|non-protein coding RNA 266D	20201124	-
9606	100652730	LINC00659	-	-	HGNC:HGNC:44316|Ensembl:ENSG00000228705	20	20q13.33	long intergenic non-protein coding RNA 659	ncRNA	LINC00659	long intergenic non-protein coding RNA 659	O	-	20201124	-
9606	100652736	LINC01311	-	-	HGNC:HGNC:50503	22	22q11.21	long intergenic non-protein coding RNA 1311	ncRNA	LINC01311	long intergenic non-protein coding RNA 1311	O	-	20201124	-
9606	100652739	RAET1E-AS1	-	RAET1G-AS1	HGNC:HGNC:48994|Ensembl:ENSG00000223701|Ensembl:ENSG00000268592	6	6q25.1	RAET1E antisense RNA 1	ncRNA	RAET1E-AS1	RAET1E antisense RNA 1	O	-	20201124	-
9606	100652740	PYCARD-AS1	-	C16orf98|PYCARDOS	HGNC:HGNC:45036|Ensembl:ENSG00000261359	16	16p11.2	PYCARD antisense RNA 1	ncRNA	PYCARD-AS1	PYCARD antisense RNA 1	O	PYCARD opposite strand	20201124	-
9606	100652743	LOC100652743	-	-	-	2	2p11.2	ig kappa chain V-III region VH-like pseudogene	pseudo	-	-	-	-	20201124	-
9606	100652748	TIMM23B	-	-	HGNC:HGNC:23581|Ensembl:ENSG00000204152	10	10q11.23	translocase of inner mitochondrial membrane 23 homolog B	protein-coding	TIMM23B	translocase of inner mitochondrial membrane 23 homolog B	O	mitochondrial import inner membrane translocase subunit Tim23B|putative mitochondrial import inner membrane translocase subunit Tim23B	20201213	-
9606	100652749	SPATA8-AS1	-	-	HGNC:HGNC:48627|Ensembl:ENSG00000259282	15	15q26.2	SPATA8 antisense RNA 1 (head to head)	ncRNA	SPATA8-AS1	SPATA8 antisense RNA 1 (head to head)	O	-	20201124	-
9606	100652758	LOC100652758	-	-	-	5	5q33.1	uncharacterized LOC100652758	ncRNA	-	-	-	-	20201124	-
9606	100652759	PRICKLE2-AS1	-	-	HGNC:HGNC:40916|Ensembl:ENSG00000241111	3	3p14.1	PRICKLE2 antisense RNA 1	ncRNA	PRICKLE2-AS1	PRICKLE2 antisense RNA 1	O	PRICKLE2 antisense RNA 1 (non-protein coding)	20201124	-
9606	100652768	LOC100652768	-	-	-	11	11q23.3	uncharacterized LOC100652768	ncRNA	-	-	-	-	20201124	-
9606	100652770	DSG2-AS1	-	-	HGNC:HGNC:51311|Ensembl:ENSG00000264859	18	18q12.1	DSG2 antisense RNA 1	ncRNA	DSG2-AS1	DSG2 antisense RNA 1	O	-	20201124	-
9606	100652772	NNT-AS1	-	-	HGNC:HGNC:49005	5	5p12	NNT antisense RNA 1	ncRNA	NNT-AS1	NNT antisense RNA 1	O	RP11-159F24.1	20210118	-
9606	100652777	LOC100652777	-	-	-	16	16p13.11	group 10 secretory phospholipase A2-like	protein-coding	-	-	-	group 10 secretory phospholipase A2-like	20201124	-
9606	100652781	SNX29P1	-	RUNDC2B|RUNDC2L	HGNC:HGNC:31913	16	16p12.2	sorting nexin 29 pseudogene 1	pseudo	SNX29P1	sorting nexin 29 pseudogene 1	O	Putative RUN domain-containing protein 2B|RUN domain containing 2B|RUNDC2-like protein|Sorting nexin 29 protein pseudogene 1	20201124	-
9606	100652791	GS1-24F4.2	-	-	Ensembl:ENSG00000245857	8	8p23.1	uncharacterized LOC100652791	ncRNA	-	-	-	-	20201124	-
9606	100652792	LOC100652792	-	-	Ensembl:ENSG00000258562	15	15q26.1	ferritin light chain pseudogene	pseudo	-	-	-	-	20201124	-
9606	100652794	LOC100652794	-	-	-	6	6p21.31	UMP-CMP kinase-like	pseudo	-	-	-	-	20201124	-
9606	100652796	BOLA2P1	-	-	HGNC:HGNC:51437	18	18p11.32	bolA family member 2 pseudogene 1	pseudo	BOLA2P1	bolA family member 2 pseudogene 1	O	bolA family member 2B pseudogene	20201124	-
9606	100652801	NXT1P1	-	-	HGNC:HGNC:39708	13	13q13.3	nuclear transport factor 2 like export factor 1 pseudogene 1	pseudo	NXT1P1	nuclear transport factor 2 like export factor 1 pseudogene 1	O	NTF2-like export factor 1 pseudogene 1	20201124	-
9606	100652813	LOC100652813	-	-	-	18	18p11.21	zinc finger protein 138 pseudogene	pseudo	-	-	-	-	20201124	-
9606	100652824	KIAA2012	-	-	HGNC:HGNC:51250|Ensembl:ENSG00000182329	2	2q33.1	KIAA2012	protein-coding	KIAA2012	KIAA2012	O	uncharacterized protein KIAA2012	20201124	-
9606	100652831	NANOGNBP3	-	-	HGNC:HGNC:42160	X	Xq22.1	NANOGNB pseudogene 3	pseudo	NANOGNBP3	NANOGNB pseudogene 3	O	-	20201124	-
9606	100652833	LOC100652833	-	-	Ensembl:ENSG00000206356	5	5q21.1	putative POM121-like protein 1-like	pseudo	-	-	-	putative POM121-like protein 1-like	20210123	-
9606	100652840	LOC100652840	-	-	Ensembl:ENSG00000283345	15	15q13.2	M-phase phosphoprotein 10 (U3 small nucleolar ribonucleoprotein) pseudogene	pseudo	-	-	-	-	20201124	-
9606	100652846	CACNA1C-AS1	-	-	HGNC:HGNC:40119|Ensembl:ENSG00000246627	12	12p13.33	CACNA1C antisense RNA 1	ncRNA	CACNA1C-AS1	CACNA1C antisense RNA 1	O	CACNA1C antisense RNA 1 (non-protein coding)	20201124	-
9606	100652853	LINC01023	-	HP07349	HGNC:HGNC:49004|Ensembl:ENSG00000272523	5	5q21.3	long intergenic non-protein coding RNA 1023	ncRNA	LINC01023	long intergenic non-protein coding RNA 1023	O	CTC-329H14.4	20201124	-
9606	100652856	LINC00408	-	-	HGNC:HGNC:42740|Ensembl:ENSG00000226250	13	13q12.11	long intergenic non-protein coding RNA 408	ncRNA	LINC00408	long intergenic non-protein coding RNA 408	O	-	20201124	-
9606	100652857	TMCO5B	-	-	HGNC:HGNC:34243	15	15q13.3	transmembrane and coiled-coil domains 5B (pseudogene)	pseudo	TMCO5B	transmembrane and coiled-coil domains 5B (pseudogene)	O	transmembrane and coiled-coil domain-containing protein 5B	20201124	-
9606	100652865	LINC00539	-	LINC00422	HGNC:HGNC:43672|Ensembl:ENSG00000224429	13	13q12.11	long intergenic non-protein coding RNA 539	ncRNA	LINC00539	long intergenic non-protein coding RNA 539	O	long intergenic non-protein coding RNA 422	20201124	-
9606	100652871	LOC100652871	-	-	-	22	22q11.23	glutathione S-transferase theta-4-like	protein-coding	-	-	-	glutathione S-transferase theta-4-like	20201124	-
9606	100652883	ALOX15P1	-	ALOX15P	HGNC:HGNC:13742	17	17p13.1	arachidonate 15-lipoxygenase pseudogene 1	pseudo	ALOX15P1	arachidonate 15-lipoxygenase pseudogene 1	O	-	20201124	-
9606	100652897	LOC100652897	-	-	-	12	12q21.2	density regulated re-initiation and release factor pseudogene	pseudo	-	-	-	density-regulated protein pseudogene	20201124	-
9606	100652899	ANP32BP3	-	-	HGNC:HGNC:44089	15	15q25.1	acidic nuclear phosphoprotein 32 family member B pseudogene 3	pseudo	ANP32BP3	acidic nuclear phosphoprotein 32 family member B pseudogene 3	O	acidic (leucine-rich) nuclear phosphoprotein 32 family, member B pseudogene 3	20201124	-
9606	100652908	LOC100652908	-	-	-	1	1q32.2	GRB2 related adaptor protein pseudogene	pseudo	-	-	-	-	20201124	-
9606	100652909	LINC00904	-	-	HGNC:HGNC:44325	19	19q13.11	long intergenic non-protein coding RNA 904	ncRNA	LINC00904	long intergenic non-protein coding RNA 904	O	CTC-523E23.13	20201124	-
9606	100652911	LINC01838	-	-	HGNC:HGNC:52654|Ensembl:ENSG00000269037	19	19q13.11	long intergenic non-protein coding RNA 1838	ncRNA	LINC01838	long intergenic non-protein coding RNA 1838	O	CTC-523E23.6	20201124	-
9606	100652918	GAPDHP75	-	-	HGNC:HGNC:50648	1	1q31.1	glyceraldehyde-3-phosphate dehydrogenase pseudogene 75	pseudo	GAPDHP75	glyceraldehyde-3-phosphate dehydrogenase pseudogene 75	O	-	20201124	-
9606	100652929	LINC02078	-	HP09025	HGNC:HGNC:52926|Ensembl:ENSG00000267719	17	17q25.3	long intergenic non-protein coding RNA 2078	ncRNA	LINC02078	long intergenic non-protein coding RNA 2078	O	CTD-2116F7.1	20201124	-
9606	100652931	LOC100652931	-	-	-	Y	Yq11.223	RNA binding motif protein Y-linked family 1 member A1 pseudogene	pseudo	-	-	-	-	20201124	-
9606	100652939	MTND2P28	-	-	HGNC:HGNC:42129|Ensembl:ENSG00000225630	1	1p36.33	MT-ND2 pseudogene 28	pseudo	MTND2P28	MT-ND2 pseudogene 28	O	mitochondrially encoded NADH:ubiquinone oxidoreductase core subunit 2 pseudogene 28	20201124	-
9606	100652955	LOC100652955	-	-	-	4	4q35.2	COP9 signalosome complex subunit 3 pseudogene	pseudo	-	-	-	-	20201124	-
9606	100652960	LOC100652960	-	-	Ensembl:ENSG00000219500	6	6q14.3	SUZ RNA binding domain containing 1 pseudogene	pseudo	-	-	-	UPF0485 protein C1orf144 homolog	20201124	-
9606	100652967	LOC100652967	-	-	Ensembl:ENSG00000231866	1	1p32.3	ATP synthase membrane subunit j pseudogene	pseudo	-	-	-	ATP synthase membrane subunit 6.8PL 0pseudogene	20210112	-
9606	100652974	SOD1P2	-	-	HGNC:HGNC:45135|Ensembl:ENSG00000261282	16	16q12.1	superoxide dismutase 1 pseudogene 2	pseudo	SOD1P2	superoxide dismutase 1 pseudogene 2	O	superoxide dismutase 1, soluble pseudogene 2	20201124	-
9606	100652976	LOC100652976	-	-	-	11	11p11.12	ankyrin repeat domain-containing protein 33B-like	pseudo	-	-	-	-	20201124	-
9606	100652988	LINC00702	-	-	HGNC:HGNC:44676	10	10p15.1	long intergenic non-protein coding RNA 702	ncRNA	LINC00702	long intergenic non-protein coding RNA 702	O	-	20201124	-
9606	100652997	LINC00706	-	-	HGNC:HGNC:44690|Ensembl:ENSG00000281186	10	10p14	long intergenic non-protein coding RNA 706	ncRNA	LINC00706	long intergenic non-protein coding RNA 706	O	-	20201124	-
9606	100652999	LOC100652999	-	-	Ensembl:ENSG00000257550	12	12q13.13	uncharacterized LOC100652999	ncRNA	-	-	-	-	20201124	-
9606	100653049	LOC100653049	-	-	-	17	-	keratin, type I cuticular Ha4	protein-coding	-	-	-	keratin, type I cuticular Ha4	20201124	-
9606	100653053	TAS2R68P	-	PS7|T2R68P	HGNC:HGNC:43905	12	-	taste 2 receptor member 68 pseudogene	pseudo	TAS2R68P	taste 2 receptor member 68 pseudogene	O	Hosa(Japanese)-T2R68*|bitter taste receptor Ps7 pseudogene|taste receptor, type 2, member 68 pseudogene	20201124	-
9606	100653133	LOC100653133	-	-	-	15	15q13.3	golgin subfamily A member 6-like protein 1	protein-coding	-	-	-	golgin subfamily A member 6-like protein 1	20201124	-
9606	100653233	LOC100653233	-	-	Ensembl:ENSG00000260653	7	7p11.2	uncharacterized LOC100653233	ncRNA	-	-	-	-	20201124	-
9606	100653365	BED	-	-	MIM:300843	X	Xq28	Bornholm eye disease	unknown	-	-	-	-	20190816	-
9606	100653366	PSC	-	-	MIM:613806	3	3p21	Cholangitis, primary sclerosing	unknown	-	-	-	-	20190816	-
9606	100653367	OFC13	-	-	MIM:613857	1	1p33	Orofacial cleft 13	unknown	-	-	-	-	20170408	-
9606	100653369	APMR3	-	-	MIM:613930	18	18q11.2-q12.2	Alopecia-mental retardation syndrome 3	unknown	-	-	-	-	20190816	-
9606	100653370	MYP19	-	-	MIM:613969	5	5p15.1-p13.3	Myopia 19, autosomal dominant	unknown	-	-	-	-	20190816	-
9606	100653371	CPVT3	-	-	MIM:614021	-	-	Ventricular tachycardia, catecholaminergic polymorphic, 3	unknown	-	-	-	-	20200305	-
9606	100653372	SRXX3	-	-	MIM:300833	X	Xq26.3	46XX sex reversal 3	unknown	-	-	-	-	20190816	-
9606	100653373	KONDS	-	-	MIM:606242	1	1p36.32-p35.3	Kondoh syndrome	unknown	-	-	-	-	20170408	-
9606	100653374	DEL17P13.1	-	C17DELp13.1	MIM:613776	17	17p13.1	Chromosome 17p13.1 deletion syndrome	unknown	-	-	-	-	20190816	-
9606	100653375	ADIPQTL5	-	-	MIM:613836	16	16q23.3	Adiponectin, serum level of, QTL5	unknown	-	-	-	-	20190816	-
9606	100653377	SPGF2	-	ASG	MIM:108420	1	-	Spermatogenic failure	unknown	-	-	-	-	20170408	-
9606	100653378	SRXX2	-	DEL17q24.3|DUP17q24.3	MIM:278850	17	17q24.3-q25.1	46XX sex reversal 2	unknown	-	-	-	-	20190816	-
9606	100653379	MYMY4	-	CXDELq38	MIM:300845	X	Xq28	Moyamoya disease 4	unknown	-	-	-	-	20190816	-
9606	100653380	DEL7Q11.23	-	C7DELq11.23	MIM:613729	7	7q11.23	Chromosome 7q11.23 deletion syndrome, distal, 1.2Mb	unknown	-	-	-	-	20190816	-
9606	100653381	GEFSP8	-	-	MIM:613828	6	6q16.3-q22.31	Generalized epilepsy with febrile seizures plus, type 8	unknown	-	-	-	-	20190816	-
9606	100653382	DEL13Q14	-	C13DELq14	MIM:613884	13	13q14	Chromosome 13q14 deletion syndrome	unknown	-	-	-	-	20190816	-
9606	100653383	PSMNSW	-	-	MIM:613938	20	20q12-q13.12	Parasomnia, sleepwalking type	unknown	-	-	-	-	20190816	-
9606	100653384	IGAN2	-	-	MIM:613944	2	2q36	IgA nephropathy, susceptibility to, 2	unknown	-	-	-	-	20190816	-
9606	100653385	DEL3PTERP25	-	C3DELpterp25	MIM:613792	3	3pter-p25	3p- syndrome	unknown	-	-	-	-	20190816	-
9606	100653390	DFNB81	-	-	MIM:614129	19	19p13.3-p13.11	deafness, autosomal recessive 81	unknown	-	-	-	-	20191002	-
9606	100653393	CACD3	-	-	MIM:613144	-	-	Choroidal dystrophy, central areolar 3	unknown	-	-	-	-	20170402	-
9606	100653395	LOC100653395	-	-	-	3	3q13.2	methionine adenosyltransferase 2A pseudogene	pseudo	-	-	-	-	20201124	-
9606	100653396	YPEL5P3	-	-	HGNC:HGNC:50557	12	12q23.1	YPEL5 pseudogene 3	pseudo	YPEL5P3	YPEL5 pseudogene 3	O	yippee-like 5 pseudogene 3	20201124	-
9606	100653423	BANF1P4	-	-	HGNC:HGNC:43884	1	1q25.1	BANF1 pseudogene 4	pseudo	BANF1P4	BANF1 pseudogene 4	O	barrier to autointegration factor 1 pseudogene 4	20201124	-
9606	100653489	MTND4P14	-	-	HGNC:HGNC:42201|Ensembl:ENSG00000236254	9	9p24.1	MT-ND4 pseudogene 14	pseudo	MTND4P14	MT-ND4 pseudogene 14	O	mitochondrially encoded NADH:ubiquinone oxidoreductase core subunit 4 pseudogene 14	20201124	-
9606	100653515	CEP295NL	-	DDC8|KIAA1731NL	HGNC:HGNC:44659|Ensembl:ENSG00000178404	17	17q25.3	CEP295 N-terminal like	protein-coding	CEP295NL	CEP295 N-terminal like	O	protein DDC8 homolog|KIAA1731 N-terminal like protein|differential display clone 8	20201124	-
9606	100682260	HPPD	-	-	MIM:614187	14	14q31	Hypertelorism, preauricular sinus, punctal pits, and deafness	unknown	-	-	-	-	20190816	-
9606	100682325	NDNC9	-	-	MIM:614149	17	17q25.1-q25.3	Nail disorder, nonsyndromic congenital, 9	unknown	-	-	-	-	20190816	-
9606	100682326	MYP20	-	-	MIM:614166	13	13q12.12	Myopia 20, autosomal dominant	unknown	-	-	-	-	20190816	-
9606	100682395	LNCR5	-	-	MIM:614210	3	3q28	Lung cancer susceptibility 5	unknown	-	-	-	-	20190816	-
9606	100689014	MRT16	-	-	MIM:614208	9	9p23-p13.3	Mental retardation, autosomal recessive 16	unknown	-	-	-	-	20190816	-
9606	100689073	ARHGAP22-IT1	-	-	HGNC:HGNC:42944	10	10q11.22	ARHGAP22 intronic transcript 1	ncRNA	ARHGAP22-IT1	ARHGAP22 intronic transcript 1	O	ARHGAP22 intronic transcript 1 (non-protein coding)	20201124	-
9606	100689074	POU6F2-AS2	-	-	HGNC:HGNC:21887	7	7p14.1	POU6F2 antisense RNA 2	ncRNA	POU6F2-AS2	POU6F2 antisense RNA 2	O	POU6F2 antisense RNA 2 (non-protein coding)	20201124	-
9606	100689211	HYSP3	-	-	MIM:146450	7	7q32.2-q36.1	Hypospadias 3, autosomal	unknown	-	-	-	-	20190816	-
9606	100689212	PBC5	-	-	MIM:614221	17	17q12	Biliary cirrhosis, primary, 5	unknown	-	-	-	-	20190816	-
9606	100689213	GFND1	-	-	MIM:137950	1	1q32	Glomerulopathy with fibronectin deposits 1	unknown	-	-	-	-	20170408	-
9606	100689214	HYSP4	-	-	MIM:300856	X	Xp11.22	Hypospadias 4, X-linked, susceptibilty to	unknown	-	-	-	-	20190816	-
9606	100689215	PBC4	-	-	MIM:614220	7	7q32	Biliary cirrhosis, primary, 4	unknown	-	-	-	-	20190816	-
9606	100689216	NRCLP6	-	-	MIM:614223	19	19p13.2	Narcolepsy 6	unknown	-	-	-	-	20190816	-
9606	100689229	H3P12	-	H3F3AP3|p18	HGNC:HGNC:42873	3	3q13.13	H3 histone pseudogene 12	pseudo	H3P12	H3 histone pseudogene 12	O	H3 histone family member 3A pseudogene 3|H3 histone, family 3A pseudogene 3	20201124	-
9606	100689296	CNN2P11	-	-	HGNC:HGNC:39536	2	2q11.1	calponin 2 pseudogene 11	pseudo	CNN2P11	calponin 2 pseudogene 11	O	-	20201124	-
9606	100689490	HNFJ3	-	-	MIM:614227	2	2p22.1-p21	Hyperuricemic nephropathy, familial juvenile, 3	unknown	-	-	-	-	20170408	-
9606	100689491	DEL8Q21.11	-	C8DELq21.11	MIM:614230	8	8q21.11	Chromosome 8q21.11 deletion syndrome	unknown	-	-	-	-	20190816	-
9606	100736250	HYPT9	-	-	MIM:614237	10	10q11.23-q22.3	Hypotrichosis 9	unknown	-	-	-	-	20190816	-
9606	100736251	HYP10	-	-	MIM:614238	7	7p22.3-p21.3	Hypotrichosis 10	unknown	-	-	-	-	20190816	-
9606	100736408	LOC100736408	-	-	-	22	22q11.22	NAD kinase 2, mitochondrial pseudogene	pseudo	-	-	-	NAD kinase domain containing 1 pseudogene	20201124	-
9606	100736411	ASH2LP3	-	-	HGNC:HGNC:53060|Ensembl:ENSG00000225724	22	22q11.22	ASH2L pseudogene 3	pseudo	ASH2LP3	ASH2L pseudogene 3	O	ASH2 like histone lysine methyltransferase complex subunit pseudogene 3|ash2 (absent, small, or homeotic)-like pseudogene	20201124	-
9606	100736412	LOC100736412	-	-	-	22	22q11.22	ASH2 like, histone lysine methyltransferase complex subunit pseudogene	pseudo	-	-	-	ash2 (absent, small, or homeotic)-like (Drosophila) pseudogene	20201124	-
9606	100739996	MRXS17	-	-	MIM:300858	X	Xp21.1-p11.23	Mental retardation, X-linked, syndromic 17	unknown	-	-	-	-	20190816	-
9606	100750225	PCAT1	-	PCA1|PCAT-1|PiHL	MIM:616043|HGNC:HGNC:43022|Ensembl:ENSG00000253438	8	8q24.21	prostate cancer associated transcript 1	ncRNA	PCAT1	prostate cancer associated transcript 1	O	p53 inhibiting lncRNA|prostate cancer associated transcript 1 (non-protein coding)	20201124	-
9606	100750238	EJM9	-	-	MIM:614280	2	2q33-q36	Epilepsy, juvenile myoclonic, susceptiblity to, 9	unknown	-	-	-	-	20190816	-
9606	100750245	SNAPC5P1	-	-	HGNC:HGNC:38667|Ensembl:ENSG00000241216	6	6p25.1	small nuclear RNA activating complex polypeptide 5 pseudogene 1	pseudo	SNAPC5P1	small nuclear RNA activating complex polypeptide 5 pseudogene 1	O	small nuclear RNA activating complex, polypeptide 5, 19kDa pseudogene 1	20201124	-
9606	100750246	HIF1A-AS1	-	5'aHIF-1A|5'aHIF1alpha	MIM:614528|HGNC:HGNC:43014|Ensembl:ENSG00000258777	14	14q23.2	HIF1A antisense RNA 1	ncRNA	HIF1A-AS1	HIF1A antisense RNA 1	O	HIF1A antisense RNA 1 (non-protein coding)	20201213	-
9606	100750247	HIF1A-AS2	-	3'aHIF-1A|aHIF	MIM:614529|HGNC:HGNC:43015	14	14q23.2	HIF1A antisense RNA 2	ncRNA	HIF1A-AS2	HIF1A antisense RNA 2	O	HIF1A antisense RNA 2 (non-protein coding)	20201124	-
9606	100750325	RCAN3AS	-	-	HGNC:HGNC:39009|Ensembl:ENSG00000286061	1	1p36.11	RCAN3 antisense RNA	ncRNA	RCAN3AS	RCAN3 antisense RNA	O	TCONS_00001428	20201124	-
9606	100750326	HTT-AS	-	HTT-AS1|HTTAS	HGNC:HGNC:37118	4	4p16.3	HTT antisense RNA	ncRNA	HTT-AS	HTT antisense RNA	O	HTT antisense RNA (head to head)|HTT antisense RNA 1 (head to head)|HTT antisense RNA 1 (non-protein coding)	20201124	-
9606	100750328	ANIB11	-	-	MIM:614252	8	8p22	Aneurysm, intracranial berry, 11	unknown	-	-	-	-	20190816	-
9606	100750329	TET18P	-	-	MIM:614290	18	18p	Tetrasomy 18p	unknown	-	-	-	-	20190816	-
9606	100775104	KLHL7-DT	-	KLHL7-AS1|PLATAK	HGNC:HGNC:43431	7	7p15.3	KLHL7 divergent transcript	ncRNA	KLHL7-DT	KLHL7 divergent transcript	O	KLHL7 antisense RNA 1 (head to head)|KLHL7 antisense RNA 1 (non-protein coding)|placental transcript antisense to KLHL7	20201124	-
9606	100775105	ERVK-18	-	HERV-K18|PR|Protease|Proteinase|c1_C|env	HGNC:HGNC:39025	1	1q23.3	endogenous retrovirus group K member 18	other	ERVK-18	endogenous retrovirus group K member 18	O	Endogenous retrovirus group K member 18 Pro protein|Envelope polyprotein|HERV-K(C1a) Pro protein|HERV-K110 Pro protein|HERV-K18 Pro protein|HERV-K_1q23.3 provirus ancestral Env polyprotein|HERV-K_1q23.3 provirus ancestral Pol protein|HERV-K_1q23.3 provirus ancestral Pro protein|IDDMK1,2 22 envelope protein|IDDMK1,2 22 superantigen|IDDMK1,2-22|endogenous retrovirus K-18	20180217	-
9606	100775107	RBM5-AS1	-	LUST	HGNC:HGNC:48871|Ensembl:ENSG00000281691	3	3p21.31	RBM5 antisense RNA 1	ncRNA	RBM5-AS1	RBM5 antisense RNA 1	O	LUCA-15-specific transcript	20201124	-
9606	100820631	MLSM7	-	C7DELq|DEL7q	MIM:252270	-	-	Myelodysplasia and leukemia syndrome with monosomy 7	unknown	-	-	-	-	20201213	-
9606	100820632	DEL15Q25	-	C15DELq25	MIM:614294	15	15q25	Chromosome 15q25 deletion syndrome	unknown	-	-	-	-	20190816	-
9606	100820633	DEL2Q23.1	-	C2DELq23.1	MIM:156200	-	-	Chromosome 2q23.1 deletion syndrome	unknown	-	-	-	-	20170402	-
9606	100820709	LINC00501	-	-	HGNC:HGNC:43439|Ensembl:ENSG00000203645	3	3q26.32	long intergenic non-protein coding RNA 501	ncRNA	LINC00501	long intergenic non-protein coding RNA 501	O	-	20201124	-
9606	100820732	LSM1P1	-	-	HGNC:HGNC:49776	9	9p22.2	LSM1 homolog, mRNA degradation associated pseudogene 1	pseudo	LSM1P1	LSM1 homolog, mRNA degradation associated pseudogene 1	O	LSM1 homolog, U6 small nuclear RNA associated pseudogene|LSM1 mRNA degradation associated pseudogene 1|LSM1, U6 small nuclear RNA associated pseudogene 1	20201124	-
9606	100820733	LOC100820733	-	-	-	5	5q21.3	LSM2 homolog, U6 small nuclear RNA associated (S. cerevisiae) pseudogene	pseudo	-	-	-	-	20201124	-
9606	100820734	LOC100820734	-	-	-	19	19p13.2	LSM2 homolog, U6 small nuclear RNA associated (S. cerevisiae) pseudogene	pseudo	-	-	-	-	20201124	-
9606	100820735	H2BP6	-	HIST1H2BPS3	HGNC:HGNC:42633|Ensembl:ENSG00000226908	13	13q12.11	H2B histone pseudogene 6	pseudo	H2BP6	H2B histone pseudogene 6	O	HIST1H2B pseudogene 3|histone cluster 1 H2B pseudogene 3|histone cluster 1, H2b, pseudogene 3	20201124	-
9606	100820741	RBBP4P6	-	-	HGNC:HGNC:42373	5	5q14.3	RBBP4 pseudogene 6	pseudo	RBBP4P6	RBBP4 pseudogene 6	O	RB binding protein 4 pseudogene 6|retinoblastoma binding protein 4 pseudogene 6	20201124	-
9606	100820757	VUR4	-	-	MIM:614317	5	5q14.2	Vesicoureteral reflux 4	unknown	-	-	-	-	20190816	-
9606	100820758	CCCSX	-	-	MIM:300864	X	-	Cerebral-cerebellar-coloboma syndrome, X-linked	unknown	-	-	-	-	20190816	-
9606	100820759	SPGFX2	-	-	MIM:309120	-	-	Spermatogenic failure, X-linked, 2	unknown	-	-	-	-	20170408	-
9606	100820760	VUR5	-	-	MIM:614318	13	13q33.2	Vesicoureteral reflux 5	unknown	-	-	-	-	20190816	-
9606	100820761	MRXSCS	-	-	MIM:300861	X	Xq21.33-q23	Mental retardation, X-linked, syndromic, Chudley-Schwartz type	unknown	-	-	-	-	20190816	-
9606	100820762	CPBHM	-	-	MIM:300863	-	-	Chondrodysplasia with platyspondyly, distinctive brachydactyly, hydrocephaly, and microphthalmia	unknown	-	-	-	-	20170402	-
9606	100820763	VUR6	-	-	MIM:614319	18	18q12.3	Vesicoureteral reflux 6	unknown	-	-	-	-	20190816	-
9606	100820829	MYZAP	-	GCOM1|Gup|MYOZAP	MIM:614071|HGNC:HGNC:43444|Ensembl:ENSG00000263155	15	15q21.3	myocardial zonula adherens protein	protein-coding	MYZAP	myocardial zonula adherens protein	O	myocardial zonula adherens protein|GRINL1A complex locus upstream|GRINL1A upstream protein|myocardial intercalated disc protein|myocardium-enriched ZO1-associated protein|myocardium-enriched zonula adherens protein|myocardium-enriched zonula occludens-1-associated protein	20201124	-
9606	100846978	LINC00506	-	-	HGNC:HGNC:43557|Ensembl:ENSG00000281392	3	3p12.1-p11.2	long intergenic non-protein coding RNA 506	ncRNA	LINC00506	long intergenic non-protein coding RNA 506	O	-	20201124	-
9606	100846991	MIR5197	-	-	HGNC:HGNC:43450|Ensembl:ENSG00000266478|miRBase:MI0018176	5	5q31.3	microRNA 5197	ncRNA	MIR5197	microRNA 5197	O	hsa-mir-5197	20201124	-
9606	100846992	MIR548AW	-	-	HGNC:HGNC:43454|Ensembl:ENSG00000263816|miRBase:MI0019283	9	9q34.13	microRNA 548aw	ncRNA	MIR548AW	microRNA 548aw	O	hsa-mir-548aw	20201124	-
9606	100846993	MIR5009	-	-	HGNC:HGNC:43458|Ensembl:ENSG00000264796|miRBase:MI0017877	15	15q26.1	microRNA 5009	ncRNA	MIR5009	microRNA 5009	O	hsa-mir-5009	20201124	-
9606	100846994	MIR3670-2	-	-	HGNC:HGNC:43460|Ensembl:ENSG00000264722|miRBase:MI0019112	16	16p13.11	microRNA 3670-2	ncRNA	MIR3670-2	microRNA 3670-2	O	hsa-mir-3670-2	20201124	-
9606	100846995	MIR5000	-	-	HGNC:HGNC:43464|Ensembl:ENSG00000263909|miRBase:MI0017866	2	2p12	microRNA 5000	ncRNA	MIR5000	microRNA 5000	O	hsa-mir-5000	20201124	-
9606	100846996	MIR5007	-	-	HGNC:HGNC:43468|Ensembl:ENSG00000264387|miRBase:MI0017874	13	13q21.1	microRNA 5007	ncRNA	MIR5007	microRNA 5007	O	hsa-mir-5007	20201124	-
9606	100846997	MIR5583-2	-	-	HGNC:HGNC:43471|Ensembl:ENSG00000283645|miRBase:MI0019140	18	18q12.3	microRNA 5583-2	ncRNA	MIR5583-2	microRNA 5583-2	O	hsa-mir-5583-2	20201124	-
9606	100846998	MIR5689	-	-	HGNC:HGNC:43479|Ensembl:ENSG00000263705|miRBase:MI0019294	6	6p24.3	microRNA 5689	ncRNA	MIR5689	microRNA 5689	O	hsa-mir-5689	20201124	-
9606	100846999	MIR4444-2	-	-	HGNC:HGNC:43481|Ensembl:ENSG00000266780|miRBase:MI0019111	3	3p12.3	microRNA 4444-2	ncRNA	MIR4444-2	microRNA 4444-2	O	hsa-mir-4444-2	20201124	-
9606	100847000	MIR5579	-	-	HGNC:HGNC:43485|Ensembl:ENSG00000266570|miRBase:MI0019133	11	11q14.1	microRNA 5579	ncRNA	MIR5579	microRNA 5579	O	hsa-mir-5579	20201124	-
9606	100847001	MIR5680	-	-	HGNC:HGNC:43492|Ensembl:ENSG00000266756|miRBase:MI0019280	8	8q22.3	microRNA 5680	ncRNA	MIR5680	microRNA 5680	O	hsa-mir-5680	20201124	-
9606	100847002	MIR5011	-	-	HGNC:HGNC:43496|Ensembl:ENSG00000263354|miRBase:MI0017879	18	18q22.1	microRNA 5011	ncRNA	MIR5011	microRNA 5011	O	hsa-mir-5011	20201124	-
9606	100847003	MIR5693	-	-	HGNC:HGNC:43499|Ensembl:ENSG00000266072|miRBase:MI0019300	13	13q14.3	microRNA 5693	ncRNA	MIR5693	microRNA 5693	O	hsa-mir-5693	20201124	-
9606	100847004	MIR5188	-	mir-5188	HGNC:HGNC:43502|Ensembl:ENSG00000265345|miRBase:MI0018167	12	12q24.31	microRNA 5188	ncRNA	MIR5188	microRNA 5188	O	hsa-mir-5188	20201227	-
9606	100847005	MIR5701-2	-	-	HGNC:HGNC:43510|Ensembl:ENSG00000277841|miRBase:MI0019593	15	15q11.2	microRNA 5701-2	ncRNA	MIR5701-2	microRNA 5701-2	O	hsa-mir-5701-2	20201124	-
9606	100847006	MIR5571	-	-	HGNC:HGNC:43513|Ensembl:ENSG00000264824|miRBase:MI0019115	22	22q11.22	microRNA 5571	ncRNA	MIR5571	microRNA 5571	O	hsa-mir-5571	20201124	-
9606	100847007	MIR5696	-	-	HGNC:HGNC:43516|Ensembl:ENSG00000264857|miRBase:MI0019303	2	2q11.2	microRNA 5696	ncRNA	MIR5696	microRNA 5696	O	hsa-mir-5696	20201124	-
9606	100847008	MIR4524B	-	-	HGNC:HGNC:43520|Ensembl:ENSG00000265331|miRBase:MI0019114	17	17q24.2	microRNA 4524b	ncRNA	MIR4524B	microRNA 4524b	O	hsa-mir-4524b	20201124	-
9606	100847009	MIR1295B	-	-	HGNC:HGNC:43524|Ensembl:ENSG00000283598|miRBase:MI0019146	1	1q24.3	microRNA 1295b	ncRNA	MIR1295B	microRNA 1295b	O	hsa-mir-1295b	20201124	-
9606	100847010	MIR5581	-	-	HGNC:HGNC:43527|Ensembl:ENSG00000263675|miRBase:MI0019136	1	1p34.3	microRNA 5581	ncRNA	MIR5581	microRNA 5581	O	hsa-mir-5581	20201124	-
9606	100847012	MIR5004	-	mir-5004	HGNC:HGNC:43532|Ensembl:ENSG00000284256|miRBase:MI0017870	6	6p21.32	microRNA 5004	ncRNA	MIR5004	microRNA 5004	O	hsa-mir-5004	20201124	-
9606	100847013	MIR5692B	-	-	HGNC:HGNC:43535|Ensembl:ENSG00000264580|miRBase:MI0019311	21	21q22.3	microRNA 5692b	ncRNA	MIR5692B	microRNA 5692b	O	hsa-mir-5692b	20201124	-
9606	100847014	MIR5100	-	-	HGNC:HGNC:43540|Ensembl:ENSG00000263795|miRBase:MI0019116	10	10q11.21	microRNA 5100	ncRNA	MIR5100	microRNA 5100	O	hsa-mir-5100	20201124	-
9606	100847015	MIR5691	-	-	HGNC:HGNC:43545|Ensembl:ENSG00000264984|miRBase:MI0019296	11	11p15.4	microRNA 5691	ncRNA	MIR5691	microRNA 5691	O	hsa-mir-5691	20201124	-
9606	100847016	MIR5695	-	-	HGNC:HGNC:43548|Ensembl:ENSG00000266721|miRBase:MI0019302	19	19p13.13	microRNA 5695	ncRNA	MIR5695	microRNA 5695	O	hsa-mir-5695	20201124	-
9606	100847017	MIR5692C2	-	-	HGNC:HGNC:43448|Ensembl:ENSG00000266668|miRBase:MI0019289	7	7q21.3	microRNA 5692c-2	ncRNA	MIR5692C2	microRNA 5692c-2	O	hsa-mir-5692c-2	20201124	-
9606	100847018	MIR5585	-	-	HGNC:HGNC:43452|Ensembl:ENSG00000266203|miRBase:MI0019142	1	1p35.2	microRNA 5585	ncRNA	MIR5585	microRNA 5585	O	hsa-mir-5585|miR-5585-3p	20201124	-
9606	100847019	MIR5687	-	-	HGNC:HGNC:43457|Ensembl:ENSG00000265135|miRBase:MI0019291	5	5q11.2	microRNA 5687	ncRNA	MIR5687	microRNA 5687	O	hsa-mir-5687	20201124	-
9606	100847020	MIR5582	-	-	HGNC:HGNC:43461|Ensembl:ENSG00000263540|miRBase:MI0019138	11	11p11.2	microRNA 5582	ncRNA	MIR5582	microRNA 5582	O	hsa-mir-5582	20201124	-
9606	100847021	MIR5002	-	-	HGNC:HGNC:43470|Ensembl:ENSG00000266383|miRBase:MI0017868	3	3q21.2	microRNA 5002	ncRNA	MIR5002	microRNA 5002	O	hsa-mir-5002	20201124	-
9606	100847022	MIR5093	-	-	HGNC:HGNC:43474|Ensembl:ENSG00000266307|miRBase:MI0017982	16	16q24.1	microRNA 5093	ncRNA	MIR5093	microRNA 5093	O	hsa-mir-5093	20201124	-
9606	100847023	MIR5091	-	mir-5091	HGNC:HGNC:43478|Ensembl:ENSG00000266240|miRBase:MI0017980	4	4p15.33	microRNA 5091	ncRNA	MIR5091	microRNA 5091	O	hsa-mir-5091	20201124	-
9606	100847024	MIR5698	-	-	HGNC:HGNC:43487|Ensembl:ENSG00000263987|miRBase:MI0019305	1	1q21.3	microRNA 5698	ncRNA	MIR5698	microRNA 5698	O	hsa-mir-5698	20201124	-
9606	100847025	MIR5583-1	-	-	HGNC:HGNC:43491|Ensembl:ENSG00000266148|miRBase:MI0019139	18	18q12.3	microRNA 5583-1	ncRNA	MIR5583-1	microRNA 5583-1	O	hsa-mir-5583-1	20201124	-
9606	100847026	MIR5006	-	-	HGNC:HGNC:43495|Ensembl:ENSG00000284584|miRBase:MI0017873	13	13q14.11	microRNA 5006	ncRNA	MIR5006	microRNA 5006	O	hsa-mir-5006	20201124	-
9606	100847027	MIR5705	-	-	HGNC:HGNC:43504|Ensembl:ENSG00000263981|miRBase:MI0019313	4	4q22.1	microRNA 5705	ncRNA	MIR5705	microRNA 5705	O	hsa-mir-5705	20201124	-
9606	100847028	MIR5587	-	-	HGNC:HGNC:43508|Ensembl:ENSG00000266124|miRBase:MI0019144	16	16p13.3	microRNA 5587	ncRNA	MIR5587	microRNA 5587	O	hsa-mir-5587	20201129	-
9606	100847029	MIR5003	-	-	HGNC:HGNC:43512|Ensembl:ENSG00000265160|miRBase:MI0017869	5	5q35.1	microRNA 5003	ncRNA	MIR5003	microRNA 5003	O	hsa-mir-5003	20201124	-
9606	100847030	MIR548AT	-	-	HGNC:HGNC:43517|Ensembl:ENSG00000264314|miRBase:MI0019137	17	17q21.2	microRNA 548at	ncRNA	MIR548AT	microRNA 548at	O	hsa-mir-548at	20201124	-
9606	100847031	MIR5700	-	-	HGNC:HGNC:43521|Ensembl:ENSG00000266099|miRBase:MI0019307	12	12q22	microRNA 5700	ncRNA	MIR5700	microRNA 5700	O	hsa-mir-5700	20201124	-
9606	100847032	MIR5707	-	-	HGNC:HGNC:43449|Ensembl:ENSG00000265598|miRBase:MI0019315	7	7q36.3	microRNA 5707	ncRNA	MIR5707	microRNA 5707	O	hsa-mir-5707	20201124	-
9606	100847033	MIR4436B2	-	-	HGNC:HGNC:43451|Ensembl:ENSG00000263881|miRBase:MI0019110	2	2q13	microRNA 4436b-2	ncRNA	MIR4436B2	microRNA 4436b-2	O	hsa-mir-4436b-2	20201124	-
9606	100847034	MIR5683	-	-	HGNC:HGNC:43453|Ensembl:ENSG00000283616|miRBase:MI0019284	6	6p25.1	microRNA 5683	ncRNA	MIR5683	microRNA 5683	O	hsa-mir-5683	20201124	-
9606	100847035	MIR548AR	-	-	HGNC:HGNC:43455|Ensembl:ENSG00000264539|miRBase:MI0019131	13	13q34	microRNA 548ar	ncRNA	MIR548AR	microRNA 548ar	O	hsa-mir-548ar	20201124	-
9606	100847036	MIR5186	-	-	HGNC:HGNC:43459|Ensembl:ENSG00000264330|miRBase:MI0018165	3	3q25.1	microRNA 5186	ncRNA	MIR5186	microRNA 5186	O	hsa-mir-5186	20201124	-
9606	100847037	MIR5001	-	mir-5001	HGNC:HGNC:43462|Ensembl:ENSG00000284407|miRBase:MI0017867	2	2q37.1	microRNA 5001	ncRNA	MIR5001	microRNA 5001	O	hsa-mir-5001	20201124	-
9606	100847038	MIR5692A2	-	-	HGNC:HGNC:43466|Ensembl:ENSG00000264512|miRBase:MI0019298	8	8p23.1	microRNA 5692a-2	ncRNA	MIR5692A2	microRNA 5692a-2	O	hsa-mir-5692a-2	20201124	-
9606	100847039	MIR5092	-	-	HGNC:HGNC:43467|Ensembl:ENSG00000264986|miRBase:MI0017981	3	3q21.2	microRNA 5092	ncRNA	MIR5092	microRNA 5092	O	hsa-mir-5092	20201124	-
9606	100847040	MIR5704	-	-	HGNC:HGNC:43469|Ensembl:ENSG00000265859|miRBase:MI0019312	3	3q22.1	microRNA 5704	ncRNA	MIR5704	microRNA 5704	O	hsa-mir-5704	20201124	-
9606	100847041	MIR3680-2	-	-	HGNC:HGNC:43472|Ensembl:ENSG00000266758|miRBase:MI0019113	16	16p11.2	microRNA 3680-2	ncRNA	MIR3680-2	microRNA 3680-2	O	hsa-mir-3680-2	20201124	-
9606	100847042	MIR5572	-	-	HGNC:HGNC:43476|Ensembl:ENSG00000284059|miRBase:MI0019117	15	15q25.1	microRNA 5572	ncRNA	MIR5572	microRNA 5572	O	hsa-mir-5572	20201124	-
9606	100847043	MIR5682	-	-	HGNC:HGNC:43477|Ensembl:ENSG00000264477|miRBase:MI0019282	3	3q13.33	microRNA 5682	ncRNA	MIR5682	microRNA 5682	O	hsa-mir-5682	20201124	-
9606	100847044	MIR5087	-	-	HGNC:HGNC:43480|Ensembl:ENSG00000283676|miRBase:MI0017976	1	1q21.2	microRNA 5087	ncRNA	MIR5087	microRNA 5087	O	hsa-mir-5087	20201124	-
9606	100847045	MIR548AU	-	-	HGNC:HGNC:43483|Ensembl:ENSG00000283146|miRBase:MI0019145	9	9q22.31	microRNA 548au	ncRNA	MIR548AU	microRNA 548au	O	hsa-mir-548au	20201124	-
9606	100847046	MIR5010	-	mir-5010	HGNC:HGNC:43484|Ensembl:ENSG00000283929|miRBase:MI0017878	17	17q21.2	microRNA 5010	ncRNA	MIR5010	microRNA 5010	O	hsa-mir-5010	20201124	-
9606	100847047	MIR4666B	-	-	HGNC:HGNC:43486|Ensembl:ENSG00000264090|miRBase:MI0019299	X	Xp21.2	microRNA 4666b	ncRNA	MIR4666B	microRNA 4666b	O	hsa-mir-4666b	20201124	-
9606	100847048	MIR5690	-	-	HGNC:HGNC:43490|Ensembl:ENSG00000265527|miRBase:MI0019295	6	6p21.31	microRNA 5690	ncRNA	MIR5690	microRNA 5690	O	hsa-mir-5690	20201124	-
9606	100847049	MIR4999	-	mir-4999	HGNC:HGNC:43494|Ensembl:ENSG00000265390|miRBase:MI0017865	19	19p13.2	microRNA 4999	ncRNA	MIR4999	microRNA 4999	O	hsa-mir-4999	20201124	-
9606	100847050	MIR5191	-	-	HGNC:HGNC:43497|Ensembl:ENSG00000264802|miRBase:MI0018170	1	1q32.1	microRNA 5191	ncRNA	MIR5191	microRNA 5191	O	hsa-mir-5191	20201124	-
9606	100847051	MIR5194	-	mir-5194	HGNC:HGNC:43498|Ensembl:ENSG00000264653|miRBase:MI0018173	8	8q24.21	microRNA 5194	ncRNA	MIR5194	microRNA 5194	O	hsa-mir-5194	20201124	-
9606	100847052	MIR664B	-	MIR644B|hsa-mir-664b|mir-664b	HGNC:HGNC:43501|Ensembl:ENSG00000284450|miRBase:MI0019134	X	Xq28	microRNA 664b	ncRNA	MIR664B	microRNA 664b	O	hsa-mir-644b|microRNA 644b	20201124	-
9606	100847053	MIR5702	-	-	HGNC:HGNC:43503|Ensembl:ENSG00000263363|miRBase:MI0019309	2	2q36.3	microRNA 5702	ncRNA	MIR5702	microRNA 5702	O	hsa-mir-5702	20201124	-
9606	100847054	MIR5588	-	-	HGNC:HGNC:43505|Ensembl:ENSG00000264614|miRBase:MI0019147	3	3q27.2	microRNA 5588	ncRNA	MIR5588	microRNA 5588	O	hsa-mir-5588	20201124	-
9606	100847055	MIR5697	-	-	HGNC:HGNC:43509|Ensembl:ENSG00000265521|miRBase:MI0019304	1	1p36.22	microRNA 5697	ncRNA	MIR5697	microRNA 5697	O	hsa-mir-5697	20201124	-
9606	100847056	MIR5708	-	-	HGNC:HGNC:43511|Ensembl:ENSG00000265588|miRBase:MI0019316	8	8q21.13	microRNA 5708	ncRNA	MIR5708	microRNA 5708	O	hsa-mir-5708	20201124	-
9606	100847057	MIR5189	-	mir-5189	HGNC:HGNC:43515|Ensembl:ENSG00000263456|miRBase:MI0018168	16	16q24.2	microRNA 5189	ncRNA	MIR5189	microRNA 5189	O	hsa-mir-5189	20201124	-
9606	100847058	MIR5681A	-	-	HGNC:HGNC:43518|Ensembl:ENSG00000266502|miRBase:MI0019281	8	8q21.11	microRNA 5681a	ncRNA	MIR5681A	microRNA 5681a	O	hsa-mir-5681a	20201124	-
9606	100847059	MIR5094	-	-	HGNC:HGNC:43519|Ensembl:ENSG00000264966|miRBase:MI0017983	15	15q26.1	microRNA 5094	ncRNA	MIR5094	microRNA 5094	O	hsa-mir-5094	20201124	-
9606	100847060	MIR5701-1	-	-	HGNC:HGNC:43522|Ensembl:ENSG00000266545|miRBase:MI0019308	15	15q11.2	microRNA 5701-1	ncRNA	MIR5701-1	microRNA 5701-1	O	hsa-mir-5701-1	20201124	-
9606	100847061	MIR4536-2	-	-	HGNC:HGNC:43525|Ensembl:ENSG00000266328|miRBase:MI0019149	X	Xp11.21	microRNA 4536-2	ncRNA	MIR4536-2	microRNA 4536-2	O	hsa-mir-4536-2	20201124	-
9606	100847062	MIR5195	-	-	HGNC:HGNC:43526|Ensembl:ENSG00000265929|miRBase:MI0018174	14	14q32.33	microRNA 5195	ncRNA	MIR5195	microRNA 5195	O	hsa-mir-5195	20210103	-
9606	100847063	MIR548AX	-	-	HGNC:HGNC:43528|Ensembl:ENSG00000263652|miRBase:MI0019286	X	Xp22.2	microRNA 548ax	ncRNA	MIR548AX	microRNA 548ax	O	hsa-mir-548ax	20201124	-
9606	100847064	MIR5694	-	-	HGNC:HGNC:43530|Ensembl:ENSG00000265993|miRBase:MI0019301	14	14q24.1	microRNA 5694	ncRNA	MIR5694	microRNA 5694	O	hsa-mir-5694	20201124	-
9606	100847065	MIR5591	-	-	HGNC:HGNC:43531|Ensembl:ENSG00000264621|miRBase:MI0019151	4	4p14	microRNA 5591	ncRNA	MIR5591	microRNA 5591	O	hsa-mir-5591	20201124	-
9606	100847066	MIR5692A1	-	-	HGNC:HGNC:43533|Ensembl:ENSG00000266318|miRBase:MI0019297	7	7q21.3	microRNA 5692a-1	ncRNA	MIR5692A1	microRNA 5692a-1	O	hsa-mir-5692a-1	20201124	-
9606	100847067	MIR5089	-	-	HGNC:HGNC:43536|Ensembl:ENSG00000264999|miRBase:MI0017978	17	17q21.32	microRNA 5089	ncRNA	MIR5089	microRNA 5089	O	hsa-mir-5089	20201124	-
9606	100847068	MIR548AO	-	-	HGNC:HGNC:43539|Ensembl:ENSG00000263372|miRBase:MI0017871	8	8p11.21	microRNA 548ao	ncRNA	MIR548AO	microRNA 548ao	O	hsa-mir-548ao	20201124	-
9606	100847069	MIR5590	-	-	HGNC:HGNC:43541|Ensembl:ENSG00000263783|miRBase:MI0019150	2	2q21.3	microRNA 5590	ncRNA	MIR5590	microRNA 5590	O	hsa-mir-5590	20201124	-
9606	100847070	MIR5196	-	mir-5196	HGNC:HGNC:43542|Ensembl:ENSG00000284034|miRBase:MI0018175	19	19q13.12	microRNA 5196	ncRNA	MIR5196	microRNA 5196	O	hsa-mir-5196	20201124	-
9606	100847071	MIR5684	-	-	HGNC:HGNC:43544|Ensembl:ENSG00000263800|miRBase:MI0019285	19	19p13.13	microRNA 5684	ncRNA	MIR5684	microRNA 5684	O	hsa-mir-5684	20201124	-
9606	100847072	MIR5008	-	-	HGNC:HGNC:43546|Ensembl:ENSG00000264483|miRBase:MI0017876	1	1q42.13	microRNA 5008	ncRNA	MIR5008	microRNA 5008	O	hsa-mir-5008	20201124	-
9606	100847073	MIR5090	-	mir-5090	HGNC:HGNC:43547|Ensembl:ENSG00000284176|miRBase:MI0017979	7	7q22.1	microRNA 5090	ncRNA	MIR5090	microRNA 5090	O	hsa-mir-5090	20201124	-
9606	100847074	MIR5088	-	mir-5088	HGNC:HGNC:43489|Ensembl:ENSG00000274306|miRBase:MI0017977	19	19q13.33	microRNA 5088	ncRNA	MIR5088	microRNA 5088	O	hsa-mir-5088	20201124	-
9606	100847075	MIR5685	-	-	HGNC:HGNC:43543|Ensembl:ENSG00000264056|miRBase:MI0019287	6	6p12.1	microRNA 5685	ncRNA	MIR5685	microRNA 5685	O	hsa-mir-5685	20201124	-
9606	100847076	MIR5580	-	-	HGNC:HGNC:43482|Ensembl:ENSG00000266431|miRBase:MI0019135	14	14q22.2	microRNA 5580	ncRNA	MIR5580	microRNA 5580	O	hsa-mir-5580	20201124	-
9606	100847077	MIR5688	-	-	HGNC:HGNC:43463|Ensembl:ENSG00000264084|miRBase:MI0019292	3	3p12.1	microRNA 5688	ncRNA	MIR5688	microRNA 5688	O	hsa-mir-5688	20201124	-
9606	100847078	MIR548AQ	-	-	HGNC:HGNC:43488|Ensembl:ENSG00000265470|miRBase:MI0019130	3	3q27.2	microRNA 548aq	ncRNA	MIR548AQ	microRNA 548aq	O	hsa-mir-548aq	20201206	-
9606	100847079	MIR5193	-	mir-5193	HGNC:HGNC:43534|Ensembl:ENSG00000283726|miRBase:MI0018172	3	3p21.31	microRNA 5193	ncRNA	MIR5193	microRNA 5193	O	hsa-mir-5193	20201124	-
9606	100847080	MIR5190	-	-	HGNC:HGNC:43549|Ensembl:ENSG00000266146|miRBase:MI0018169	18	18p11.21	microRNA 5190	ncRNA	MIR5190	microRNA 5190	O	hsa-mir-5190	20201124	-
9606	100847081	MIR5703	-	mir-5703	HGNC:HGNC:43475|Ensembl:ENSG00000284092|miRBase:MI0019310	2	2q36.3	microRNA 5703	ncRNA	MIR5703	microRNA 5703	O	hsa-mir-5703	20201124	-
9606	100847082	MIR5692C1	-	-	HGNC:HGNC:43506|Ensembl:ENSG00000265924|miRBase:MI0019288	5	5q31.1	microRNA 5692c-1	ncRNA	MIR5692C1	microRNA 5692c-1	O	hsa-mir-5692c-1	20201124	-
9606	100847083	MIR548AV	-	-	HGNC:HGNC:43537|Ensembl:ENSG00000263750|miRBase:MI0019152	18	18q22.3	microRNA 548av	ncRNA	MIR548AV	microRNA 548av	O	hsa-mir-548av	20201124	-
9606	100847084	MIR548AP	-	-	HGNC:HGNC:43465|Ensembl:ENSG00000264406|miRBase:MI0017875	15	15q25.3	microRNA 548ap	ncRNA	MIR548AP	microRNA 548ap	O	hsa-mir-548ap	20201124	-
9606	100847085	MIR5706	-	-	HGNC:HGNC:43500|Ensembl:ENSG00000264536|miRBase:MI0019314	5	5q23.1	microRNA 5706	ncRNA	MIR5706	microRNA 5706	O	hsa-mir-5706	20201124	-
9606	100847086	MIR5699	-	mir-5699	HGNC:HGNC:43456|Ensembl:ENSG00000263511|miRBase:MI0019306	10	10p15.3	microRNA 5699	ncRNA	MIR5699	microRNA 5699	O	hsa-mir-5699	20201124	-
9606	100847087	MIR5192	-	-	HGNC:HGNC:43473|Ensembl:ENSG00000266097|miRBase:MI0018171	2	2p15	microRNA 5192	ncRNA	MIR5192	microRNA 5192	O	hsa-mir-5192	20201124	-
9606	100847088	MIR5586	-	-	HGNC:HGNC:43493|Ensembl:ENSG00000263629|miRBase:MI0019143	14	14q23.1	microRNA 5586	ncRNA	MIR5586	microRNA 5586	O	hsa-mir-5586	20201124	-
9606	100847089	MIR5584	-	-	HGNC:HGNC:43507|Ensembl:ENSG00000263381|miRBase:MI0019141	1	1p34.1	microRNA 5584	ncRNA	MIR5584	microRNA 5584	O	hsa-mir-5584	20201124	-
9606	100847090	MIR5187	-	mir-5187	HGNC:HGNC:43523|Ensembl:ENSG00000284035|miRBase:MI0018166	1	1q23.3	microRNA 5187	ncRNA	MIR5187	microRNA 5187	O	hsa-mir-5187	20201124	-
9606	100847091	MIR5681B	-	-	HGNC:HGNC:43538|Ensembl:ENSG00000283505|miRBase:MI0019293	8	8q21.11	microRNA 5681b	ncRNA	MIR5681B	microRNA 5681b	O	hsa-mir-5681b	20201124	-
9606	100847092	MIR548AS	-	-	HGNC:HGNC:43550|Ensembl:ENSG00000263741|miRBase:MI0019132	13	13q31.3	microRNA 548as	ncRNA	MIR548AS	microRNA 548as	O	hsa-mir-548as	20201124	-
9606	100847093	MIR5589	-	-	HGNC:HGNC:43514|Ensembl:ENSG00000266204|miRBase:MI0019148	19	19p13.2	microRNA 5589	ncRNA	MIR5589	microRNA 5589	O	hsa-mir-5589	20201124	-
9606	100852393	MRT29	-	-	MIM:614333	4	4q27-q28.2	Mental retardation, autosomal recessive 29	unknown	-	-	-	-	20190816	-
9606	100852394	MRT33	-	-	MIM:614341	17	17p13.2-p13.1	Mental retardation, autosomal recessive 33	unknown	-	-	-	-	20190816	-
9606	100852395	MRT19	-	-	MIM:614343	18	18p11	mental retardation, non-syndromic, autosomal recessive, 19	unknown	-	-	-	-	20191002	-
9606	100852396	MRT28	-	-	MIM:614347	6	6q26-q27	mental retardation, non-syndromic, autosomal recessive, 28	unknown	-	-	-	-	20191002	-
9606	100852398	MRT23	-	-	MIM:614344	11	11p13-q14	mental retardation, non-syndromic, autosomal recessive, 23	unknown	-	-	-	-	20191002	-
9606	100852399	MRT31	-	-	MIM:614329	4	4q12-q13.1	Mental retardation, autosomal recessive 31	unknown	-	-	-	-	20190816	-
9606	100852400	MRT32	-	-	MIM:614339	-	-	Mental retardation, autosomal recessive 32	unknown	-	-	-	-	20170408	-
9606	100852401	MRT30	-	-	MIM:614342	6	6q12-q15	Mental retardation, autosomal recessive 30	unknown	-	-	-	-	20190816	-
9606	100852402	MRT24	-	-	MIM:614345	6	6p12	mental retardation, non-syndromic, autosomal recessive, 24	unknown	-	-	-	-	20191002	-
9606	100852403	MRT25	-	-	MIM:614346	12	12q13-q15	mental retardation, non-syndromic, autosomal recessive, 25	unknown	-	-	-	-	20191002	-
9606	100852404	DEL17Q11.2	-	C17DELq11.2	MIM:613675	17	17q11.2	chromosome 17q11.2 deletion syndrome	unknown	-	-	-	NF1 microdeletion syndrome|neurofibromatosis 1 microdeletion syndrome	20170408	-
9606	100852405	RNF185-AS1	-	-	HGNC:HGNC:41161	22	22q12.2	RNF185 antisense RNA 1	ncRNA	RNF185-AS1	RNF185 antisense RNA 1	O	RNF185 antisense RNA 1 (non-protein coding)	20190324	-
9606	100852406	POTEH-AS1	-	LA16c-3G11.5	HGNC:HGNC:40058	22	22q11.1	POTEH antisense RNA 1	ncRNA	POTEH-AS1	POTEH antisense RNA 1	O	POTEH antisense RNA 1 (non-protein coding)	20201124	-
9606	100852407	CARS1-AS1	-	CARS-AS1	HGNC:HGNC:40125|Ensembl:ENSG00000247473	11	11p15.4	CARS1 antisense RNA 1	ncRNA	CARS1-AS1	CARS1 antisense RNA 1	O	CARS antisense RNA 1 (non-protein coding)	20201124	-
9606	100852408	EGFLAM-AS4	-	-	HGNC:HGNC:41166|Ensembl:ENSG00000248730	5	5p13.2	EGFLAM antisense RNA 4	ncRNA	EGFLAM-AS4	EGFLAM antisense RNA 4	O	CTD-2022B6.1|EGFLAM antisense RNA 4 (non-protein coding)	20201124	-
9606	100852409	NEGR1-IT1	-	-	HGNC:HGNC:41432|Ensembl:ENSG00000228853	1	1p31.1	NEGR1 intronic transcript 1	ncRNA	NEGR1-IT1	NEGR1 intronic transcript 1	O	NEGR1 intronic transcript 1 (non-protein coding)	20201124	-
9606	100852410	ZRANB2-AS2	-	-	HGNC:HGNC:43595	1	1p31.1	ZRANB2 antisense RNA 2 (head to head)	ncRNA	ZRANB2-AS2	ZRANB2 antisense RNA 2 (head to head)	O	ZRANB2 antisense RNA 2 (non-protein coding)	20201124	-
9606	100856791	LOC100856791	-	-	-	3	3q26.31	TBP-like 1 pseudogene	pseudo	-	-	-	-	20201124	-
9606	100856809	OR3A5P	-	OLFRA06|OR17-25|OR25	HGNC:HGNC:8286|Ensembl:ENSG00000285760	17	17p13.3	olfactory receptor family 3 subfamily A member 5 pseudogene	pseudo	OR3A5P	olfactory receptor family 3 subfamily A member 5 pseudogene	O	RP11-64J4.6-001|olfactory receptor, family 3, subfamily A pseudogene	20201124	-
9606	100856810	ELOBP3	-	TCEB2P3	HGNC:HGNC:39721|Ensembl:ENSG00000232285	2	2p16.3	elongin B pseudogene 3	pseudo	ELOBP3	elongin B pseudogene 3	O	transcription elongation factor B (SIII), polypeptide 2 (18kDa, elongin B) pseudogene 3|transcription elongation factor B subunit 2 pseudogene 3	20201124	-
9606	100856811	NRG1-IT1	-	-	HGNC:HGNC:43633|Ensembl:ENSG00000253974	8	8p12	NRG1 intronic transcript 1	ncRNA	NRG1-IT1	NRG1 intronic transcript 1	O	NRG1 intronic transcript 1 (non-protein coding)	20201124	-
9606	100856877	SETP15	-	-	HGNC:HGNC:42934	X	Xp22.2	SET pseudogene 15	pseudo	SETP15	SET pseudogene 15	O	-	20201124	-
9606	100856878	SETP21	-	-	HGNC:HGNC:42940	5	5q12.1	SET pseudogene 21	pseudo	SETP21	SET pseudogene 21	O	-	20201124	-
9606	100856881	MTND1P32	-	-	HGNC:HGNC:42081|Ensembl:ENSG00000232282	X	Xq22.1	MT-ND1 pseudogene 32	pseudo	MTND1P32	MT-ND1 pseudogene 32	O	mitochondrially encoded NADH:ubiquinone oxidoreductase core subunit 1 pseudogene 32	20201124	-
9606	100859919	LOC100859919	-	-	Ensembl:ENSG00000232760	2	2q21.2	chromosome 9 open reading frame 86 pseudogene 2	pseudo	-	-	-	-	20201124	-
9606	100859920	HIGD1AP3	-	-	HGNC:HGNC:42998	5	5q35.2	HIG1 hypoxia inducible domain family member 1A pseudogene 3	pseudo	HIGD1AP3	HIG1 hypoxia inducible domain family member 1A pseudogene 3	O	-	20201124	-
9606	100859921	LINC00536	-	-	HGNC:HGNC:43645|Ensembl:ENSG00000249917	8	8q23.3	long intergenic non-protein coding RNA 536	ncRNA	LINC00536	long intergenic non-protein coding RNA 536	O	-	20201124	-
9606	100859922	ERVK11-1	-	-	HGNC:HGNC:43647	1	1p13.3	endogenous retrovirus group K11 member 1	other	ERVK11-1	endogenous retrovirus group K11 member 1	O	Envelope polyprotein|HERV-K_1p13.3 provirus ancestral Env polyprotein	20180127	-
9606	100859924	SUMO2P2	-	-	HGNC:HGNC:39012	9	9p21.3	SUMO2 pseudogene 2	pseudo	SUMO2P2	SUMO2 pseudogene 2	O	SMT3 suppressor of mif two 3 homolog 2 pseudogene 2	20201124	-
9606	100859925	COX5BP8	-	-	HGNC:HGNC:39083|Ensembl:ENSG00000223794	1	1q25.2	cytochrome c oxidase subunit 5B pseudogene 8	pseudo	COX5BP8	cytochrome c oxidase subunit 5B pseudogene 8	O	cytochrome c oxidase subunit Vb pseudogene 8	20201124	-
9606	100859926	NANOGNBP1	-	-	HGNC:HGNC:42158	2	2q11.2	NANOGNB pseudogene 1	pseudo	NANOGNBP1	NANOGNB pseudogene 1	O	-	20201124	-
9606	100859927	AAA4	-	-	MIM:614375	12	12q13.3	Aortic aneurysm, familial abdominal, 4	unknown	-	-	-	-	20190816	-
9606	100859928	BMIQ16	-	C16DELp11.2|DEL16p.11.2	MIM:613444	16	16p11.2	Chromosome 16p11.2 deletion syndrome, 220kb	unknown	-	-	-	-	20190816	-
9606	100859930	HEIH	-	HCCAT2|LINC-HEIH|LINC00848|lncRNA-HEIH	MIM:618615|HGNC:HGNC:45049|Ensembl:ENSG00000278970	5	5q35.3	hepatocellular carcinoma up-regulated EZH2-associated long non-coding RNA	ncRNA	HEIH	hepatocellular carcinoma up-regulated EZH2-associated long non-coding RNA	O	hepatocellular carcinoma associated transcript 2 (non-protein coding)|highly expressed in hepatocellular carcinoma long non-coding RNA|long intergenic non-protein coding RNA 848|long intergenic non-protein coding RNA, highly expressed in hepatocellular carcinoma|long non-coding RNA, high expression in hepatocellular carcinoma	20201124	-
9606	100861402	CERS6-AS1	-	-	HGNC:HGNC:44485|Ensembl:ENSG00000227617	2	2q24.3	CERS6 antisense RNA 1	ncRNA	CERS6-AS1	CERS6 antisense RNA 1	O	-	20201124	-
9606	100861412	FSBP	-	-	MIM:616306|HGNC:HGNC:43653|Ensembl:ENSG00000265817	8	8q22.1	fibrinogen silencer binding protein	protein-coding	FSBP	fibrinogen silencer binding protein	O	fibrinogen silencer-binding protein	20201124	-
9606	100861429	YRDCP3	-	-	HGNC:HGNC:39921|Ensembl:ENSG00000230859	21	21q22.2	yrdC N(6)-threonylcarbamoyltransferase domain containing pseudogene 3	pseudo	YRDCP3	yrdC N(6)-threonylcarbamoyltransferase domain containing pseudogene 3	O	yrdC domain containing pseudogene 3	20201124	-
9606	100861430	PDCD6IPP1	-	-	HGNC:HGNC:49872|Ensembl:ENSG00000275325	15	15q11.2	PDCD6IP pseudogene 1	pseudo	PDCD6IPP1	PDCD6IP pseudogene 1	O	programmed cell death 6 interacting protein pseudogene	20201208	-
9606	100861431	YBX1P7	-	-	HGNC:HGNC:42428	2	2q21.2	Y-box binding protein 1 pseudogene 7	pseudo	YBX1P7	Y-box binding protein 1 pseudogene 7	O	-	20201124	-
9606	100861434	USP9YP13	-	-	HGNC:HGNC:38721	Y	Yq11.23	USP9Y pseudogene 13	pseudo	USP9YP13	USP9Y pseudogene 13	O	ubiquitin specific peptidase 9, Y-linked pseudogene 13	20201124	-
9606	100861435	SRIP3	-	-	HGNC:HGNC:38735|Ensembl:ENSG00000224953	Y	Yp11.2	sorcin pseudogene 3	pseudo	SRIP3	sorcin pseudogene 3	O	-	20201124	-
9606	100861436	PRPS1P1	-	-	HGNC:HGNC:39427|Ensembl:ENSG00000226847	2	2q24.3	phosphoribosyl pyrophosphate synthetase 1 pseudogene 1	pseudo	PRPS1P1	phosphoribosyl pyrophosphate synthetase 1 pseudogene 1	O	-	20201124	-
9606	100861439	CTRCT37	-	CCA5	MIM:614422	12	12q24.2-q24.3	Cataract, congenital cerulean type, 5	unknown	-	-	-	-	20190816	-
9606	100861440	DFNB96	-	-	MIM:614414	1	1p36.31-p36.13	deafness, autosomal recessive 96	unknown	-	-	-	-	20191002	-
9606	100861443	DNAJC19P3	-	-	HGNC:HGNC:45066	19	19q13.2	DnaJ heat shock protein family (Hsp40) member C19 pseudogene 3	pseudo	DNAJC19P3	DnaJ heat shock protein family (Hsp40) member C19 pseudogene 3	O	DnaJ (Hsp40) homolog, subfamily C, member 19 pseudogene 3	20201124	-
9606	100861445	DNAJC19P2	-	-	HGNC:HGNC:45065	19	19q13.2	DnaJ heat shock protein family (Hsp40) member C19 pseudogene 2	pseudo	DNAJC19P2	DnaJ heat shock protein family (Hsp40) member C19 pseudogene 2	O	DnaJ (Hsp40) homolog, subfamily C, member 19 pseudogene 2	20201124	-
9606	100861449	DNAJC19P6	-	-	HGNC:HGNC:45069	6	6q15	DnaJ heat shock protein family (Hsp40) member C19 pseudogene 6	pseudo	DNAJC19P6	DnaJ heat shock protein family (Hsp40) member C19 pseudogene 6	O	DnaJ (Hsp40) homolog, subfamily C, member 19 pseudogene 6	20201124	-
9606	100861453	DNAJC19P5	-	-	HGNC:HGNC:45068	2	2q31.2	DnaJ heat shock protein family (Hsp40) member C19 pseudogene 5	pseudo	DNAJC19P5	DnaJ heat shock protein family (Hsp40) member C19 pseudogene 5	O	DnaJ (Hsp40) homolog, subfamily C, member 19 pseudogene 5	20201124	-
9606	100861455	DNAJC19P8	-	-	HGNC:HGNC:45071	1	1q44	DnaJ heat shock protein family (Hsp40) member C19 pseudogene 8	pseudo	DNAJC19P8	DnaJ heat shock protein family (Hsp40) member C19 pseudogene 8	O	DnaJ (Hsp40) homolog, subfamily C, member 19 pseudogene 8	20201124	-
9606	100861458	DNAJC19P7	-	-	HGNC:HGNC:45070	1	1p32.3	DnaJ heat shock protein family (Hsp40) member C19 pseudogene 7	pseudo	DNAJC19P7	DnaJ heat shock protein family (Hsp40) member C19 pseudogene 7	O	DnaJ (Hsp40) homolog, subfamily C, member 19 pseudogene 7	20201124	-
9606	100861467	ERVK-13	-	c3_D	HGNC:HGNC:39008	3	3q24	endogenous retrovirus group K member 13	other	ERVK-13	endogenous retrovirus group K member 13	O	-	20170408	-
9606	100861468	LINC00492	-	-	HGNC:HGNC:43429|Ensembl:ENSG00000250958	5	5q21.1	long intergenic non-protein coding RNA 492	ncRNA	LINC00492	long intergenic non-protein coding RNA 492	O	CTD-2340E1.1	20201124	-
9606	100861469	PTP4A1P3	-	-	HGNC:HGNC:41930|Ensembl:ENSG00000226254	7	7q21.13	PTP4A1 pseudogene 3	pseudo	PTP4A1P3	PTP4A1 pseudogene 3	O	protein tyrosine phosphatase type IVA, member 1 pseudogene 3	20201124	-
9606	100861470	YBX1P9	-	-	HGNC:HGNC:42430|Ensembl:ENSG00000236994	1	1q42.12	Y-box binding protein 1 pseudogene 9	pseudo	YBX1P9	Y-box binding protein 1 pseudogene 9	O	-	20201124	-
9606	100861476	YBX1P8	-	-	HGNC:HGNC:42429	X	Xp11.3	Y-box binding protein 1 pseudogene 8	pseudo	YBX1P8	Y-box binding protein 1 pseudogene 8	O	-	20201124	-
9606	100861485	DUTP3	-	-	HGNC:HGNC:39516|Ensembl:ENSG00000226857	7	7q35	deoxyuridine triphosphatase pseudogene 3	pseudo	DUTP3	deoxyuridine triphosphatase pseudogene 3	O	-	20201124	-
9606	100861504	LINC00538	-	PROX1UT|Yiya	MIM:614635|HGNC:HGNC:43655	1	1q32.3	long intergenic non-protein coding RNA 538	ncRNA	LINC00538	long intergenic non-protein coding RNA 538	O	PROX1 upstream transcript	20201124	-
9606	100861506	LINC00903	-	LSAMP-AS2	HGNC:HGNC:40351	3	3q13.31	long intergenic non-protein coding RNA 903	ncRNA	LINC00903	long intergenic non-protein coding RNA 903	O	LSAMP antisense RNA 2 (non-protein coding)	20201124	-
9606	100861507	FTCD-AS1	-	-	HGNC:HGNC:40243|Ensembl:ENSG00000237338	21	21q22.3	FTCD antisense RNA 1	ncRNA	FTCD-AS1	FTCD antisense RNA 1	O	FTCD antisense RNA 1 (non-protein coding)	20201209	-
9606	100861510	LRRC3-DT	-	LRRC3-AS1	HGNC:HGNC:43636|Ensembl:ENSG00000229356	21	21q22.3	LRRC3 divergent transcript	ncRNA	LRRC3-DT	LRRC3 divergent transcript	O	LRRC3 antisense RNA 1 (head to head)|LRRC3 antisense RNA 1 (non-protein coding)	20201124	-
9606	100861512	CDKN1A-AS1	-	p21NAT	HGNC:HGNC:42399	6	6p21.1	CDKN1A antisense RNA 1	ncRNA	CDKN1A-AS1	CDKN1A antisense RNA 1	O	CDKN1A antisense RNA 1 (non-protein coding)	20190324	-
9606	100861513	ZMYM4-AS1	-	-	HGNC:HGNC:40624|Ensembl:ENSG00000227409	1	1p34.3	ZMYM4 antisense RNA 1	ncRNA	ZMYM4-AS1	ZMYM4 antisense RNA 1	O	ZMYM4 antisense RNA 1 (non-protein coding)	20201124	-
9606	100861514	ELMO1-AS1	-	-	HGNC:HGNC:40765|Ensembl:ENSG00000224101	7	7p14.2	ELMO1 antisense RNA 1	ncRNA	ELMO1-AS1	ELMO1 antisense RNA 1	O	ELMO1 antisense RNA 1 (non-protein coding)	20201124	-
9606	100861515	TRAPPC12-AS1	-	-	HGNC:HGNC:41046	2	2p25.3	TRAPPC12 antisense RNA 1	ncRNA	TRAPPC12-AS1	TRAPPC12 antisense RNA 1	O	TRAPPC12 antisense RNA 1 (non-protein coding)	20190324	-
9606	100861516	RAI1-AS1	-	-	HGNC:HGNC:40496|Ensembl:ENSG00000237328	17	17p11.2	RAI1 antisense RNA 1	ncRNA	RAI1-AS1	RAI1 antisense RNA 1	O	RAI1 antisense RNA 1 (non-protein coding)	20201124	-
9606	100861517	OCIAD1-AS1	-	-	HGNC:HGNC:40751|Ensembl:ENSG00000248256	4	4p11	OCIAD1 antisense RNA 1	ncRNA	OCIAD1-AS1	OCIAD1 antisense RNA 1	O	OCIAD1 antisense RNA 1 (non-protein coding)	20201124	-
9606	100861518	P4HA2-AS1	-	-	HGNC:HGNC:43560|Ensembl:ENSG00000237714	5	5q31.1	P4HA2 antisense RNA 1	ncRNA	P4HA2-AS1	P4HA2 antisense RNA 1	O	P4HA2 antisense RNA 1 (non-protein coding)	20201124	-
9606	100861519	GDNF-AS1	-	GDNFOS	HGNC:HGNC:43592	5	5p13.2	GDNF antisense RNA 1	ncRNA	GDNF-AS1	GDNF antisense RNA 1	O	GDNF antisense RNA 1 (head to head)|GDNF opposite strand	20201124	-
9606	100861520	POU6F2-AS1	-	-	HGNC:HGNC:40979|Ensembl:ENSG00000224122	7	7p14.1	POU6F2 antisense RNA 1	ncRNA	POU6F2-AS1	POU6F2 antisense RNA 1	O	POU6F2 antisense RNA 1 (non-protein coding)	20201124	-
9606	100861522	LINC00489	-	-	HGNC:HGNC:43426|Ensembl:ENSG00000225759	20	20q11.23	long intergenic non-protein coding RNA 489	ncRNA	LINC00489	long intergenic non-protein coding RNA 489	O	-	20201124	-
9606	100861523	RPS6KA2-AS1	-	-	HGNC:HGNC:40511	6	6q27	RPS6KA2 antisense RNA 1	ncRNA	RPS6KA2-AS1	RPS6KA2 antisense RNA 1	O	RPS6KA2 antisense RNA 1 (non-protein coding)	20201124	-
9606	100861529	HHPP	-	-	MIM:144110	14	14q11.2-q13	Hyperhidrosis palmaris et plantaris	unknown	-	-	-	-	20190816	-
9606	100861530	UFL1-AS1	-	-	HGNC:HGNC:41007	6	6q16.1	UFL1 antisense RNA 1	ncRNA	UFL1-AS1	UFL1 antisense RNA 1	O	UFL1 antisense RNA 1 (non-protein coding)	20201124	-
9606	100861532	RNA45SN5	-	RNA45S5	HGNC:HGNC:53530	Un	-	RNA, 45S pre-ribosomal N5	rRNA	RNA45SN5	RNA, 45S pre-ribosomal N5	O	45S pre-RNA|45S pre-ribosomal RNA|RNA, 45S pre-ribosomal 5	20201124	-
9606	100861540	CYP3A7-CYP3A51P	-	CYP3A7|CYP3A7-3AP1|CYP3A7-CYP3AP1|CYP3A7.1L|CYPIIIA7	HGNC:HGNC:51504|Ensembl:ENSG00000282301	7	7q22.1	CYP3A7-CYP3A51P readthrough	protein-coding	CYP3A7-CYP3A51P	CYP3A7-CYP3A51P readthrough	O	CYP3A7-CYP3A51P protein|CYP3A7-CYP3AP1 readthrough|Cytochrome P450 3A7|Cytochrome P450-HFLA	20201124	-
9606	100861541	DOCK9-DT	-	DOCK9-AS2	HGNC:HGNC:43696	13	13q32.3	DOCK9 divergent transcript	ncRNA	DOCK9-DT	DOCK9 divergent transcript	O	DOCK9 antisense RNA 2 (head to head)|DOCK9 antisense RNA 2 (non-protein coding)	20201124	-
9606	100861542	LINC00554	-	lncZic2	HGNC:HGNC:43697|Ensembl:ENSG00000260738	13	13q32.3	long intergenic non-protein coding RNA 554	ncRNA	LINC00554	long intergenic non-protein coding RNA 554	O	-	20201124	-
9606	100861543	LINC00555	-	-	HGNC:HGNC:43699	13	13q33.1	long intergenic non-protein coding RNA 555	ncRNA	LINC00555	long intergenic non-protein coding RNA 555	O	-	20190324	-
9606	100861544	LINC00557	-	-	HGNC:HGNC:43701|Ensembl:ENSG00000260962	13	13q32.1	long intergenic non-protein coding RNA 557	ncRNA	LINC00557	long intergenic non-protein coding RNA 557	O	-	20201124	-
9606	100861545	LINC00561	-	-	HGNC:HGNC:43705|Ensembl:ENSG00000261206	13	13q22.2	long intergenic non-protein coding RNA 561	ncRNA	LINC00561	long intergenic non-protein coding RNA 561	O	-	20201124	-
9606	100861546	LINC00564	-	-	HGNC:HGNC:43708|Ensembl:ENSG00000260094	13	13q31.1	long intergenic non-protein coding RNA 564	ncRNA	LINC00564	long intergenic non-protein coding RNA 564	O	-	20201124	-
9606	100861547	LINC00566	-	-	HGNC:HGNC:43710|Ensembl:ENSG00000261498	13	13q12.12	long intergenic non-protein coding RNA 566	ncRNA	LINC00566	long intergenic non-protein coding RNA 566	O	-	20201124	-
9606	100861548	PINK1-AS	-	NAPINK1|PINK1-AS1|PINK1AS	HGNC:HGNC:38872|Ensembl:ENSG00000117242	1	1p36.12	PINK1 antisense RNA	ncRNA	PINK1-AS	PINK1 antisense RNA	O	PINK1 antisense RNA 1 (non-protein coding)	20201124	-
9606	100861549	LINC00562	-	-	HGNC:HGNC:43706|Ensembl:ENSG00000260388	13	13q14.2	long intergenic non-protein coding RNA 562	ncRNA	LINC00562	long intergenic non-protein coding RNA 562	O	-	20201124	-
9606	100861550	PLUT	-	HI-LNC71|PDX1-AS1|PLUTO	HGNC:HGNC:43698	13	13q12.2	PDX1 associated lncRNA, upregulator of transcription	ncRNA	PLUT	PDX1 associated lncRNA, upregulator of transcription	O	Human Islet Long Non Coding RNA 71|PDX1 antisense RNA 1 (non-protein coding)	20201124	-
9606	100861551	LINC00556	-	-	HGNC:HGNC:43700	13	13q12.11	long intergenic non-protein coding RNA 556	ncRNA	LINC00556	long intergenic non-protein coding RNA 556	O	-	20190324	-
9606	100861552	LINC00558	-	-	HGNC:HGNC:43702|Ensembl:ENSG00000261517	13	13q14.3	long intergenic non-protein coding RNA 558	ncRNA	LINC00558	long intergenic non-protein coding RNA 558	O	-	20201124	-
9606	100861553	LINC00560	-	-	HGNC:HGNC:43704|Ensembl:ENSG00000261666	13	13q31.2	long intergenic non-protein coding RNA 560	ncRNA	LINC00560	long intergenic non-protein coding RNA 560	O	-	20201124	-
9606	100861554	LINC00563	-	-	HGNC:HGNC:43707|Ensembl:ENSG00000261097	13	13q14.13	long intergenic non-protein coding RNA 563	ncRNA	LINC00563	long intergenic non-protein coding RNA 563	O	-	20201124	-
9606	100861555	LINC00565	-	-	HGNC:HGNC:43709	13	13q34	long intergenic non-protein coding RNA 565	ncRNA	LINC00565	long intergenic non-protein coding RNA 565	O	-	20201124	-
9606	100861556	YBX1P3	-	-	HGNC:HGNC:42424	3	3q13.31	Y-box binding protein 1 pseudogene 3	pseudo	YBX1P3	Y-box binding protein 1 pseudogene 3	O	-	20201124	-
```
