## Additional file 5 for "Novel Driver Strength Index highlights important cancer genes in TCGA PanCanAtlas patients": Homo_sapiens.gene_info (part 12 of 14)

```
9606	105371219	LOC105371219	-	-	-	1	1q21.1	uncharacterized LOC105371219	ncRNA	-	-	-	-	20201124	-
9606	105371222	LOC105371222	-	-	-	1	1q21.2	uncharacterized LOC105371222	ncRNA	-	-	-	-	20201124	-
9606	105371223	LOC105371223	-	-	-	1	1q21.2	uncharacterized LOC105371223	ncRNA	-	-	-	-	20201124	-
9606	105371224	LOC105371224	-	-	-	1	1q21.2	uncharacterized LOC105371224	ncRNA	-	-	-	-	20201124	-
9606	105371225	LOC105371225	-	-	-	1	1q21.2	uncharacterized LOC105371225	ncRNA	-	-	-	-	20201124	-
9606	105371226	LINC01731	-	-	HGNC:HGNC:52519	1	1q21.2	long intergenic non-protein coding RNA 1731	ncRNA	LINC01731	long intergenic non-protein coding RNA 1731	O	-	20201124	-
9606	105371227	LOC105371227	-	-	-	1	1q21.2	uncharacterized LOC105371227	ncRNA	-	-	-	-	20201124	-
9606	105371228	LINC02804	-	-	HGNC:HGNC:54338	1	1q21.2	long intergenic non-protein coding RNA 2804	ncRNA	LINC02804	long intergenic non-protein coding RNA 2804	O	-	20201124	-
9606	105371229	LOC105371229	-	-	-	1	1q21.2	uncharacterized LOC105371229	ncRNA	-	-	-	-	20201124	-
9606	105371230	LOC105371230	-	-	-	1	1q21.2	uncharacterized LOC105371230	ncRNA	-	-	-	-	20201124	-
9606	105371231	LOC105371231	-	-	-	1	1q21.1	uncharacterized LOC105371231	ncRNA	-	-	-	-	20201124	-
9606	105371233	LOC105371233	-	-	-	1	1q21.1	uncharacterized LOC105371233	ncRNA	-	-	-	-	20201124	-
9606	105371235	LOC105371235	-	-	-	1	1q21.1	uncharacterized LOC105371235	ncRNA	-	-	-	-	20201124	-
9606	105371236	LOC105371236	-	-	-	16	16q12.1	uncharacterized LOC105371236	ncRNA	-	-	-	-	20201124	-
9606	105371237	LOC105371237	-	-	-	16	16q12.1	uncharacterized LOC105371237	ncRNA	-	-	-	-	20201124	-
9606	105371238	LINC02134	-	-	HGNC:HGNC:52994	16	16q12.1	long intergenic non-protein coding RNA 2134	ncRNA	LINC02134	long intergenic non-protein coding RNA 2134	O	-	20201124	-
9606	105371239	LOC105371239	-	-	-	16	16q12.1	probable ribosome biogenesis protein RLP24 pseudogene	pseudo	-	-	-	-	20201124	-
9606	105371240	LOC105371240	-	-	-	16	16q12.1	uncharacterized LOC105371240	ncRNA	-	-	-	-	20201124	-
9606	105371241	LOC105371241	-	-	-	16	16q12.1	uncharacterized LOC105371241	ncRNA	-	-	-	-	20201124	-
9606	105371242	PPIAL4H	-	-	HGNC:HGNC:53889|Ensembl:ENSG00000270339	1	1q21.1	peptidylprolyl isomerase A like 4H	protein-coding	PPIAL4H	peptidylprolyl isomerase A like 4H	O	peptidyl-prolyl cis-trans isomerase A-like 4H|PPIase A-like 4H|peptidyl-prolyl cis-trans isomerase A-like 4C	20201224	-
9606	105371243	LOC105371243	-	-	-	16	16q12.1	uncharacterized LOC105371243	ncRNA	-	-	-	-	20201124	-
9606	105371244	LOC105371244	-	-	-	16	16q12.1	uncharacterized LOC105371244	ncRNA	-	-	-	-	20201124	-
9606	105371245	LOC105371245	-	-	-	16	16q12.1	uncharacterized LOC105371245	ncRNA	-	-	-	-	20201124	-
9606	105371248	LINC02178	-	-	HGNC:HGNC:53040|Ensembl:ENSG00000261092	16	16q12.1	long intergenic non-protein coding RNA 2178	ncRNA	LINC02178	long intergenic non-protein coding RNA 2178	O	-	20201124	-
9606	105371251	LOC105371251	-	-	-	16	16q12.1	uncharacterized LOC105371251	ncRNA	-	-	-	-	20201124	-
9606	105371252	LINC02168	-	-	HGNC:HGNC:53030|Ensembl:ENSG00000261703	16	16q12.1	long intergenic non-protein coding RNA 2168	ncRNA	LINC02168	long intergenic non-protein coding RNA 2168	O	-	20201124	-
9606	105371253	LOC105371253	-	-	-	16	16q12.1	uncharacterized LOC105371253	protein-coding	-	-	-	uncharacterized protein LOC105371253	20201124	-
9606	105371254	LOC105371254	-	-	-	1	1q21.1	uncharacterized LOC105371254	ncRNA	-	-	-	-	20201124	-
9606	105371256	LOC105371256	-	-	-	16	16q12.1	uncharacterized LOC105371256	ncRNA	-	-	-	-	20201124	-
9606	105371257	LOC105371257	-	-	-	16	16q12.1	uncharacterized LOC105371257	ncRNA	-	-	-	-	20201124	-
9606	105371259	LOC105371259	-	-	-	16	16q12.1	uncharacterized LOC105371259	ncRNA	-	-	-	-	20201124	-
9606	105371260	LIX1L-AS1	-	-	HGNC:HGNC:41210|Ensembl:ENSG00000234222	1	1q21.1	LIX1L antisense RNA 1	ncRNA	LIX1L-AS1	LIX1L antisense RNA 1	O	-	20201124	-
9606	105371261	LOC105371261	-	-	-	16	16q12.1	uncharacterized LOC105371261	ncRNA	-	-	-	-	20201124	-
9606	105371262	LOC105371262	-	-	-	16	16q12.1	uncharacterized LOC105371262	ncRNA	-	-	-	-	20201124	-
9606	105371264	LOC105371264	-	-	Ensembl:ENSG00000260963	16	16q12.2	uncharacterized LOC105371264	ncRNA	-	-	-	-	20201124	-
9606	105371265	LOC105371265	-	-	-	16	16q12.1	uncharacterized LOC105371265	ncRNA	-	-	-	-	20201124	-
9606	105371267	LOC105371267	-	PR-lncRNA-1	Ensembl:ENSG00000277639	16	16q12.2	p53-regulated lncRNA 1	ncRNA	-	-	-	-	20201124	-
9606	105371268	LOC105371268	-	-	-	16	16q12.2	uncharacterized LOC105371268	ncRNA	-	-	-	-	20201124	-
9606	105371269	LOC105371269	-	-	-	16	16q12.2	uncharacterized LOC105371269	ncRNA	-	-	-	-	20201124	-
9606	105371271	LOC105371271	-	-	-	16	16q12.2	uncharacterized LOC105371271	ncRNA	-	-	-	-	20201124	-
9606	105371272	LOC105371272	-	-	Ensembl:ENSG00000287885	16	16q12.2	uncharacterized LOC105371272	ncRNA	-	-	-	-	20201124	-
9606	105371273	LINC02183	-	-	HGNC:HGNC:53045	16	16q12.2	long intergenic non-protein coding RNA 2183	ncRNA	LINC02183	long intergenic non-protein coding RNA 2183	O	-	20201124	-
9606	105371274	LOC105371274	-	-	-	16	16q12.2	uncharacterized LOC105371274	ncRNA	-	-	-	-	20201124	-
9606	105371275	LOC105371275	-	-	-	16	16q12.2	uncharacterized LOC105371275	ncRNA	-	-	-	-	20201124	-
9606	105371276	LOC105371276	-	-	-	16	16q12.2	uncharacterized LOC105371276	ncRNA	-	-	-	-	20201124	-
9606	105371277	LOC105371277	-	-	-	16	16q12.2	uncharacterized LOC105371277	ncRNA	-	-	-	CTD-3032H12.2	20201124	-
9606	105371278	LOC105371278	-	-	-	16	16q12.2	uncharacterized LOC105371278	ncRNA	-	-	-	-	20201124	-
9606	105371279	LOC105371279	-	-	-	16	16q12.2	uncharacterized LOC105371279	ncRNA	-	-	-	-	20201124	-
9606	105371280	LOC105371280	-	-	-	16	16q12.2	uncharacterized LOC105371280	ncRNA	-	-	-	-	20201124	-
9606	105371281	LOC105371281	-	-	-	16	16q13	uncharacterized LOC105371281	ncRNA	-	-	-	-	20201124	-
9606	105371283	LOC105371283	-	-	-	16	16q13	uncharacterized LOC105371283	ncRNA	-	-	-	-	20201124	-
9606	105371286	NUP93-DT	-	-	HGNC:HGNC:55370|Ensembl:ENSG00000261302	16	16q13	NUP93 divergent transcript	ncRNA	NUP93-DT	NUP93 divergent transcript	O	-	20201124	-
9606	105371287	LOC105371287	-	-	-	16	16q13	uncharacterized LOC105371287	ncRNA	-	-	-	-	20201124	-
9606	105371288	LOC105371288	-	-	-	1	1q21.1	uncharacterized LOC105371288	ncRNA	-	-	-	-	20201124	-
9606	105371289	LOC105371289	-	-	-	16	16q13	uncharacterized LOC105371289	ncRNA	-	-	-	-	20201124	-
9606	105371291	LOC105371291	-	-	-	16	16q21	uncharacterized LOC105371291	ncRNA	-	-	-	-	20201124	-
9606	105371293	LOC105371293	-	-	-	16	16q21	uncharacterized LOC105371293	ncRNA	-	-	-	-	20201124	-
9606	105371295	LINC02137	-	-	HGNC:HGNC:52997	16	16q21	long intergenic non-protein coding RNA 2137	ncRNA	LINC02137	long intergenic non-protein coding RNA 2137	O	-	20201124	-
9606	105371296	LOC105371296	-	-	-	16	16q21	uncharacterized LOC105371296	ncRNA	-	-	-	-	20201124	-
9606	105371298	LOC105371298	-	-	-	16	16q21	uncharacterized LOC105371298	ncRNA	-	-	-	-	20201124	-
9606	105371299	LOC105371299	-	-	-	16	16q21	uncharacterized LOC105371299	ncRNA	-	-	-	-	20201124	-
9606	105371300	LOC105371300	-	-	-	16	16q21	uncharacterized LOC105371300	ncRNA	-	-	-	-	20201124	-
9606	105371301	LOC105371301	-	-	-	16	16q21	uncharacterized LOC105371301	ncRNA	-	-	-	-	20201124	-
9606	105371302	LOC105371302	-	-	-	16	16q21	uncharacterized LOC105371302	ncRNA	-	-	-	-	20201124	-
9606	105371306	LOC105371306	-	-	-	16	16q21	uncharacterized LOC105371306	ncRNA	-	-	-	-	20201124	-
9606	105371307	LOC105371307	-	-	-	16	16q21	uncharacterized LOC105371307	ncRNA	-	-	-	-	20201124	-
9606	105371308	LOC105371308	-	-	-	16	16q21	uncharacterized LOC105371308	ncRNA	-	-	-	-	20201124	-
9606	105371309	LOC105371309	-	-	-	16	16q21	uncharacterized LOC105371309	ncRNA	-	-	-	-	20201124	-
9606	105371310	LOC105371310	-	-	-	16	16q21	uncharacterized LOC105371310	ncRNA	-	-	-	-	20201124	-
9606	105371311	LOC105371311	-	-	-	16	16q21	uncharacterized LOC105371311	ncRNA	-	-	-	-	20201124	-
9606	105371312	LOC105371312	-	-	-	1	1q21.1	uncharacterized LOC105371312	ncRNA	-	-	-	-	20201124	-
9606	105371313	LOC105371313	-	-	-	16	16q21	uncharacterized LOC105371313	ncRNA	-	-	-	-	20201124	-
9606	105371314	LOC105371314	-	-	-	16	16q21	uncharacterized LOC105371314	ncRNA	-	-	-	-	20201124	-
9606	105371316	LOC105371316	-	-	-	16	16q21	uncharacterized LOC105371316	ncRNA	-	-	-	-	20201124	-
9606	105371317	LOC105371317	-	-	-	16	16q21	uncharacterized LOC105371317	ncRNA	-	-	-	-	20201124	-
9606	105371318	LOC105371318	-	-	-	16	16q21	uncharacterized LOC105371318	ncRNA	-	-	-	-	20201124	-
9606	105371321	LOC105371321	-	-	-	16	16q22.1	uncharacterized LOC105371321	ncRNA	-	-	-	-	20201124	-
9606	105371325	LOC105371325	-	-	-	16	16q22.1	uncharacterized LOC105371325	ncRNA	-	-	-	-	20201124	-
9606	105371328	LOC105371328	-	-	-	16	16q22.1	uncharacterized LOC105371328	ncRNA	-	-	-	-	20201124	-
9606	105371332	LOC105371332	-	-	-	16	16q22.2	uncharacterized LOC105371332	ncRNA	-	-	-	-	20201124	-
9606	105371333	LINC02136	-	-	HGNC:HGNC:52995	16	16q22.2	long intergenic non-protein coding RNA 2136	ncRNA	LINC02136	long intergenic non-protein coding RNA 2136	O	-	20201124	-
9606	105371334	LOC105371334	-	-	-	16	16q22.2	uncharacterized LOC105371334	ncRNA	-	-	-	-	20201124	-
9606	105371335	LOC105371335	-	-	Ensembl:ENSG00000260520	16	16q22.2	uncharacterized LOC105371335	ncRNA	-	-	-	-	20201124	-
9606	105371337	LOC105371337	-	-	-	16	16q22.2	parathymosin pseudogene	pseudo	-	-	-	-	20201124	-
9606	105371341	LOC105371341	-	-	-	16	16q22.2	uncharacterized LOC105371341	ncRNA	-	-	-	-	20201124	-
9606	105371342	LOC105371342	-	-	-	16	16q22.3	uncharacterized LOC105371342	ncRNA	-	-	-	-	20201124	-
9606	105371343	LOC105371343	-	-	-	16	16q23.1	uncharacterized LOC105371343	ncRNA	-	-	-	-	20201124	-
9606	105371344	LOC105371344	-	-	-	16	16q23.1	uncharacterized LOC105371344	ncRNA	-	-	-	-	20201124	-
9606	105371345	LOC105371345	-	-	-	16	16q23.1	uncharacterized LOC105371345	ncRNA	-	-	-	-	20201124	-
9606	105371346	CPHXL	-	CPHXL1	MIM:618700|HGNC:HGNC:51815|Ensembl:ENSG00000283755	16	16q23.1	cytoplasmic polyadenylated homeobox like	protein-coding	CPHXL	cytoplasmic polyadenylated homeobox like	O	cytoplasmic polyadenylated homeobox-like|cytoplasmic polyadenylated homeobox 1	20201124	-
9606	105371347	LOC105371347	-	-	-	16	16q23.1	uncharacterized LOC105371347	ncRNA	-	-	-	-	20201124	-
9606	105371348	LOC105371348	-	-	Ensembl:ENSG00000166848	16	16q23.1	uncharacterized LOC105371348	ncRNA	-	-	-	-	20201124	-
9606	105371349	LOC105371349	-	-	-	16	16q23.1	uncharacterized LOC105371349	ncRNA	-	-	-	-	20201124	-
9606	105371350	LINC02131	-	-	HGNC:HGNC:52991	16	16q23.1	long intergenic non-protein coding RNA 2131	ncRNA	LINC02131	long intergenic non-protein coding RNA 2131	O	-	20201124	-
9606	105371351	LOC105371351	-	-	-	16	16q23.1	uncharacterized LOC105371351	ncRNA	-	-	-	-	20201124	-
9606	105371352	LOC105371352	-	-	-	16	-	uncharacterized LOC105371352	ncRNA	-	-	-	-	20200625	-
9606	105371354	LOC105371354	-	-	-	16	16q23.1	uncharacterized LOC105371354	ncRNA	-	-	-	-	20201124	-
9606	105371356	LOC105371356	-	-	-	16	16q23.2	uncharacterized LOC105371356	ncRNA	-	-	-	-	20201124	-
9606	105371357	LOC105371357	-	-	-	16	16q23.2	uncharacterized LOC105371357	ncRNA	-	-	-	-	20201124	-
9606	105371358	LOC105371358	-	-	-	16	16q23.2	uncharacterized LOC105371358	ncRNA	-	-	-	-	20201124	-
9606	105371360	LOC105371360	-	-	-	16	16q23.2	uncharacterized LOC105371360	ncRNA	-	-	-	-	20201124	-
9606	105371361	LOC105371361	-	-	-	16	16q23.2	uncharacterized LOC105371361	ncRNA	-	-	-	-	20201124	-
9606	105371362	LOC105371362	-	-	-	16	16q23.3	uncharacterized LOC105371362	ncRNA	-	-	-	-	20201124	-
9606	105371363	LOC105371363	-	-	-	16	16q23.3	uncharacterized LOC105371363	ncRNA	-	-	-	-	20201124	-
9606	105371366	LOC105371366	-	-	-	16	16q23.3	uncharacterized LOC105371366	ncRNA	-	-	-	-	20201124	-
9606	105371368	LOC105371368	-	-	-	16	16q23.3	uncharacterized LOC105371368	ncRNA	-	-	-	-	20201124	-
9606	105371371	LOC105371371	-	-	-	16	16q23.3	uncharacterized LOC105371371	protein-coding	-	-	-	uncharacterized protein LOC105371371	20201124	-
9606	105371372	LOC105371372	-	-	-	16	16q23.3	uncharacterized LOC105371372	ncRNA	-	-	-	-	20201124	-
9606	105371374	ATP2C2-AS1	-	-	HGNC:HGNC:53167|Ensembl:ENSG00000261286	16	16q24.1	ATP2C2 antisense RNA 1	ncRNA	ATP2C2-AS1	ATP2C2 antisense RNA 1	O	RP11-517C16.2|RP11-517C16.2-001	20201124	-
9606	105371376	LOC105371376	-	-	-	16	16q24.1	uncharacterized LOC105371376	ncRNA	-	-	-	-	20201124	-
9606	105371378	LOC105371378	-	-	-	16	16q24.1	uncharacterized LOC105371378	ncRNA	-	-	-	-	20201124	-
9606	105371379	LINC02176	-	-	HGNC:HGNC:53038	16	16q24.1	long intergenic non-protein coding RNA 2176	ncRNA	LINC02176	long intergenic non-protein coding RNA 2176	O	-	20201124	-
9606	105371380	LOC105371380	-	-	-	16	16q24.1	uncharacterized LOC105371380	ncRNA	-	-	-	-	20201124	-
9606	105371381	LOC105371381	-	-	-	16	16q24.1	uncharacterized LOC105371381	ncRNA	-	-	-	-	20201124	-
9606	105371382	LOC105371382	-	-	-	16	16q24.1	uncharacterized LOC105371382	ncRNA	-	-	-	-	20201124	-
9606	105371388	LOC105371388	-	-	-	16	16q24.1	uncharacterized LOC105371388	ncRNA	-	-	-	-	20201124	-
9606	105371389	LOC105371389	-	-	-	16	16q24.1	uncharacterized LOC105371389	ncRNA	-	-	-	-	20201124	-
9606	105371392	LOC105371392	-	-	-	16	16q24.1	uncharacterized LOC105371392	ncRNA	-	-	-	-	20201124	-
9606	105371393	LOC105371393	-	-	-	16	16q24.1-q24.2	uncharacterized LOC105371393	ncRNA	-	-	-	-	20201124	-
9606	105371394	LOC105371394	-	-	-	16	16q24.2	uncharacterized LOC105371394	ncRNA	-	-	-	-	20201124	-
9606	105371399	LOC105371399	-	-	-	16	16q24.2	uncharacterized LOC105371399	ncRNA	-	-	-	-	20201124	-
9606	105371401	LOC105371401	-	-	-	16	16q24.2	uncharacterized LOC105371401	ncRNA	-	-	-	-	20201124	-
9606	105371403	LOC105371403	-	-	-	1	1q21.2	uncharacterized LOC105371403	ncRNA	-	-	-	-	20201124	-
9606	105371406	LOC105371406	-	-	-	1	1q21.2	uncharacterized LOC105371406	ncRNA	-	-	-	-	20201124	-
9606	105371409	LOC105371409	-	-	-	16	16q24.3	cadmium/zinc-transporting ATPase HMA2-like	protein-coding	-	-	-	cadmium/zinc-transporting ATPase HMA2-like	20201124	-
9606	105371411	LOC105371411	-	-	-	16	16q24.3	uncharacterized LOC105371411	ncRNA	-	-	-	-	20201124	-
9606	105371412	LOC105371412	-	-	-	16	16q24.3	uncharacterized LOC105371412	ncRNA	-	-	-	-	20201124	-
9606	105371413	LOC105371413	-	-	-	16	16q24.3	uncharacterized LOC105371413	ncRNA	-	-	-	-	20201124	-
9606	105371414	LOC105371414	-	-	Ensembl:ENSG00000260279	16	16q24.3	uncharacterized LOC105371414	ncRNA	-	-	-	-	20201124	-
9606	105371416	LINC02166	-	-	HGNC:HGNC:53027|Ensembl:ENSG00000260259	16	16q24.3	long intergenic non-protein coding RNA 2166	ncRNA	LINC02166	long intergenic non-protein coding RNA 2166	O	-	20201124	-
9606	105371419	LOC105371419	-	-	-	16	16q24.3	uncharacterized LOC105371419	protein-coding	-	-	-	uncharacterized protein LOC105371419	20201124	-
9606	105371423	LINC02193	-	-	HGNC:HGNC:53055	16	16q24.3	long intergenic non-protein coding RNA 2193	ncRNA	LINC02193	long intergenic non-protein coding RNA 2193	O	-	20201124	-
9606	105371425	LOC105371425	-	-	-	17	17p13.3	uncharacterized LOC105371425	ncRNA	-	-	-	-	20201124	-
9606	105371427	LOC105371427	-	-	-	1	1q21.2	uncharacterized LOC105371427	ncRNA	-	-	-	-	20201124	-
9606	105371430	LOC105371430	-	-	Ensembl:ENSG00000241525	17	17p13.3	uncharacterized LOC105371430	ncRNA	-	-	-	-	20201124	-
9606	105371433	LOC105371433	-	-	-	1	1q21.2	uncharacterized LOC105371433	ncRNA	-	-	-	-	20201124	-
9606	105371434	LOC105371434	-	-	-	1	1q21.2	uncharacterized LOC105371434	ncRNA	-	-	-	-	20201124	-
9606	105371438	LOC105371438	-	-	-	1	1q21.3	uncharacterized LOC105371438	ncRNA	-	-	-	-	20201124	-
9606	105371441	LOC105371441	-	-	-	1	1q21.3	uncharacterized LOC105371441	ncRNA	-	-	-	-	20201124	-
9606	105371442	LOC105371442	-	-	-	1	1q21.3	uncharacterized LOC105371442	ncRNA	-	-	-	-	20201124	-
9606	105371444	LOC105371444	-	-	-	1	1q21.3	uncharacterized LOC105371444	ncRNA	-	-	-	-	20201124	-
9606	105371445	LOC105371445	-	-	-	1	1q21.3	uncharacterized LOC105371445	ncRNA	-	-	-	-	20201124	-
9606	105371446	LOC105371446	-	-	-	1	1q21.3	uncharacterized LOC105371446	ncRNA	-	-	-	-	20201124	-
9606	105371449	LOC105371449	-	-	-	1	1q21.3	uncharacterized LOC105371449	ncRNA	-	-	-	-	20201124	-
9606	105371450	THBS3-AS1	-	-	HGNC:HGNC:40582	1	1q22	THBS3 antisense RNA 1	ncRNA	THBS3-AS1	THBS3 antisense RNA 1	O	-	20201124	-
9606	105371452	LOC105371452	-	-	-	1	1q22	uncharacterized LOC105371452	ncRNA	-	-	-	-	20201124	-
9606	105371453	BCAN-AS1	-	-	HGNC:HGNC:55233	1	1q23.1	BCAN antisense RNA 1	ncRNA	BCAN-AS1	BCAN antisense RNA 1	O	RP11-284F21.9	20201124	-
9606	105371455	LINC02772	-	-	HGNC:HGNC:54292	1	1q23.1	long intergenic non-protein coding RNA 2772	ncRNA	LINC02772	long intergenic non-protein coding RNA 2772	O	-	20201124	-
9606	105371456	LOC105371456	-	-	-	1	1q23.1	uncharacterized LOC105371456	ncRNA	-	-	-	-	20201124	-
9606	105371457	LOC105371457	-	-	-	1	1q23.1	uncharacterized LOC105371457	ncRNA	-	-	-	-	20201124	-
9606	105371458	LOC105371458	-	-	Ensembl:ENSG00000236957	1	1q23.1	uncharacterized LOC105371458	ncRNA	-	-	-	-	20201124	-
9606	105371459	LOC105371459	-	-	-	1	1q23.1	uncharacterized LOC105371459	ncRNA	-	-	-	-	20201124	-
9606	105371460	LOC105371460	-	-	-	1	1q23.1	uncharacterized LOC105371460	ncRNA	-	-	-	-	20201124	-
9606	105371461	LOC105371461	-	-	-	1	1q23.1	uncharacterized LOC105371461	ncRNA	-	-	-	-	20201124	-
9606	105371462	LINC02819	-	-	HGNC:HGNC:54350	1	1q23.2	long intergenic non-protein coding RNA 2819	ncRNA	LINC02819	long intergenic non-protein coding RNA 2819	O	-	20201124	-
9606	105371464	LOC105371464	-	-	-	1	1q23.2	uncharacterized LOC105371464	ncRNA	-	-	-	-	20201124	-
9606	105371466	LOC105371466	-	-	-	1	1q23.2	uncharacterized LOC105371466	ncRNA	-	-	-	-	20201124	-
9606	105371467	LOC105371467	-	-	-	1	1q23.2	uncharacterized LOC105371467	ncRNA	-	-	-	-	20201124	-
9606	105371468	LOC105371468	-	-	-	1	1q23.3	uncharacterized LOC105371468	ncRNA	-	-	-	-	20201124	-
9606	105371470	LOC105371470	-	-	-	1	1q23.3	uncharacterized LOC105371470	ncRNA	-	-	-	-	20201124	-
9606	105371471	NECTIN4-AS1	-	-	HGNC:HGNC:40893	1	1q23.3	NECTIN4 antisense RNA 1	ncRNA	NECTIN4-AS1	NECTIN4 antisense RNA 1	O	-	20201124	-
9606	105371472	LOC105371472	-	-	-	1	1q23.3	uncharacterized LOC105371472	ncRNA	-	-	-	-	20201124	-
9606	105371473	LOC105371473	-	-	-	1	1q23.3	uncharacterized LOC105371473	ncRNA	-	-	-	-	20201124	-
9606	105371475	LOC105371475	-	-	-	1	1q23.3	uncharacterized LOC105371475	ncRNA	-	-	-	-	20201124	-
9606	105371479	LOC105371479	-	-	-	17	17p13.3	uncharacterized LOC105371479	ncRNA	-	-	-	-	20201124	-
9606	105371480	LOC105371480	-	-	-	17	17p13.3	uncharacterized LOC105371480	ncRNA	-	-	-	-	20201124	-
9606	105371481	LOC105371481	-	-	-	17	17p13.3	uncharacterized LOC105371481	ncRNA	-	-	-	-	20201124	-
9606	105371483	LOC105371483	-	-	-	17	17p13.3	uncharacterized LOC105371483	ncRNA	-	-	-	-	20201124	-
9606	105371485	LOC105371485	-	-	Ensembl:ENSG00000228133	17	17p13.3	uncharacterized LOC105371485	ncRNA	-	-	-	-	20201124	-
9606	105371486	LOC105371486	-	-	-	17	17p13.3	uncharacterized LOC105371486	ncRNA	-	-	-	-	20201124	-
9606	105371490	LOC105371490	-	-	-	17	17p13.3	uncharacterized LOC105371490	ncRNA	-	-	-	-	20201124	-
9606	105371492	LOC105371492	-	-	-	17	17p13.2	uncharacterized LOC105371492	ncRNA	-	-	-	-	20201124	-
9606	105371493	LOC105371493	-	-	-	17	17p13.2	uncharacterized LOC105371493	ncRNA	-	-	-	-	20201124	-
9606	105371496	LINC01975	-	-	HGNC:HGNC:52802	17	17p13.2	long intergenic non-protein coding RNA 1975	ncRNA	LINC01975	long intergenic non-protein coding RNA 1975	O	-	20201124	-
9606	105371497	LOC105371497	-	-	-	1	1q23.3	uncharacterized LOC105371497	ncRNA	-	-	-	-	20201124	-
9606	105371498	LOC105371498	-	-	-	17	17p13.2	uncharacterized LOC105371498	ncRNA	-	-	-	-	20201124	-
9606	105371499	LOC105371499	-	-	-	17	17p13.2	uncharacterized LOC105371499	ncRNA	-	-	-	-	20201124	-
9606	105371501	LOC105371501	-	-	-	17	17p13.2	uncharacterized LOC105371501	ncRNA	-	-	-	-	20201124	-
9606	105371502	LOC105371502	-	-	-	17	17p13.2	uncharacterized LOC105371502	ncRNA	-	-	-	-	20201124	-
9606	105371505	LOC105371505	-	-	-	17	17p13.2	uncharacterized LOC105371505	ncRNA	-	-	-	-	20201124	-
9606	105371506	DHX33-DT	-	-	HGNC:HGNC:52937|Ensembl:ENSG00000262099	17	17p13.2	DHX33 divergent transcript	ncRNA	DHX33-DT	DHX33 divergent transcript	O	CTC-524C5.5	20201124	-
9606	105371507	LOC105371507	-	-	-	17	17p13.2	uncharacterized LOC105371507	ncRNA	-	-	-	-	20201124	-
9606	105371508	LOC105371508	-	-	Ensembl:ENSG00000262231	17	17p13.2	uncharacterized LOC105371508	ncRNA	-	-	-	-	20201124	-
9606	105371509	LOC105371509	-	-	-	17	17p13.2	uncharacterized LOC105371509	ncRNA	-	-	-	-	20201124	-
9606	105371512	LOC105371512	-	-	-	17	17p13.1	uncharacterized LOC105371512	ncRNA	-	-	-	-	20201124	-
9606	105371516	LOC105371516	-	-	-	17	17p13.1	uncharacterized LOC105371516	ncRNA	-	-	-	-	20201124	-
9606	105371517	LOC105371517	-	-	-	17	17p13.1	uncharacterized LOC105371517	ncRNA	-	-	-	-	20201124	-
9606	105371520	LOC105371520	-	-	-	17	17p13.1	uncharacterized LOC105371520	ncRNA	-	-	-	-	20201124	-
9606	105371525	LOC105371525	-	-	-	17	17p13.1	uncharacterized LOC105371525	ncRNA	-	-	-	-	20201124	-
9606	105371526	LOC105371526	-	-	-	17	17p13.1	uncharacterized LOC105371526	ncRNA	-	-	-	-	20201124	-
9606	105371529	LOC105371529	-	-	-	17	17p13.1	uncharacterized LOC105371529	ncRNA	-	-	-	-	20201124	-
9606	105371530	LOC105371530	-	-	-	17	17p13.1	uncharacterized LOC105371530	ncRNA	-	-	-	-	20201124	-
9606	105371531	LOC105371531	-	-	-	17	17p13.1	uncharacterized LOC105371531	ncRNA	-	-	-	-	20201124	-
9606	105371532	LOC105371532	-	-	-	17	17p13.1	uncharacterized LOC105371532	ncRNA	-	-	-	-	20201124	-
9606	105371536	LOC105371536	-	-	-	17	17p12	uncharacterized LOC105371536	ncRNA	-	-	-	-	20201124	-
9606	105371540	LOC105371540	-	-	-	17	17p12	uncharacterized LOC105371540	ncRNA	-	-	-	-	20201124	-
9606	105371541	LINC02093	-	-	HGNC:HGNC:52944|Ensembl:ENSG00000234634	17	17p12	long intergenic non-protein coding RNA 2093	ncRNA	LINC02093	long intergenic non-protein coding RNA 2093	O	-	20201124	-
9606	105371543	LOC105371543	-	-	-	17	17p12	uncharacterized LOC105371543	ncRNA	-	-	-	-	20201124	-
9606	105371544	LOC105371544	-	-	-	17	17p12	uncharacterized LOC105371544	ncRNA	-	-	-	-	20201124	-
9606	105371545	LOC105371545	-	-	-	17	17p12	uncharacterized LOC105371545	ncRNA	-	-	-	-	20201124	-
9606	105371547	LOC105371547	-	-	-	17	17p12	uncharacterized LOC105371547	ncRNA	-	-	-	-	20201124	-
9606	105371551	LOC105371551	-	-	-	17	17p11.2	uncharacterized LOC105371551	ncRNA	-	-	-	-	20201124	-
9606	105371552	LOC105371552	-	-	-	17	17p11.2	uncharacterized LOC105371552	ncRNA	-	-	-	-	20201124	-
9606	105371553	LOC105371553	-	-	-	17	17p11.2	uncharacterized LOC105371553	ncRNA	-	-	-	-	20201124	-
9606	105371554	LOC105371554	-	-	-	17	17p11.2	uncharacterized LOC105371554	ncRNA	-	-	-	-	20201124	-
9606	105371557	LOC105371557	-	-	-	17	17p12	uncharacterized LOC105371557	ncRNA	-	-	-	-	20201124	-
9606	105371559	LOC105371559	-	-	-	17	17p12	uncharacterized LOC105371559	ncRNA	-	-	-	-	20201124	-
9606	105371560	TBC1D26-AS1	-	-	HGNC:HGNC:41211	17	17p12	TBC1D26 antisense RNA 1	ncRNA	TBC1D26-AS1	TBC1D26 antisense RNA 1	O	-	20201124	-
9606	105371561	LMX1A-AS2	-	-	HGNC:HGNC:40343	1	1q23.3	LMX1A antisense RNA 2	ncRNA	LMX1A-AS2	LMX1A antisense RNA 2	O	-	20201124	-
9606	105371562	LINC02090	-	-	HGNC:HGNC:52941|Ensembl:ENSG00000230969	17	17p11.2	long intergenic non-protein coding RNA 2090	ncRNA	LINC02090	long intergenic non-protein coding RNA 2090	O	-	20201124	-
9606	105371564	SMCR2	-	TCONS_00025215	HGNC:HGNC:17914|Ensembl:ENSG00000223979	17	17p11.2	Smith-Magenis syndrome chromosome region, candidate 2	ncRNA	SMCR2	Smith-Magenis syndrome chromosome region, candidate 2	O	Smith-Magenis syndrome chromosome region, candidate 2 (non-protein coding)	20201124	-
9606	105371566	LOC105371566	-	-	-	17	17p11.2	uncharacterized LOC105371566	ncRNA	-	-	-	-	20201124	-
9606	105371567	LOC105371567	-	-	-	17	17p11.2	uncharacterized LOC105371567	ncRNA	-	-	-	-	20201124	-
9606	105371569	LOC105371569	-	-	-	17	17p11.2	uncharacterized LOC105371569	ncRNA	-	-	-	-	20201124	-
9606	105371570	LOC105371570	-	-	-	17	17p11.2	uncharacterized LOC105371570	ncRNA	-	-	-	-	20201124	-
9606	105371573	LOC105371573	-	-	-	17	17p11.2	uncharacterized LOC105371573	ncRNA	-	-	-	-	20201124	-
9606	105371574	LOC105371574	-	-	-	17	17p11.2	uncharacterized LOC105371574	ncRNA	-	-	-	-	20201124	-
9606	105371578	LOC105371578	-	-	-	17	17p11.2	uncharacterized LOC105371578	ncRNA	-	-	-	-	20201124	-
9606	105371579	LOC105371579	-	-	-	17	17p11.2	uncharacterized LOC105371579	ncRNA	-	-	-	-	20201124	-
9606	105371580	LOC105371580	-	-	-	17	17p11.2	uncharacterized LOC105371580	ncRNA	-	-	-	-	20201124	-
9606	105371581	LOC105371581	-	-	-	1	1q24.1	uncharacterized LOC105371581	ncRNA	-	-	-	-	20201124	-
9606	105371582	LINC02088	-	-	HGNC:HGNC:52939|Ensembl:ENSG00000227685	17	17p11.2	long intergenic non-protein coding RNA 2088	ncRNA	LINC02088	long intergenic non-protein coding RNA 2088	O	-	20201124	-
9606	105371583	LOC105371583	-	-	-	17	17p11.2	uncharacterized LOC105371583	ncRNA	-	-	-	-	20201124	-
9606	105371586	FAM78B-AS1	-	-	HGNC:HGNC:40639	1	1q24.1	FAM78B antisense RNA 1	ncRNA	FAM78B-AS1	FAM78B antisense RNA 1	O	-	20201124	-
9606	105371589	LOC105371589	-	-	-	17	17p11.2	uncharacterized LOC105371589	ncRNA	-	-	-	-	20201124	-
9606	105371590	LINC01675	-	-	HGNC:HGNC:52463	1	1q24.1	long intergenic non-protein coding RNA 1675	ncRNA	LINC01675	long intergenic non-protein coding RNA 1675	O	-	20201124	-
9606	105371592	LOC105371592	-	-	Ensembl:ENSG00000262050	17	17p13.3	uncharacterized LOC105371592	ncRNA	-	-	-	-	20201124	-
9606	105371595	LINC02002	-	-	HGNC:HGNC:52837	17	17p11.2	long intergenic non-protein coding RNA 2002	ncRNA	LINC02002	long intergenic non-protein coding RNA 2002	O	-	20201124	-
9606	105371597	LOC105371597	-	-	-	17	17p11.2	uncharacterized LOC105371597	ncRNA	-	-	-	-	20201124	-
9606	105371600	LOC105371600	-	-	-	1	1q24.1	uncharacterized LOC105371600	ncRNA	-	-	-	-	20201124	-
9606	105371601	LOC105371601	-	-	-	1	1q24.1	uncharacterized LOC105371601	ncRNA	-	-	-	-	20201124	-
9606	105371604	LOC105371604	-	-	-	1	1q24.2	uncharacterized LOC105371604	ncRNA	-	-	-	-	20201124	-
9606	105371605	LOC105371605	-	-	-	1	1q24.2	uncharacterized LOC105371605	ncRNA	-	-	-	-	20201124	-
9606	105371606	LOC105371606	-	-	-	1	1q24.2	uncharacterized LOC105371606	ncRNA	-	-	-	-	20201124	-
9606	105371608	LOC105371608	-	-	-	1	1q24.2	uncharacterized LOC105371608	ncRNA	-	-	-	-	20201124	-
9606	105371609	LINC01681	-	-	HGNC:HGNC:52468|Ensembl:ENSG00000233985	1	1q24.2	long intergenic non-protein coding RNA 1681	ncRNA	LINC01681	long intergenic non-protein coding RNA 1681	O	-	20201124	-
9606	105371610	LOC105371610	-	-	-	1	1q24.2	uncharacterized LOC105371610	ncRNA	-	-	-	-	20201124	-
9606	105371611	LOC105371611	-	-	-	1	1q24.3	uncharacterized LOC105371611	ncRNA	-	-	-	-	20201124	-
9606	105371614	LOC105371614	-	-	-	1	1q24.3	uncharacterized LOC105371614	ncRNA	-	-	-	-	20201124	-
9606	105371618	LOC105371618	-	-	-	1	1q24.3	uncharacterized LOC105371618	ncRNA	-	-	-	-	20201124	-
9606	105371619	LOC105371619	-	-	-	1	1q25.1	uncharacterized LOC105371619	ncRNA	-	-	-	-	20201124	-
9606	105371620	LINC02776	-	-	HGNC:HGNC:54295|Ensembl:ENSG00000224977	1	1q25.1	long intergenic non-protein coding RNA 2776	ncRNA	LINC02776	long intergenic non-protein coding RNA 2776	O	-	20201124	-
9606	105371622	LOC105371622	-	-	-	1	1q25.1	uncharacterized LOC105371622	ncRNA	-	-	-	-	20201124	-
9606	105371623	LOC105371623	-	-	-	1	1q25.1	uncharacterized LOC105371623	ncRNA	-	-	-	-	20201124	-
9606	105371625	LOC105371625	-	-	-	1	1q25.2	uncharacterized LOC105371625	ncRNA	-	-	-	-	20201124	-
9606	105371629	LOC105371629	-	-	-	1	1q25.2	uncharacterized LOC105371629	ncRNA	-	-	-	-	20201124	-
9606	105371630	LOC105371630	-	-	-	1	1q25.2	uncharacterized LOC105371630	ncRNA	-	-	-	-	20201124	-
9606	105371631	LOC105371631	-	-	-	1	1q25.2	uncharacterized LOC105371631	ncRNA	-	-	-	-	20201124	-
9606	105371632	LOC105371632	-	-	-	1	1q25.2	uncharacterized LOC105371632	ncRNA	-	-	-	-	20201124	-
9606	105371634	LOC105371634	-	-	-	1	1q25.2	uncharacterized LOC105371634	ncRNA	-	-	-	-	20201124	-
9606	105371635	LOC105371635	-	-	-	1	1q25.2	uncharacterized LOC105371635	ncRNA	-	-	-	-	20201124	-
9606	105371636	LOC105371636	-	-	-	1	1q25.2	uncharacterized LOC105371636	ncRNA	-	-	-	-	20201124	-
9606	105371637	LOC105371637	-	-	-	1	1q25.3	uncharacterized LOC105371637	ncRNA	-	-	-	-	20201124	-
9606	105371638	LINC02816	-	-	HGNC:HGNC:54348	1	1q25.3	long intergenic non-protein coding RNA 2816	ncRNA	LINC02816	long intergenic non-protein coding RNA 2816	O	-	20201124	-
9606	105371640	LOC105371640	-	-	-	1	1q25.3	uncharacterized LOC105371640	ncRNA	-	-	-	-	20201124	-
9606	105371642	LOC105371642	-	-	-	1	1q25.3	uncharacterized LOC105371642	ncRNA	-	-	-	-	20201124	-
9606	105371644	LINC01688	-	-	HGNC:HGNC:52475|Ensembl:ENSG00000227181	1	1q25.3	long intergenic non-protein coding RNA 1688	ncRNA	LINC01688	long intergenic non-protein coding RNA 1688	O	-	20201124	-
9606	105371646	LOC105371646	-	-	-	1	1q25.3	uncharacterized LOC105371646	ncRNA	-	-	-	-	20201124	-
9606	105371648	LOC105371648	-	-	Ensembl:ENSG00000286378	1	1q25.3	uncharacterized LOC105371648	ncRNA	-	-	-	-	20201124	-
9606	105371649	LOC105371649	-	-	-	1	1q25.3	uncharacterized LOC105371649	ncRNA	-	-	-	-	20201124	-
9606	105371651	LOC105371651	-	-	-	1	1q25.3	uncharacterized LOC105371651	ncRNA	-	-	-	-	20201124	-
9606	105371653	GS1-204I12.4	-	-	Ensembl:ENSG00000261729	1	1q25.3	uncharacterized GS1-204I12.4	ncRNA	-	-	-	-	20201124	-
9606	105371654	LOC105371654	-	-	-	1	1q31.1	uncharacterized LOC105371654	ncRNA	-	-	-	-	20201124	-
9606	105371655	LOC105371655	-	-	-	1	1q31.1	uncharacterized LOC105371655	ncRNA	-	-	-	-	20201124	-
9606	105371656	LOC105371656	-	-	-	1	1q31.1	uncharacterized LOC105371656	ncRNA	-	-	-	-	20201124	-
9606	105371657	LOC105371657	-	-	-	1	1q31.1	uncharacterized LOC105371657	ncRNA	-	-	-	-	20201124	-
9606	105371658	LOC105371658	-	-	-	1	1q31.1	uncharacterized LOC105371658	ncRNA	-	-	-	-	20201124	-
9606	105371659	LOC105371659	-	-	-	1	1q31.1	uncharacterized LOC105371659	ncRNA	-	-	-	-	20201124	-
9606	105371660	LINC01680	-	-	HGNC:HGNC:52467|Ensembl:ENSG00000233882	1	1q31.2	long intergenic non-protein coding RNA 1680	ncRNA	LINC01680	long intergenic non-protein coding RNA 1680	O	-	20201124	-
9606	105371661	LOC105371661	-	-	-	1	1q31.2	uncharacterized LOC105371661	ncRNA	-	-	-	-	20201124	-
9606	105371662	LOC105371662	-	-	-	1	1q31.2	uncharacterized LOC105371662	ncRNA	-	-	-	-	20201124	-
9606	105371664	LOC105371664	-	-	Ensembl:ENSG00000285280	1	1q31.2	uncharacterized LOC105371664	ncRNA	-	-	-	-	20201124	-
9606	105371665	LOC105371665	-	-	-	1	1q31.2	uncharacterized LOC105371665	ncRNA	-	-	-	-	20201124	-
9606	105371667	LOC105371667	-	-	-	1	1q31.2	uncharacterized LOC105371667	ncRNA	-	-	-	-	20201124	-
9606	105371668	LOC105371668	-	-	-	1	1q31.2	uncharacterized LOC105371668	ncRNA	-	-	-	-	20201124	-
9606	105371670	LOC105371670	-	-	-	1	1q31.3	uncharacterized LOC105371670	ncRNA	-	-	-	-	20201124	-
9606	105371671	LOC105371671	-	-	-	1	1q31.3	uncharacterized LOC105371671	ncRNA	-	-	-	-	20201124	-
9606	105371672	LOC105371672	-	-	Ensembl:ENSG00000287364	1	1q31.3	uncharacterized LOC105371672	ncRNA	-	-	-	-	20201124	-
9606	105371673	LINC01724	-	-	HGNC:HGNC:52512	1	1q31.3	long intergenic non-protein coding RNA 1724	ncRNA	LINC01724	long intergenic non-protein coding RNA 1724	O	-	20201124	-
9606	105371674	LOC105371674	-	-	-	1	1q31.3	uncharacterized LOC105371674	ncRNA	-	-	-	-	20201124	-
9606	105371675	LOC105371675	-	-	-	1	1q31.3	uncharacterized LOC105371675	ncRNA	-	-	-	-	20201124	-
9606	105371677	LOC105371677	-	-	-	1	1q31.3	uncharacterized LOC105371677	ncRNA	-	-	-	-	20201124	-
9606	105371679	LOC105371679	-	-	-	1	1q32.1	uncharacterized LOC105371679	ncRNA	-	-	-	-	20201124	-
9606	105371680	LOC105371680	-	-	-	1	1q32.1	uncharacterized LOC105371680	ncRNA	-	-	-	-	20201124	-
9606	105371682	LOC105371682	-	-	-	1	1q32.1	uncharacterized LOC105371682	ncRNA	-	-	-	-	20201124	-
9606	105371683	LOC105371683	-	-	-	1	1q32.1	uncharacterized LOC105371683	ncRNA	-	-	-	-	20201124	-
9606	105371684	LOC105371684	-	-	-	1	1q32.1	uncharacterized LOC105371684	ncRNA	-	-	-	-	20201124	-
9606	105371686	LOC105371686	-	-	-	1	1q32.1	uncharacterized LOC105371686	ncRNA	-	-	-	-	20201124	-
9606	105371687	LOC105371687	-	-	-	1	1q32.1	uncharacterized LOC105371687	ncRNA	-	-	-	-	20201124	-
9606	105371688	LOC105371688	-	-	-	1	1q32.1	uncharacterized LOC105371688	ncRNA	-	-	-	-	20201124	-
9606	105371689	LOC105371689	-	-	-	1	1q32.1	uncharacterized LOC105371689	ncRNA	-	-	-	-	20201124	-
9606	105371692	LOC105371692	-	-	-	1	1q32.1	uncharacterized LOC105371692	ncRNA	-	-	-	-	20201124	-
9606	105371693	LOC105371693	-	-	-	1	1q32.1	uncharacterized LOC105371693	ncRNA	-	-	-	-	20201124	-
9606	105371694	LOC105371694	-	-	-	1	1q32.1	uncharacterized LOC105371694	ncRNA	-	-	-	-	20201124	-
9606	105371695	LOC105371695	-	-	-	1	1q32.1	uncharacterized LOC105371695	ncRNA	-	-	-	-	20201124	-
9606	105371698	LOC105371698	-	-	-	1	1q32.1	uncharacterized LOC105371698	ncRNA	-	-	-	-	20201124	-
9606	105371701	LOC105371701	-	-	-	1	1q32.1	uncharacterized LOC105371701	ncRNA	-	-	-	-	20201124	-
9606	105371702	LOC105371702	-	-	-	1	1q32.1	uncharacterized LOC105371702	ncRNA	-	-	-	-	20201124	-
9606	105371703	LOC105371703	-	-	-	17	17q11.1	uncharacterized LOC105371703	ncRNA	-	-	-	-	20201124	-
9606	105371704	LOC105371704	-	-	-	17	17q11.1	uncharacterized LOC105371704	ncRNA	-	-	-	-	20201124	-
9606	105371705	LOC105371705	-	-	-	17	17q11.2	uncharacterized LOC105371705	ncRNA	-	-	-	-	20201124	-
9606	105371708	LINC01992	-	-	HGNC:HGNC:52824|Ensembl:ENSG00000260019	17	17q11.2	long intergenic non-protein coding RNA 1992	ncRNA	LINC01992	long intergenic non-protein coding RNA 1992	O	-	20201124	-
9606	105371709	LOC105371709	-	-	-	17	17q11.2	uncharacterized LOC105371709	ncRNA	-	-	-	-	20201124	-
9606	105371710	LOC105371710	-	-	-	17	17q11.2	uncharacterized LOC105371710	ncRNA	-	-	-	-	20201124	-
9606	105371711	LOC105371711	-	-	-	17	17q11.2	uncharacterized LOC105371711	ncRNA	-	-	-	-	20201124	-
9606	105371712	LOC105371712	-	-	-	17	17q11.2	uncharacterized LOC105371712	ncRNA	-	-	-	CTD-2008P7.8	20201124	-
9606	105371716	LOC105371716	-	-	-	17	17q11.2	uncharacterized LOC105371716	ncRNA	-	-	-	-	20201124	-
9606	105371720	LOC105371720	-	-	-	17	17q11.2	uncharacterized LOC105371720	ncRNA	-	-	-	-	20201124	-
9606	105371721	LOC105371721	-	-	-	17	17q11.2	uncharacterized LOC105371721	ncRNA	-	-	-	-	20201124	-
9606	105371722	LOC105371722	-	-	-	17	17q11.2	uncharacterized LOC105371722	ncRNA	-	-	-	-	20201124	-
9606	105371723	LOC105371723	-	-	-	17	17q11.2	uncharacterized LOC105371723	ncRNA	-	-	-	-	20201124	-
9606	105371725	LOC105371725	-	-	-	17	17q11.2	uncharacterized LOC105371725	ncRNA	-	-	-	-	20201124	-
9606	105371729	LOC105371729	-	-	-	1	1q22	uncharacterized LOC105371729	ncRNA	-	-	-	-	20201124	-
9606	105371730	LOC105371730	-	-	Ensembl:ENSG00000214708	17	17q11.2	uncharacterized LOC105371730	ncRNA	-	-	-	-	20201124	-
9606	105371731	LOC105371731	-	-	-	17	17q11.2	uncharacterized LOC105371731	ncRNA	-	-	-	-	20201124	-
9606	105371732	LOC105371732	-	-	-	17	17q11.2	uncharacterized LOC105371732	ncRNA	-	-	-	-	20201124	-
9606	105371734	LOC105371734	-	-	-	17	17q11.2	uncharacterized LOC105371734	ncRNA	-	-	-	-	20201124	-
9606	105371735	LOC105371735	-	-	-	17	17q12	uncharacterized LOC105371735	ncRNA	-	-	-	CTC-304I17.5	20201124	-
9606	105371737	LOC105371737	-	-	-	17	17q11.2	uncharacterized LOC105371737	ncRNA	-	-	-	-	20201124	-
9606	105371738	LOC105371738	-	-	-	17	17q12	uncharacterized LOC105371738	ncRNA	-	-	-	-	20201124	-
9606	105371739	LOC105371739	-	-	-	17	17q12	uncharacterized LOC105371739	ncRNA	-	-	-	-	20201124	-
9606	105371740	LOC105371740	-	-	-	17	17q12	uncharacterized LOC105371740	ncRNA	-	-	-	-	20201124	-
9606	105371741	LOC105371741	-	-	-	17	17q12	uncharacterized LOC105371741	ncRNA	-	-	-	-	20201124	-
9606	105371742	LOC105371742	-	-	-	17	17q12	uncharacterized LOC105371742	ncRNA	-	-	-	-	20201124	-
9606	105371743	SNHG30	-	LINC02001	HGNC:HGNC:52836	17	17q12	small nucleolar RNA host gene 30	ncRNA	SNHG30	small nucleolar RNA host gene 30	O	RP11-1094M14.11|long intergenic non-protein coding RNA 2001	20201124	-
9606	105371744	LOC105371744	-	-	-	17	17q12	uncharacterized LOC105371744	ncRNA	-	-	-	-	20201124	-
9606	105371745	LOC105371745	-	-	-	17	17q12	uncharacterized LOC105371745	ncRNA	-	-	-	-	20201124	-
9606	105371746	LOC105371746	-	-	-	17	17q12	uncharacterized LOC105371746	ncRNA	-	-	-	-	20201124	-
9606	105371747	LOC105371747	-	-	-	17	17q12	uncharacterized LOC105371747	ncRNA	-	-	-	-	20201124	-
9606	105371749	LOC105371749	-	-	-	17	17q12	uncharacterized LOC105371749	ncRNA	-	-	-	-	20201124	-
9606	105371750	LOC105371750	-	-	-	17	17q12	uncharacterized LOC105371750	ncRNA	-	-	-	-	20201124	-
9606	105371751	LOC105371751	-	-	-	17	17q12	uncharacterized LOC105371751	ncRNA	-	-	-	-	20201124	-
9606	105371753	LOC105371753	-	-	-	17	17q12	uncharacterized LOC105371753	ncRNA	-	-	-	CTC-268N12.2	20201124	-
9606	105371754	LOC105371754	-	-	-	17	17q12	uncharacterized LOC105371754	ncRNA	-	-	-	-	20201124	-
9606	105371755	LOC105371755	-	-	-	17	17q12	uncharacterized LOC105371755	ncRNA	-	-	-	-	20201124	-
9606	105371756	LOC105371756	-	-	-	17	17q12	uncharacterized LOC105371756	ncRNA	-	-	-	-	20201124	-
9606	105371757	LOC105371757	-	-	-	17	17q12	uncharacterized LOC105371757	ncRNA	-	-	-	-	20201124	-
9606	105371760	LOC105371760	-	-	-	17	17q12	uncharacterized LOC105371760	ncRNA	-	-	-	-	20201124	-
9606	105371761	LOC105371761	-	-	-	17	17q12	uncharacterized LOC105371761	ncRNA	-	-	-	-	20201124	-
9606	105371762	LOC105371762	-	-	-	17	17q12	uncharacterized LOC105371762	ncRNA	-	-	-	CTB-58E17.9	20201124	-
9606	105371763	LOC105371763	-	-	-	17	17q12	uncharacterized LOC105371763	ncRNA	-	-	-	CTB-58E17.1	20201124	-
9606	105371764	LOC105371764	-	-	-	17	17q12	uncharacterized LOC105371764	ncRNA	-	-	-	-	20201124	-
9606	105371766	LINC02079	-	-	HGNC:HGNC:52927|Ensembl:ENSG00000266013	17	17q12	long intergenic non-protein coding RNA 2079	ncRNA	LINC02079	long intergenic non-protein coding RNA 2079	O	CTD-2206N4.2	20201124	-
9606	105371767	LOC105371767	-	-	-	17	17q12	uncharacterized LOC105371767	ncRNA	-	-	-	-	20201124	-
9606	105371768	LOC105371768	-	-	-	17	17q12	uncharacterized LOC105371768	ncRNA	-	-	-	-	20201124	-
9606	105371770	LOC105371770	-	-	-	17	17q12	uncharacterized LOC105371770	ncRNA	-	-	-	-	20201124	-
9606	105371771	LOC105371771	-	-	-	17	17q12	uncharacterized LOC105371771	ncRNA	-	-	-	-	20201124	-
9606	105371773	LOC105371773	-	-	-	17	17q21.2	uncharacterized LOC105371773	ncRNA	-	-	-	-	20201124	-
9606	105371775	LOC105371775	-	-	-	17	17q21.2	uncharacterized LOC105371775	ncRNA	-	-	-	-	20201124	-
9606	105371776	LOC105371776	-	-	-	17	17q21.2	uncharacterized LOC105371776	ncRNA	-	-	-	-	20201124	-
9606	105371777	LOC105371777	-	-	-	17	17q21.2	uncharacterized LOC105371777	ncRNA	-	-	-	-	20201124	-
9606	105371778	LOC105371778	-	-	-	17	17q21.2	uncharacterized LOC105371778	ncRNA	-	-	-	-	20201124	-
9606	105371781	RAB5C-AS1	-	-	HGNC:HGNC:55289	17	17q21.2	RAB5C antisense RNA 1	ncRNA	RAB5C-AS1	RAB5C antisense RNA 1	O	-	20201124	-
9606	105371785	LOC105371785	-	-	-	17	17q21.31	uncharacterized LOC105371785	ncRNA	-	-	-	-	20201124	-
9606	105371786	LINC02594	-	-	HGNC:HGNC:53935	17	17q21.31	long intergenic non-protein coding RNA 2594	ncRNA	LINC02594	long intergenic non-protein coding RNA 2594	O	CTC-501O10.1	20201124	-
9606	105371787	LOC105371787	-	-	-	17	17q21.31	uncharacterized LOC105371787	ncRNA	-	-	-	-	20201124	-
9606	105371788	LOC105371788	-	-	-	17	17q21.31	leucine-rich repeat-containing protein 37B-like	pseudo	-	-	-	-	20201124	-
9606	105371789	LOC105371789	-	-	Ensembl:ENSG00000267638	17	17q21.31	uncharacterized LOC105371789	ncRNA	-	-	-	-	20201124	-
9606	105371790	LOC105371790	-	-	-	17	17q21.31	uncharacterized LOC105371790	ncRNA	-	-	-	-	20201124	-
9606	105371791	LOC105371791	-	-	-	17	17q21.31	uncharacterized LOC105371791	ncRNA	-	-	-	-	20201124	-
9606	105371792	LOC105371792	-	-	-	17	17q21.31	uncharacterized LOC105371792	ncRNA	-	-	-	-	20201124	-
9606	105371793	LOC105371793	-	-	-	17	17q21.31	uncharacterized LOC105371793	ncRNA	-	-	-	-	20201124	-
9606	105371795	LOC105371795	-	-	Ensembl:ENSG00000267288	17	17q21.31	uncharacterized LOC105371795	ncRNA	-	-	-	-	20201124	-
9606	105371796	LOC105371796	-	-	-	17	17q21.31	uncharacterized LOC105371796	ncRNA	-	-	-	-	20201124	-
9606	105371798	LINC01974	-	-	HGNC:HGNC:52801	17	17q21.32	long intergenic non-protein coding RNA 1974	ncRNA	LINC01974	long intergenic non-protein coding RNA 1974	O	-	20201124	-
9606	105371799	LOC105371799	-	-	-	17	-	uncharacterized LOC105371799	ncRNA	-	-	-	-	20201124	-
9606	105371800	LOC105371800	-	-	-	17	17q21.31	uncharacterized LOC105371800	ncRNA	-	-	-	-	20201124	-
9606	105371801	LOC105371801	-	-	-	17	-	uncharacterized LOC105371801	ncRNA	-	-	-	-	20201124	-
9606	105371802	LOC105371802	-	-	-	17	17q21.31	uncharacterized LOC105371802	ncRNA	-	-	-	-	20201124	-
9606	105371807	THRA1/BTR	-	-	Ensembl:ENSG00000235300	17	17q21.32	uncharacterized LOC105371807	ncRNA	-	-	-	thyroid hormone receptor alpha	20201124	-
9606	105371808	LOC105371808	-	-	-	17	17q21.32	uncharacterized LOC105371808	ncRNA	-	-	-	-	20201124	-
9606	105371809	LINC02086	-	-	HGNC:HGNC:52936	17	17q21.32	long intergenic non-protein coding RNA 2086	ncRNA	LINC02086	long intergenic non-protein coding RNA 2086	O	CTD-2377D24.6|CTD-2377D24.8	20201124	-
9606	105371811	LOC105371811	-	-	-	17	17q21.32	uncharacterized LOC105371811	ncRNA	-	-	-	CTD-2377D24.4	20201124	-
9606	105371812	LOC105371812	-	-	-	17	17q21.32	uncharacterized LOC105371812	ncRNA	-	-	-	-	20201124	-
9606	105371813	LOC105371813	-	-	-	17	17q21.32	uncharacterized LOC105371813	ncRNA	-	-	-	-	20201124	-
9606	105371814	LOC105371814	-	-	Ensembl:ENSG00000248278	17	17q21.32	uncharacterized LOC105371814	ncRNA	-	-	-	-	20201124	-
9606	105371816	LOC105371816	-	-	-	17	17q21.32	uncharacterized LOC105371816	ncRNA	-	-	-	-	20201124	-
9606	105371818	LOC105371818	-	-	-	17	17q21.33	uncharacterized LOC105371818	ncRNA	-	-	-	-	20201124	-
9606	105371819	LOC105371819	-	-	-	17	17q21.33	uncharacterized LOC105371819	ncRNA	-	-	-	-	20201124	-
9606	105371822	LOC105371822	-	-	-	17	17q21.33	uncharacterized LOC105371822	ncRNA	-	-	-	-	20201124	-
9606	105371824	LOC105371824	-	-	Ensembl:ENSG00000250286	17	17q21.33	uncharacterized LOC105371824	ncRNA	-	-	-	-	20201124	-
9606	105371825	LOC105371825	-	-	-	17	17q21.33	uncharacterized LOC105371825	ncRNA	-	-	-	-	20201124	-
9606	105371828	LINC02073	-	-	HGNC:HGNC:52919|Ensembl:ENSG00000267452	17	17q21.33	long intergenic non-protein coding RNA 2073	ncRNA	LINC02073	long intergenic non-protein coding RNA 2073	O	-	20201124	-
9606	105371829	LOC105371829	-	-	-	17	17q22	uncharacterized LOC105371829	ncRNA	-	-	-	-	20201124	-
9606	105371830	LINC01982	-	-	HGNC:HGNC:52812|Ensembl:ENSG00000263317	17	17q22	long intergenic non-protein coding RNA 1982	ncRNA	LINC01982	long intergenic non-protein coding RNA 1982	O	-	20201124	-
9606	105371831	LINC02089	-	-	HGNC:HGNC:52940|Ensembl:ENSG00000226364	17	17q22	long intergenic non-protein coding RNA 2089	ncRNA	LINC02089	long intergenic non-protein coding RNA 2089	O	-	20201124	-
9606	105371833	LOC105371833	-	-	-	17	17q22	uncharacterized LOC105371833	ncRNA	-	-	-	-	20201124	-
9606	105371836	LOC105371836	-	-	-	17	17q22	uncharacterized LOC105371836	ncRNA	-	-	-	-	20201124	-
9606	105371840	LOC105371840	-	-	-	17	17q22	uncharacterized LOC105371840	ncRNA	-	-	-	-	20201124	-
9606	105371841	LOC105371841	-	-	Ensembl:ENSG00000287337	17	17q22	uncharacterized LOC105371841	ncRNA	-	-	-	-	20201124	-
9606	105371842	LOC105371842	-	-	-	17	17q22	uncharacterized LOC105371842	ncRNA	-	-	-	-	20201124	-
9606	105371843	LOC105371843	-	-	-	17	17q22	uncharacterized LOC105371843	ncRNA	-	-	-	-	20201124	-
9606	105371845	LOC105371845	-	-	-	17	17q23.1	uncharacterized LOC105371845	ncRNA	-	-	-	-	20201124	-
9606	105371847	LOC105371847	-	-	-	17	17q23.1	uncharacterized LOC105371847	ncRNA	-	-	-	-	20201124	-
9606	105371848	LOC105371848	-	-	-	17	17q23.1	uncharacterized LOC105371848	ncRNA	-	-	-	-	20201124	-
9606	105371849	HEATR6-DT	-	-	HGNC:HGNC:52929|Ensembl:ENSG00000267416	17	17q23.1	HEATR6 divergent transcript	ncRNA	HEATR6-DT	HEATR6 divergent transcript	O	CTD-2319I12.2	20201124	-
9606	105371850	LOC105371850	-	-	-	17	17q23.2	uncharacterized LOC105371850	ncRNA	-	-	-	-	20201124	-
9606	105371853	LOC105371853	-	-	-	17	17q23.2	uncharacterized LOC105371853	ncRNA	-	-	-	-	20201124	-
9606	105371854	LOC105371854	-	-	-	17	17q23.2	uncharacterized LOC105371854	ncRNA	-	-	-	-	20201124	-
9606	105371855	LOC105371855	-	-	Ensembl:ENSG00000265702	17	17q23.2	uncharacterized LOC105371855	ncRNA	-	-	-	-	20201124	-
9606	105371856	LOC105371856	-	-	-	17	17q23.3	uncharacterized LOC105371856	ncRNA	-	-	-	-	20201124	-
9606	105371857	LOC105371857	-	-	-	17	17q23.3	uncharacterized LOC105371857	ncRNA	-	-	-	-	20201124	-
9606	105371858	LOC105371858	-	-	-	17	17q23.3	uncharacterized LOC105371858	ncRNA	-	-	-	-	20201124	-
9606	105371860	LOC105371860	-	-	-	17	17q24.1	uncharacterized LOC105371860	ncRNA	-	-	-	-	20201124	-
9606	105371864	LOC105371864	-	-	-	17	17q24.1	uncharacterized LOC105371864	ncRNA	-	-	-	-	20201124	-
9606	105371867	LOC105371867	-	-	-	17	17q24.1	uncharacterized LOC105371867	ncRNA	-	-	-	-	20201124	-
9606	105371870	LOC105371870	-	-	-	17	17q24.2	uncharacterized LOC105371870	ncRNA	-	-	-	-	20201124	-
9606	105371871	LOC105371871	-	-	-	17	17q24.2	uncharacterized LOC105371871	ncRNA	-	-	-	-	20201124	-
9606	105371873	LOC105371873	-	-	-	17	17q24.2	uncharacterized LOC105371873	ncRNA	-	-	-	-	20201124	-
9606	105371874	LOC105371874	-	-	-	17	17q24.2	uncharacterized LOC105371874	ncRNA	-	-	-	-	20201124	-
9606	105371877	LOC105371877	-	-	-	17	17q24.2	uncharacterized LOC105371877	ncRNA	-	-	-	-	20201124	-
9606	105371878	LOC105371878	-	-	-	17	17q24.3	uncharacterized LOC105371878	ncRNA	-	-	-	-	20201124	-
9606	105371879	LOC105371879	-	-	-	17	17q24.3	uncharacterized LOC105371879	ncRNA	-	-	-	-	20201124	-
9606	105371880	LOC105371880	-	-	-	17	17q24.3	uncharacterized LOC105371880	ncRNA	-	-	-	-	20201124	-
9606	105371881	LOC105371881	-	-	-	17	17q24.3	uncharacterized LOC105371881	ncRNA	-	-	-	-	20201124	-
9606	105371882	LOC105371882	-	-	-	17	17q24.3	uncharacterized LOC105371882	ncRNA	-	-	-	-	20201124	-
9606	105371884	LOC105371884	-	-	-	17	17q24.3	uncharacterized LOC105371884	ncRNA	-	-	-	-	20201124	-
9606	105371887	LOC105371887	-	-	-	17	17q24.3	uncharacterized LOC105371887	ncRNA	-	-	-	CTD-3010D24.3	20201124	-
9606	105371888	LOC105371888	-	-	-	17	17q25.1	uncharacterized LOC105371888	ncRNA	-	-	-	-	20201124	-
9606	105371891	LOC105371891	-	-	-	17	17q25.1	uncharacterized LOC105371891	ncRNA	-	-	-	-	20201124	-
9606	105371893	SLC9A3R1-AS1	-	-	HGNC:HGNC:55322	17	17q25.1	SLC9A3R1 antisense RNA 1	ncRNA	SLC9A3R1-AS1	SLC9A3R1 antisense RNA 1	O	-	20201124	-
9606	105371894	LOC105371894	-	-	-	17	17q25.1	uncharacterized LOC105371894	ncRNA	-	-	-	CTD-2006K23.2	20201124	-
9606	105371896	LOC105371896	-	-	-	17	17q25.1	uncharacterized LOC105371896	ncRNA	-	-	-	-	20201124	-
9606	105371898	PTMAP13	-	-	HGNC:HGNC:53983	17	17q25.1	prothymosin alpha pseudogene 13	pseudo	PTMAP13	prothymosin alpha pseudogene 13	O	-	20201124	-
9606	105371899	LOC105371899	-	-	Ensembl:ENSG00000267568	17	17q25.2	uncharacterized LOC105371899	ncRNA	-	-	-	-	20201124	-
9606	105371900	LOC105371900	-	-	-	17	17q25.2	uncharacterized LOC105371900	ncRNA	-	-	-	-	20201124	-
9606	105371901	LOC105371901	-	-	-	17	17q25.2	uncharacterized LOC105371901	ncRNA	-	-	-	-	20201124	-
9606	105371903	LOC105371903	-	-	-	17	17q25.3	uncharacterized LOC105371903	ncRNA	-	-	-	-	20201124	-
9606	105371906	LACAT1	-	-	-	17	17q25.3	lung adenocarcinoma-associated transcript 1	ncRNA	-	-	-	-	20201124	-
9606	105371907	SEPTIN9-DT	-	-	HGNC:HGNC:52818|Ensembl:ENSG00000263718	17	17q25.3	SEPTIN9 divergent transcript	ncRNA	SEPTIN9-DT	SEPTIN9 divergent transcript	O	-	20201124	-
9606	105371908	LOC105371908	-	-	-	17	17q25.3	uncharacterized LOC105371908	ncRNA	-	-	-	-	20201124	-
9606	105371909	LOC105371909	-	-	-	17	17q25.3	uncharacterized LOC105371909	ncRNA	-	-	-	-	20201124	-
9606	105371910	LOC105371910	-	-	-	17	17q25.3	uncharacterized LOC105371910	ncRNA	-	-	-	-	20201124	-
9606	105371912	LOC105371912	-	-	-	17	17q25.3	uncharacterized LOC105371912	ncRNA	-	-	-	-	20201124	-
9606	105371919	LINC01977	-	-	HGNC:HGNC:52804	17	17q25.3	long intergenic non-protein coding RNA 1977	ncRNA	LINC01977	long intergenic non-protein coding RNA 1977	O	-	20201124	-
9606	105371922	LOC105371922	-	-	-	17	17q25.3	uncharacterized LOC105371922	ncRNA	-	-	-	-	20201124	-
9606	105371925	LOC105371925	-	-	-	17	17q25.3	uncharacterized LOC105371925	ncRNA	-	-	-	-	20201124	-
9606	105371926	LOC105371926	-	-	-	17	17q25.3	uncharacterized LOC105371926	ncRNA	-	-	-	-	20201124	-
9606	105371927	LINC01971	-	-	HGNC:HGNC:52797	17	17q25.3	long intergenic non-protein coding RNA 1971	ncRNA	LINC01971	long intergenic non-protein coding RNA 1971	O	-	20201124	-
9606	105371929	LOC105371929	-	-	-	17	17q25.3	uncharacterized LOC105371929	ncRNA	-	-	-	-	20201124	-
9606	105371932	LOC105371932	-	-	-	17	17q12	uncharacterized LOC105371932	protein-coding	-	-	-	uncharacterized protein LOC105371932	20201124	-
9606	105371933	LOC105371933	-	-	-	17	17q12	uncharacterized LOC105371933	protein-coding	-	-	-	uncharacterized protein LOC105371933	20201124	-
9606	105371934	LOC105371934	-	-	-	17	17q21.2	uncharacterized LOC105371934	ncRNA	-	-	-	-	20201124	-
9606	105371936	LOC105371936	-	-	-	17	17q23.2	uncharacterized LOC105371936	ncRNA	-	-	-	-	20201124	-
9606	105371939	LOC105371939	-	-	-	17	17q25.3	uncharacterized LOC105371939	ncRNA	-	-	-	-	20201124	-
9606	105371941	NARF-AS2	-	-	HGNC:HGNC:55327	17	17q25.3	NARF antisense RNA 2	ncRNA	NARF-AS2	NARF antisense RNA 2	O	-	20201124	-
9606	105371942	LOC105371942	-	-	-	17	17q25.3	uncharacterized LOC105371942	ncRNA	-	-	-	-	20201124	-
9606	105371948	LOC105371948	-	-	-	17	17q25.3	uncharacterized LOC105371948	ncRNA	-	-	-	-	20201124	-
9606	105371950	LOC105371950	-	-	-	18	18p11.32	uncharacterized LOC105371950	ncRNA	-	-	-	-	20201124	-
9606	105371951	LOC105371951	-	-	-	18	18p11.32	uncharacterized LOC105371951	ncRNA	-	-	-	-	20201124	-
9606	105371952	LOC105371952	-	-	-	18	18p11.32	uncharacterized LOC105371952	ncRNA	-	-	-	-	20201124	-
9606	105371953	LOC105371953	-	-	-	18	18p11.32	uncharacterized LOC105371953	ncRNA	-	-	-	-	20201124	-
9606	105371954	LOC105371954	-	LINC00470	-	18	18p11.32	uncharacterized LOC105371954	ncRNA	-	-	-	-	20201124	-
9606	105371956	LOC105371956	-	-	-	18	18p11.32	uncharacterized LOC105371956	ncRNA	-	-	-	-	20201124	-
9606	105371957	LOC105371957	-	-	-	18	18p11.32	uncharacterized LOC105371957	ncRNA	-	-	-	-	20201124	-
9606	105371958	LOC105371958	-	-	-	18	18p11.32	uncharacterized LOC105371958	ncRNA	-	-	-	-	20201124	-
9606	105371959	LOC105371959	-	-	-	18	18p11.32	uncharacterized LOC105371959	ncRNA	-	-	-	CTD-2015H3.1	20201124	-
9606	105371960	LOC105371960	-	-	-	18	18p11.32	uncharacterized LOC105371960	ncRNA	-	-	-	-	20201124	-
9606	105371961	LOC105371961	-	-	-	18	18p11.32	uncharacterized LOC105371961	ncRNA	-	-	-	-	20201124	-
9606	105371963	LOC105371963	-	-	-	18	18p11.31	uncharacterized LOC105371963	ncRNA	-	-	-	-	20201124	-
9606	105371964	LINC01895	-	-	HGNC:HGNC:52714|Ensembl:ENSG00000259256	18	18p11.31	long intergenic non-protein coding RNA 1895	ncRNA	LINC01895	long intergenic non-protein coding RNA 1895	O	-	20201124	-
9606	105371965	LOC105371965	-	-	-	18	18p11.31	uncharacterized LOC105371965	ncRNA	-	-	-	-	20201124	-
9606	105371967	LOC105371967	-	-	Ensembl:ENSG00000266401	18	18p11.31	uncharacterized LOC105371967	ncRNA	-	-	-	-	20201124	-
9606	105371968	LOC105371968	-	-	-	18	18p11.31	uncharacterized LOC105371968	ncRNA	-	-	-	-	20201124	-
9606	105371969	LINC01892	-	-	HGNC:HGNC:52711|Ensembl:ENSG00000265514	18	18p11.31	long intergenic non-protein coding RNA 1892	ncRNA	LINC01892	long intergenic non-protein coding RNA 1892	O	-	20201124	-
9606	105371970	LOC105371970	-	-	-	18	18p11.31	uncharacterized LOC105371970	ncRNA	-	-	-	-	20201124	-
9606	105371972	LOC105371972	-	-	-	18	18p11.31	uncharacterized LOC105371972	ncRNA	-	-	-	-	20201124	-
9606	105371973	LOC105371973	-	-	-	18	18p11.23	uncharacterized LOC105371973	ncRNA	-	-	-	-	20201124	-
9606	105371974	LOC105371974	-	-	-	18	18p11.23	uncharacterized LOC105371974	ncRNA	-	-	-	-	20201124	-
9606	105371975	LOC105371975	-	-	-	18	18p11.23	uncharacterized LOC105371975	ncRNA	-	-	-	-	20201124	-
9606	105371976	LOC105371976	-	-	-	18	18p11.23	uncharacterized LOC105371976	ncRNA	-	-	-	-	20201124	-
9606	105371980	LOC105371980	-	-	-	18	18p11.22	uncharacterized LOC105371980	ncRNA	-	-	-	-	20201124	-
9606	105371981	LOC105371981	-	-	-	18	18p11.22	uncharacterized LOC105371981	ncRNA	-	-	-	-	20201124	-
9606	105371982	LOC105371982	-	-	-	18	18p11.22	uncharacterized LOC105371982	ncRNA	-	-	-	-	20201124	-
9606	105371983	LOC105371983	-	-	-	18	18p11.22	uncharacterized LOC105371983	ncRNA	-	-	-	-	20201124	-
9606	105371984	LOC105371984	-	-	-	18	18p11.22	uncharacterized LOC105371984	ncRNA	-	-	-	-	20201124	-
9606	105371985	LOC105371985	-	-	-	18	18p11.22	uncharacterized LOC105371985	ncRNA	-	-	-	-	20201124	-
9606	105371986	LOC105371986	-	-	-	18	18p11.22	uncharacterized LOC105371986	ncRNA	-	-	-	-	20201124	-
9606	105371988	LOC105371988	-	-	-	18	18p11.22	uncharacterized LOC105371988	ncRNA	-	-	-	-	20201124	-
9606	105371989	LOC105371989	-	-	-	18	18p11.22	uncharacterized LOC105371989	ncRNA	-	-	-	-	20201124	-
9606	105371990	LOC105371990	-	-	-	18	18p11.22	uncharacterized LOC105371990	ncRNA	-	-	-	-	20201124	-
9606	105371992	LOC105371992	-	-	-	18	18p11.21	uncharacterized LOC105371992	ncRNA	-	-	-	-	20201124	-
9606	105371993	LOC105371993	-	-	-	18	18p11.21	uncharacterized LOC105371993	ncRNA	-	-	-	-	20201124	-
9606	105371994	LINC01928	-	-	HGNC:HGNC:52750|Ensembl:ENSG00000267425	18	18p11.21	long intergenic non-protein coding RNA 1928	ncRNA	LINC01928	long intergenic non-protein coding RNA 1928	O	-	20201124	-
9606	105371995	LOC105371995	-	-	-	18	18p11.21	uncharacterized LOC105371995	ncRNA	-	-	-	-	20201124	-
9606	105371996	LOC105371996	-	-	-	18	18p11.21	uncharacterized LOC105371996	ncRNA	-	-	-	-	20201124	-
9606	105371998	LOC105371998	-	-	-	18	18p11.21	uncharacterized LOC105371998	ncRNA	-	-	-	-	20201124	-
9606	105372003	LOC105372003	-	-	-	18	18p11.21	uncharacterized LOC105372003	ncRNA	-	-	-	-	20201124	-
9606	105372004	LOC105372004	-	-	-	18	18p11.21	uncharacterized LOC105372004	ncRNA	-	-	-	-	20201124	-
9606	105372005	LOC105372005	-	-	-	18	18p11.21	uncharacterized LOC105372005	ncRNA	-	-	-	-	20201124	-
9606	105372006	LOC105372006	-	-	-	18	18p11.21	uncharacterized LOC105372006	ncRNA	-	-	-	-	20201124	-
9606	105372007	LOC105372007	-	-	-	18	18p11.21	uncharacterized LOC105372007	ncRNA	-	-	-	-	20201124	-
9606	105372008	LOC105372008	-	-	-	18	18p11.21	uncharacterized LOC105372008	ncRNA	-	-	-	-	20201124	-
9606	105372009	LINC01906	-	-	HGNC:HGNC:52725|Ensembl:ENSG00000265786	18	18p11.21	long intergenic non-protein coding RNA 1906	ncRNA	LINC01906	long intergenic non-protein coding RNA 1906	O	-	20201209	-
9606	105372010	LOC105372010	-	-	-	18	18p11.21	uncharacterized LOC105372010	ncRNA	-	-	-	-	20201124	-
9606	105372016	LOC105372016	-	-	-	18	18q11.2	uncharacterized LOC105372016	ncRNA	-	-	-	-	20201124	-
9606	105372017	LOC105372017	-	-	-	18	18q11.2	uncharacterized LOC105372017	ncRNA	-	-	-	-	20201124	-
9606	105372018	LOC105372018	-	-	-	18	18q11.2	uncharacterized LOC105372018	ncRNA	-	-	-	-	20201124	-
9606	105372019	LOC105372019	-	-	-	18	18q11.2	uncharacterized LOC105372019	ncRNA	-	-	-	-	20201124	-
9606	105372023	LOC105372023	-	-	-	18	18q11.2	uncharacterized LOC105372023	ncRNA	-	-	-	-	20201124	-
9606	105372026	LOC105372026	-	-	-	18	18q11.2	uncharacterized LOC105372026	ncRNA	-	-	-	-	20201124	-
9606	105372027	LOC105372027	-	-	-	18	18q11.2	uncharacterized LOC105372027	ncRNA	-	-	-	-	20201124	-
9606	105372028	LOC105372028	-	-	-	18	18q11.2	uncharacterized LOC105372028	ncRNA	-	-	-	-	20201124	-
9606	105372029	LOC105372029	-	-	-	18	18q11.2	uncharacterized LOC105372029	ncRNA	-	-	-	-	20201124	-
9606	105372030	LINC01894	-	-	HGNC:HGNC:52713|Ensembl:ENSG00000264345	18	18q11.2	long intergenic non-protein coding RNA 1894	ncRNA	LINC01894	long intergenic non-protein coding RNA 1894	O	-	20201124	-
9606	105372031	LOC105372031	-	-	-	18	18q11.2	uncharacterized LOC105372031	ncRNA	-	-	-	-	20201124	-
9606	105372034	LOC105372034	-	-	-	18	18q11.2	uncharacterized LOC105372034	ncRNA	-	-	-	-	20201124	-
9606	105372035	LOC105372035	-	-	Ensembl:ENSG00000263382	18	18q11.2	uncharacterized LOC105372035	ncRNA	-	-	-	-	20201124	-
9606	105372036	LOC105372036	-	-	-	18	18q11.2	uncharacterized LOC105372036	ncRNA	-	-	-	-	20201124	-
9606	105372037	LINC01908	-	-	HGNC:HGNC:52727	18	18q11.2	long intergenic non-protein coding RNA 1908	ncRNA	LINC01908	long intergenic non-protein coding RNA 1908	O	-	20201124	-
9606	105372038	LOC105372038	-	-	-	18	18q11.2	uncharacterized LOC105372038	ncRNA	-	-	-	-	20201124	-
9606	105372040	LOC105372040	-	-	-	18	18q11.2	uncharacterized LOC105372040	ncRNA	-	-	-	-	20201124	-
9606	105372041	LOC105372041	-	-	Ensembl:ENSG00000263611	18	18q11.2	uncharacterized LOC105372041	ncRNA	-	-	-	-	20201124	-
9606	105372042	LOC105372042	-	-	-	18	18q12.1	uncharacterized LOC105372042	ncRNA	-	-	-	-	20201124	-
9606	105372043	LOC105372043	-	-	-	18	18q12.1	uncharacterized LOC105372043	ncRNA	-	-	-	-	20201124	-
9606	105372044	LOC105372044	-	-	-	18	18q12.1	uncharacterized LOC105372044	ncRNA	-	-	-	-	20201124	-
9606	105372045	LOC105372045	-	-	Ensembl:ENSG00000287803	18	18q12.1	uncharacterized LOC105372045	ncRNA	-	-	-	-	20201124	-
9606	105372046	LOC105372046	-	-	-	18	18q12.1	uncharacterized LOC105372046	ncRNA	-	-	-	-	20201124	-
9606	105372047	LOC105372047	-	-	-	18	18q12.1	uncharacterized LOC105372047	ncRNA	-	-	-	-	20201124	-
9606	105372049	LOC105372049	-	-	-	18	18q12.1	uncharacterized LOC105372049	ncRNA	-	-	-	-	20201124	-
9606	105372055	LOC105372055	-	-	-	18	18q12.1	uncharacterized LOC105372055	ncRNA	-	-	-	-	20201124	-
9606	105372058	LOC105372058	-	-	-	18	18q12.1	uncharacterized LOC105372058	ncRNA	-	-	-	-	20201124	-
9606	105372059	LOC105372059	-	-	-	18	18q12.1	uncharacterized LOC105372059	ncRNA	-	-	-	-	20201124	-
9606	105372061	LOC105372061	-	-	-	18	18q12.1	uncharacterized LOC105372061	ncRNA	-	-	-	-	20201124	-
9606	105372063	LOC105372063	-	-	-	18	18q12.2	uncharacterized LOC105372063	ncRNA	-	-	-	-	20201124	-
9606	105372064	LOC105372064	-	-	-	18	18q12.2	uncharacterized LOC105372064	ncRNA	-	-	-	-	20201124	-
9606	105372065	LOC105372065	-	-	-	18	18q12.2	uncharacterized LOC105372065	ncRNA	-	-	-	-	20201124	-
9606	105372066	LOC105372066	-	-	-	18	18q12.2	uncharacterized LOC105372066	ncRNA	-	-	-	-	20201124	-
9606	105372068	LOC105372068	-	-	Ensembl:ENSG00000267202	18	18q12.2	uncharacterized LOC105372068	ncRNA	-	-	-	-	20201124	-
9606	105372069	LOC105372069	-	-	Ensembl:ENSG00000267039	18	18q12.2	uncharacterized LOC105372069	ncRNA	-	-	-	-	20201124	-
9606	105372071	LOC105372071	-	-	-	18	18q12.2	uncharacterized LOC105372071	ncRNA	-	-	-	-	20201124	-
9606	105372072	LOC105372072	-	-	-	18	18q12.2	uncharacterized LOC105372072	ncRNA	-	-	-	-	20201124	-
9606	105372073	LOC105372073	-	-	-	18	18q12.2	uncharacterized LOC105372073	ncRNA	-	-	-	-	20201124	-
9606	105372074	LOC105372074	-	-	-	18	18q12.2	uncharacterized LOC105372074	ncRNA	-	-	-	-	20201124	-
9606	105372076	LOC105372076	-	-	-	18	18q12.2	uncharacterized LOC105372076	ncRNA	-	-	-	-	20201124	-
9606	105372077	LOC105372077	-	-	-	18	18q12.2	uncharacterized LOC105372077	ncRNA	-	-	-	-	20201124	-
9606	105372079	LINC01902	-	-	HGNC:HGNC:52721|Ensembl:ENSG00000283503	18	18q12.3	long intergenic non-protein coding RNA 1902	ncRNA	LINC01902	long intergenic non-protein coding RNA 1902	O	-	20201124	-
9606	105372080	LINC01901	-	-	HGNC:HGNC:52720	18	18q12.3	long intergenic non-protein coding RNA 1901	ncRNA	LINC01901	long intergenic non-protein coding RNA 1901	O	-	20201124	-
9606	105372081	LOC105372081	-	-	-	18	18q12.3	uncharacterized LOC105372081	ncRNA	-	-	-	-	20201124	-
9606	105372082	LOC105372082	-	-	-	18	18q12.3	uncharacterized LOC105372082	ncRNA	-	-	-	-	20201124	-
9606	105372083	LOC105372083	-	-	-	18	18q12.3	uncharacterized LOC105372083	ncRNA	-	-	-	-	20201124	-
9606	105372084	LOC105372084	-	-	-	18	18q12.3	uncharacterized LOC105372084	ncRNA	-	-	-	-	20201124	-
9606	105372085	LOC105372085	-	-	-	18	18q12.3	uncharacterized LOC105372085	ncRNA	-	-	-	-	20201124	-
9606	105372087	LOC105372087	-	-	-	18	18q12.3	uncharacterized LOC105372087	ncRNA	-	-	-	-	20201124	-
9606	105372088	LOC105372088	-	-	-	18	18q12.3	uncharacterized LOC105372088	ncRNA	-	-	-	-	20201124	-
9606	105372089	LOC105372089	-	-	-	18	18q12.3	uncharacterized LOC105372089	ncRNA	-	-	-	-	20201124	-
9606	105372091	LOC105372091	-	-	-	18	18q12.3	uncharacterized LOC105372091	ncRNA	-	-	-	-	20201124	-
9606	105372092	LOC105372092	-	-	-	18	18q12.3	uncharacterized LOC105372092	ncRNA	-	-	-	-	20201124	-
9606	105372093	LOC105372093	-	-	-	18	18q12.3	uncharacterized LOC105372093	ncRNA	-	-	-	-	20201124	-
9606	105372095	LOC105372095	-	-	-	18	18q21.1	uncharacterized LOC105372095	ncRNA	-	-	-	-	20201124	-
9606	105372096	LOC105372096	-	-	-	18	18q21.1	uncharacterized LOC105372096	ncRNA	-	-	-	-	20201124	-
9606	105372097	ST8SIA5-DT	-	-	HGNC:HGNC:55267	18	18q21.1	ST8SIA5 divergent transcript	ncRNA	ST8SIA5-DT	ST8SIA5 divergent transcript	O	-	20201124	-
9606	105372098	LOC105372098	-	-	-	18	18q21.1	uncharacterized LOC105372098	ncRNA	-	-	-	-	20201124	-
9606	105372100	LOC105372100	-	-	-	18	18q21.1	uncharacterized LOC105372100	ncRNA	-	-	-	-	20201124	-
9606	105372101	LOC105372101	-	-	-	18	18q21.1	uncharacterized LOC105372101	ncRNA	-	-	-	-	20201124	-
9606	105372104	LOC105372104	-	-	-	18	18q21.1	uncharacterized LOC105372104	ncRNA	-	-	-	-	20201124	-
9606	105372105	LOC105372105	-	-	-	18	18q21.1	uncharacterized LOC105372105	ncRNA	-	-	-	-	20201124	-
9606	105372106	LOC105372106	-	-	-	18	18q21.1	uncharacterized LOC105372106	ncRNA	-	-	-	-	20201124	-
9606	105372107	LOC105372107	-	-	-	18	18q21.1	uncharacterized LOC105372107	ncRNA	-	-	-	-	20201124	-
9606	105372108	LOC105372108	-	-	-	18	18q21.1	uncharacterized LOC105372108	ncRNA	-	-	-	-	20201124	-
9606	105372112	LOC105372112	-	-	-	18	18q21.1	uncharacterized LOC105372112	ncRNA	-	-	-	-	20201124	-
9606	105372114	LOC105372114	-	-	-	18	18q21.1	uncharacterized LOC105372114	ncRNA	-	-	-	-	20201124	-
9606	105372115	LOC105372115	-	-	-	18	18q21.1	uncharacterized LOC105372115	ncRNA	-	-	-	-	20201124	-
9606	105372116	LOC105372116	-	-	-	18	18q21.2	uncharacterized LOC105372116	ncRNA	-	-	-	-	20201124	-
9606	105372117	LOC105372117	-	-	-	18	18q21.2	uncharacterized LOC105372117	ncRNA	-	-	-	-	20201124	-
9606	105372118	LOC105372118	-	-	-	18	18q21.2	uncharacterized LOC105372118	ncRNA	-	-	-	-	20201124	-
9606	105372120	LOC105372120	-	-	-	18	18q21.2	uncharacterized LOC105372120	ncRNA	-	-	-	-	20201124	-
9606	105372121	LOC105372121	-	-	-	18	18q21.2	uncharacterized LOC105372121	ncRNA	-	-	-	-	20201124	-
9606	105372125	LOC105372125	-	-	-	18	18q21.2	uncharacterized LOC105372125	ncRNA	-	-	-	-	20201124	-
9606	105372126	LOC105372126	-	-	-	18	18q21.2	uncharacterized LOC105372126	ncRNA	-	-	-	-	20201124	-
9606	105372127	TCF4-AS1	-	MIR4529HG	HGNC:HGNC:51642|Ensembl:ENSG00000267028	18	18q21.2	TCF4 antisense RNA 1	ncRNA	TCF4-AS1	TCF4 antisense RNA 1	O	MIR4529 host	20201124	-
9606	105372130	LOC105372130	-	-	-	18	18q21.2	uncharacterized LOC105372130	ncRNA	-	-	-	-	20201124	-
9606	105372131	LOC105372131	-	-	-	18	18q21.2	uncharacterized LOC105372131	ncRNA	-	-	-	-	20201124	-
9606	105372132	LOC105372132	-	-	-	18	18q21.2	uncharacterized LOC105372132	ncRNA	-	-	-	-	20201124	-
9606	105372135	LOC105372135	-	-	-	18	18q21.31	uncharacterized LOC105372135	ncRNA	-	-	-	-	20201124	-
9606	105372136	LOC105372136	-	-	-	18	18q21.31	uncharacterized LOC105372136	ncRNA	-	-	-	-	20201124	-
9606	105372138	LINC02565	-	-	HGNC:HGNC:53605|Ensembl:ENSG00000267726	18	18q21.31	long intergenic non-protein coding RNA 2565	ncRNA	LINC02565	long intergenic non-protein coding RNA 2565	O	-	20201124	-
9606	105372140	LOC105372140	-	-	-	18	18q21.31	uncharacterized LOC105372140	ncRNA	-	-	-	-	20201124	-
9606	105372141	LOC105372141	-	-	-	18	18q21.31	uncharacterized LOC105372141	ncRNA	-	-	-	-	20201124	-
9606	105372143	LOC105372143	-	-	Ensembl:ENSG00000267743	18	18q21.31	uncharacterized LOC105372143	ncRNA	-	-	-	-	20201124	-
9606	105372145	LOC105372145	-	-	-	18	18q21.31	uncharacterized LOC105372145	ncRNA	-	-	-	-	20201124	-
9606	105372146	LOC105372146	-	-	-	18	18q21.32	uncharacterized LOC105372146	ncRNA	-	-	-	-	20201124	-
9606	105372147	LINC01926	-	-	HGNC:HGNC:52748|Ensembl:ENSG00000267593	18	18q21.32	long intergenic non-protein coding RNA 1926	ncRNA	LINC01926	long intergenic non-protein coding RNA 1926	O	-	20201124	-
9606	105372151	LOC105372151	-	-	-	18	18q21.32	uncharacterized LOC105372151	ncRNA	-	-	-	-	20201124	-
9606	105372152	LOC105372152	-	-	-	18	18q21.32	uncharacterized LOC105372152	ncRNA	-	-	-	-	20201124	-
9606	105372155	LOC105372155	-	-	-	18	18q21.32	uncharacterized LOC105372155	ncRNA	-	-	-	-	20201124	-
9606	105372156	LOC105372156	-	-	-	18	18q21.32	uncharacterized LOC105372156	ncRNA	-	-	-	-	20201124	-
9606	105372157	LOC105372157	-	-	-	18	18q21.33	uncharacterized LOC105372157	ncRNA	-	-	-	-	20201124	-
9606	105372158	LOC105372158	-	-	-	18	18q21.33	uncharacterized LOC105372158	ncRNA	-	-	-	-	20201124	-
9606	105372159	LOC105372159	-	-	-	18	18q21.33	uncharacterized LOC105372159	ncRNA	-	-	-	-	20201124	-
9606	105372160	LOC105372160	-	-	-	18	18q21.33	uncharacterized LOC105372160	ncRNA	-	-	-	-	20201124	-
9606	105372161	LOC105372161	-	-	-	18	18q21.33	uncharacterized LOC105372161	ncRNA	-	-	-	-	20201124	-
9606	105372165	LOC105372165	-	-	-	18	18q22.1	uncharacterized LOC105372165	ncRNA	-	-	-	-	20201124	-
9606	105372166	LOC105372166	-	-	-	18	18q22.1	uncharacterized LOC105372166	ncRNA	-	-	-	-	20201124	-
9606	105372167	LOC105372167	-	-	-	18	18q22.1	uncharacterized LOC105372167	ncRNA	-	-	-	-	20201124	-
9606	105372168	LOC105372168	-	-	-	18	18q22.1	uncharacterized LOC105372168	ncRNA	-	-	-	-	20201124	-
9606	105372169	LOC105372169	-	-	-	18	18q22.1	uncharacterized LOC105372169	ncRNA	-	-	-	-	20201124	-
9606	105372170	LOC105372170	-	-	-	18	18q22.1	uncharacterized LOC105372170	ncRNA	-	-	-	-	20201124	-
9606	105372172	LOC105372172	-	-	-	18	18q22.1	uncharacterized LOC105372172	ncRNA	-	-	-	-	20201124	-
9606	105372173	LOC105372173	-	-	-	18	18q22.1	uncharacterized LOC105372173	ncRNA	-	-	-	-	20201124	-
9606	105372174	LOC105372174	-	-	-	18	18q22.1	uncharacterized LOC105372174	ncRNA	-	-	-	-	20201124	-
9606	105372175	LINC01912	-	-	HGNC:HGNC:52731	18	18q22.1	long intergenic non-protein coding RNA 1912	ncRNA	LINC01912	long intergenic non-protein coding RNA 1912	O	-	20201124	-
9606	105372178	LOC105372178	-	-	-	18	18q22.2	uncharacterized LOC105372178	ncRNA	-	-	-	-	20201124	-
9606	105372179	LOC105372179	-	-	Ensembl:ENSG00000264845	18	18q22.2	uncharacterized LOC105372179	ncRNA	-	-	-	-	20201124	-
9606	105372180	LOC105372180	-	-	-	18	18q22.2	uncharacterized LOC105372180	ncRNA	-	-	-	-	20201124	-
9606	105372185	LOC105372185	-	-	-	18	18q22.2	uncharacterized LOC105372185	ncRNA	-	-	-	-	20201124	-
9606	105372186	LOC105372186	-	-	-	18	18q22.3	uncharacterized LOC105372186	ncRNA	-	-	-	-	20201124	-
9606	105372187	LOC105372187	-	-	-	18	18q22.3	uncharacterized LOC105372187	ncRNA	-	-	-	-	20201124	-
9606	105372188	LOC105372188	-	-	-	18	18q22.3	uncharacterized LOC105372188	ncRNA	-	-	-	-	20201124	-
9606	105372189	LOC105372189	-	-	-	18	18q22.3	uncharacterized LOC105372189	ncRNA	-	-	-	-	20201124	-
9606	105372190	LOC105372190	-	-	-	18	18q22.3	uncharacterized LOC105372190	ncRNA	-	-	-	-	20201124	-
9606	105372191	LOC105372191	-	-	-	18	18q22.3	uncharacterized LOC105372191	ncRNA	-	-	-	-	20201124	-
9606	105372200	LOC105372200	-	-	-	18	18q23	uncharacterized LOC105372200	ncRNA	-	-	-	-	20201124	-
9606	105372201	LOC105372201	-	-	-	18	18q23	uncharacterized LOC105372201	ncRNA	-	-	-	-	20201124	-
9606	105372202	LOC105372202	-	-	Ensembl:ENSG00000287295	18	18q23	uncharacterized LOC105372202	ncRNA	-	-	-	-	20201124	-
9606	105372203	LOC105372203	-	-	-	18	18q23	uncharacterized LOC105372203	ncRNA	-	-	-	-	20201124	-
9606	105372204	LOC105372204	-	-	-	18	18q23	uncharacterized LOC105372204	protein-coding	-	-	-	uncharacterized protein LOC105372204	20201124	-
9606	105372206	LOC105372206	-	-	-	18	18q23	uncharacterized LOC105372206	ncRNA	-	-	-	-	20201124	-
9606	105372207	LINC01893	-	-	HGNC:HGNC:52712|Ensembl:ENSG00000264260	18	18q23	long intergenic non-protein coding RNA 1893	ncRNA	LINC01893	long intergenic non-protein coding RNA 1893	O	-	20201124	-
9606	105372208	LOC105372208	-	-	-	18	18q23	uncharacterized LOC105372208	ncRNA	-	-	-	-	20201124	-
9606	105372209	LOC105372209	-	-	-	18	18q23	uncharacterized LOC105372209	ncRNA	-	-	-	-	20201124	-
9606	105372210	LOC105372210	-	-	-	18	18q23	uncharacterized LOC105372210	ncRNA	-	-	-	-	20201124	-
9606	105372211	LOC105372211	-	-	-	18	18q23	uncharacterized LOC105372211	ncRNA	-	-	-	-	20201124	-
9606	105372212	LOC105372212	-	-	-	18	18q23	uncharacterized LOC105372212	ncRNA	-	-	-	-	20201124	-
9606	105372213	LOC105372213	-	-	-	18	18q23	uncharacterized LOC105372213	ncRNA	-	-	-	-	20201124	-
9606	105372214	LOC105372214	-	-	-	18	18q23	uncharacterized LOC105372214	ncRNA	-	-	-	-	20201124	-
9606	105372217	LOC105372217	-	-	-	18	18q23	uncharacterized LOC105372217	ncRNA	-	-	-	-	20201124	-
9606	105372218	LOC105372218	-	-	-	18	18q23	uncharacterized LOC105372218	ncRNA	-	-	-	-	20201124	-
9606	105372219	LOC105372219	-	-	-	18	18q23	uncharacterized LOC105372219	ncRNA	-	-	-	-	20201124	-
9606	105372220	LOC105372220	-	-	-	18	18q23	uncharacterized LOC105372220	ncRNA	-	-	-	-	20201124	-
9606	105372221	LOC105372221	-	-	-	18	18q23	uncharacterized LOC105372221	ncRNA	-	-	-	-	20201124	-
9606	105372224	LOC105372224	-	-	-	18	18q23	uncharacterized LOC105372224	ncRNA	-	-	-	CTD-2382H12.1|CTD-2382H12.2	20201124	-
9606	105372225	LOC105372225	-	-	-	18	18q23	uncharacterized LOC105372225	ncRNA	-	-	-	-	20201124	-
9606	105372226	LOC105372226	-	-	-	18	18q23	uncharacterized LOC105372226	ncRNA	-	-	-	-	20201124	-
9606	105372228	LOC105372228	-	-	-	18	18q23	uncharacterized LOC105372228	ncRNA	-	-	-	-	20201124	-
9606	105372232	MADCAM1-AS1	-	-	HGNC:HGNC:55315	19	19p13.3	MADCAM1 antisense RNA 1	ncRNA	MADCAM1-AS1	MADCAM1 antisense RNA 1	O	-	20201124	-
9606	105372233	BSG-AS1	-	-	HGNC:HGNC:55286|Ensembl:ENSG00000267751	19	19p13.3	BSG antisense RNA 1	ncRNA	BSG-AS1	BSG antisense RNA 1	O	-	20201124	-
9606	105372234	LOC105372234	-	-	-	19	19p13.3	uncharacterized LOC105372234	ncRNA	-	-	-	-	20201124	-
9606	105372235	LOC105372235	-	-	-	19	19p13.3	uncharacterized LOC105372235	ncRNA	-	-	-	-	20201124	-
9606	105372236	LOC105372236	-	-	-	19	19p13.3	uncharacterized LOC105372236	ncRNA	-	-	-	-	20201124	-
9606	105372238	LOC105372238	-	-	-	19	19p13.3	uncharacterized LOC105372238	ncRNA	-	-	-	-	20201124	-
9606	105372240	LOC105372240	-	-	Ensembl:ENSG00000167476	19	19p13.3	uncharacterized LOC105372240	ncRNA	-	-	-	-	20201124	-
9606	105372242	LOC105372242	-	-	-	19	19p13.3	uncharacterized LOC105372242	ncRNA	-	-	-	-	20201124	-
9606	105372244	LOC105372244	-	-	Ensembl:ENSG00000267448	19	19p13.3	uncharacterized LOC105372244	ncRNA	-	-	-	-	20201124	-
9606	105372245	LOC105372245	-	-	-	19	19p13.3	uncharacterized LOC105372245	ncRNA	-	-	-	-	20201124	-
9606	105372246	LOC105372246	-	-	-	19	19p13.3	uncharacterized LOC105372246	ncRNA	-	-	-	-	20201124	-
9606	105372248	LOC105372248	-	-	-	19	19p13.3	uncharacterized LOC105372248	ncRNA	-	-	-	-	20201124	-
9606	105372249	LOC105372249	-	-	-	19	19p13.3	uncharacterized LOC105372249	ncRNA	-	-	-	-	20201124	-
9606	105372250	LOC105372250	-	-	-	19	19p13.3	uncharacterized LOC105372250	ncRNA	-	-	-	-	20201124	-
9606	105372252	LOC105372252	-	-	-	19	19p13.3	uncharacterized LOC105372252	ncRNA	-	-	-	-	20201124	-
9606	105372253	LOC105372253	-	-	-	19	19p13.3	uncharacterized LOC105372253	ncRNA	-	-	-	LLNLR-304G9.1	20201124	-
9606	105372255	LOC105372255	-	-	-	19	19p13.3	uncharacterized LOC105372255	ncRNA	-	-	-	-	20201124	-
9606	105372256	LOC105372256	-	-	-	19	19p13.2	uncharacterized LOC105372256	ncRNA	-	-	-	-	20201124	-
9606	105372261	LOC105372261	-	-	-	19	19p13.2	uncharacterized LOC105372261	ncRNA	-	-	-	-	20201124	-
9606	105372262	LOC105372262	-	-	-	19	19p13.2	uncharacterized LOC105372262	ncRNA	-	-	-	-	20201124	-
9606	105372263	LOC105372263	-	-	-	19	19p13.2	uncharacterized LOC105372263	ncRNA	-	-	-	-	20201124	-
9606	105372266	LOC105372266	-	-	-	19	19p13.2	uncharacterized LOC105372266	ncRNA	-	-	-	-	20201124	-
9606	105372267	NFILZ	-	LINC01862	HGNC:HGNC:52681|Ensembl:ENSG00000268480	19	19p13.2	NFIL3 like basic leucine zipper	protein-coding	NFILZ	NFIL3 like basic leucine zipper	O	NFIL3 like protein|long intergenic non-protein coding RNA 1862|nuclear factor interleukin-3-regulated protein-like	20201213	-
9606	105372268	LOC105372268	-	-	Ensembl:ENSG00000287960	19	19p13.2	uncharacterized LOC105372268	ncRNA	-	-	-	-	20201124	-
9606	105372269	LOC105372269	-	-	-	19	19p13.2	endogenous retrovirus group K member 8 Gag polyprotein-like	protein-coding	-	-	-	endogenous retrovirus group K member 8 Gag polyprotein-like	20201124	-
9606	105372270	LOC105372270	-	-	-	19	19p13.2	uncharacterized LOC105372270	ncRNA	-	-	-	CTD-3116E22.8	20201124	-
9606	105372272	LOC105372272	-	-	-	19	19p13.2	uncharacterized LOC105372272	ncRNA	-	-	-	CTD-2369P2.5	20201124	-
9606	105372273	LOC105372273	-	-	Ensembl:ENSG00000267082	19	19p13.2	uncharacterized LOC105372273	ncRNA	-	-	-	CTC-510F12.2	20201124	-
9606	105372274	HSPC102	-	-	-	19	19p13.2	uncharacterized HSPC102	ncRNA	-	-	-	CTC-510F12.4	20201124	-
9606	105372275	LOC105372275	-	-	-	19	19p13.2	uncharacterized LOC105372275	ncRNA	-	-	-	-	20201124	-
9606	105372278	LOC105372278	-	-	-	19	19p13.2	uncharacterized LOC105372278	ncRNA	-	-	-	CTD-2192J16.11	20201124	-
9606	105372279	LOC105372279	-	-	-	19	19p13.13	uncharacterized LOC105372279	ncRNA	-	-	-	-	20201124	-
9606	105372280	GNG14	-	-	HGNC:HGNC:53439|Ensembl:ENSG00000283980	19	19p13.13	G protein subunit gamma 14	protein-coding	GNG14	G protein subunit gamma 14	O	putative guanine nucleotide-binding protein G(I)/G(S)/G(O) subunit gamma-14|guanine nucleotide binding protein (G protein), gamma 12-like	20201124	-
9606	105372281	LOC105372281	-	-	-	19	19p13.13	uncharacterized LOC105372281	ncRNA	-	-	-	CTD-2265O21.3	20201124	-
9606	105372282	LOC105372282	-	-	-	19	19p13.13	uncharacterized LOC105372282	ncRNA	-	-	-	-	20201124	-
9606	105372283	LOC105372283	-	-	-	19	19p13.13	uncharacterized LOC105372283	ncRNA	-	-	-	-	20201124	-
9606	105372284	LOC105372284	-	-	-	19	19p13.13	uncharacterized LOC105372284	ncRNA	-	-	-	-	20201124	-
9606	105372288	LINC01841	-	-	HGNC:HGNC:52655|Ensembl:ENSG00000266913	19	19p13.12	long intergenic non-protein coding RNA 1841	ncRNA	LINC01841	long intergenic non-protein coding RNA 1841	O	CTC-548K16.2	20201124	-
9606	105372290	LINC01764	-	-	HGNC:HGNC:52553	19	19p13.12	long intergenic non-protein coding RNA 1764	ncRNA	LINC01764	long intergenic non-protein coding RNA 1764	O	-	20201124	-
9606	105372291	LOC105372291	-	-	-	19	19p13.12	uncharacterized LOC105372291	ncRNA	-	-	-	-	20201124	-
9606	105372292	LINC01855	-	-	HGNC:HGNC:52675|Ensembl:ENSG00000267517	19	19p13.12	long intergenic non-protein coding RNA 1855	ncRNA	LINC01855	long intergenic non-protein coding RNA 1855	O	CTD-2231E14.4	20201124	-
9606	105372295	LOC105372295	-	-	-	19	19p13.11	uncharacterized LOC105372295	ncRNA	-	-	-	-	20201124	-
9606	105372296	LOC105372296	-	-	-	19	19p13.11	uncharacterized LOC105372296	ncRNA	-	-	-	-	20201124	-
9606	105372298	LOC105372298	-	-	-	19	19p13.11	uncharacterized LOC105372298	ncRNA	-	-	-	-	20201124	-
9606	105372300	LOC105372300	-	-	-	19	19p13.11	uncharacterized LOC105372300	ncRNA	-	-	-	-	20201124	-
9606	105372308	LOC105372308	-	-	-	19	19p12	uncharacterized LOC105372308	ncRNA	-	-	-	-	20201124	-
9606	105372309	LOC105372309	-	-	-	19	19p12	uncharacterized LOC105372309	ncRNA	-	-	-	-	20201124	-
9606	105372310	LOC105372310	-	-	-	19	19p12	uncharacterized LOC105372310	ncRNA	-	-	-	CTC-260E6.6	20201124	-
9606	105372311	LOC105372311	-	-	-	19	19p12	uncharacterized LOC105372311	ncRNA	-	-	-	-	20201124	-
9606	105372314	LOC105372314	-	-	-	19	19p12	uncharacterized LOC105372314	ncRNA	-	-	-	-	20201124	-
9606	105372315	ERVS71-1	-	envT	HGNC:HGNC:41525	19	19p12	endogenous retrovirus group S71 member 1, envelope	other	ERVS71-1	endogenous retrovirus group S71 member 1, envelope	O	Envelope polyprotein|HERV-T Env protein|HERV-T_19 provirus ancestral Env polyprotein|endogenous retrovirus group S71 member 1 Env polyprotein|endogenous retrovirus group S71, member 1	20200313	-
9606	105372316	LOC105372316	-	-	Ensembl:ENSG00000269043	19	19p12	uncharacterized LOC105372316	ncRNA	-	-	-	-	20201124	-
9606	105372317	LOC105372317	-	-	-	19	19p12	uncharacterized LOC105372317	ncRNA	-	-	-	-	20201124	-
9606	105372318	LOC105372318	-	-	-	19	19p12	uncharacterized LOC105372318	ncRNA	-	-	-	-	20201124	-
9606	105372319	LOC105372319	-	-	-	19	19p12	zinc finger protein 430-like	protein-coding	-	-	-	zinc finger protein 430-like	20201124	-
9606	105372321	LOC105372321	-	-	Ensembl:ENSG00000268119	19	19p12	uncharacterized LOC105372321	ncRNA	-	-	-	-	20201124	-
9606	105372323	LOC105372323	-	-	-	19	19p12	uncharacterized LOC105372323	ncRNA	-	-	-	-	20201124	-
9606	105372324	LOC105372324	-	-	-	19	19p12	uncharacterized LOC105372324	ncRNA	-	-	-	-	20201124	-
9606	105372325	LOC105372325	-	-	-	19	19p12	uncharacterized LOC105372325	ncRNA	-	-	-	-	20201124	-
9606	105372326	LOC105372326	-	-	-	19	19p12	uncharacterized LOC105372326	ncRNA	-	-	-	-	20201124	-
9606	105372328	LOC105372328	-	-	-	19	19p12	uncharacterized LOC105372328	ncRNA	-	-	-	-	20201124	-
9606	105372330	LOC105372330	-	-	-	19	19p12	uncharacterized LOC105372330	ncRNA	-	-	-	-	20201124	-
9606	105372331	LOC105372331	-	-	-	19	19p12	uncharacterized LOC105372331	ncRNA	-	-	-	-	20201124	-
9606	105372332	LOC105372332	-	-	-	19	19p12	uncharacterized LOC105372332	ncRNA	-	-	-	-	20201124	-
9606	105372334	LOC105372334	-	-	-	19	19p12	uncharacterized LOC105372334	ncRNA	-	-	-	-	20201124	-
9606	105372335	LOC105372335	-	-	-	19	19p12	uncharacterized LOC105372335	ncRNA	-	-	-	-	20201124	-
9606	105372337	LOC105372337	-	-	-	19	19p12	uncharacterized LOC105372337	ncRNA	-	-	-	-	20201124	-
9606	105372338	LOC105372338	-	-	-	19	19p12	uncharacterized LOC105372338	ncRNA	-	-	-	-	20201124	-
9606	105372339	LOC105372339	-	-	-	19	19p12	uncharacterized LOC105372339	ncRNA	-	-	-	-	20201124	-
9606	105372345	LOC105372345	-	-	-	19	19q11	uncharacterized LOC105372345	ncRNA	-	-	-	-	20201124	-
9606	105372346	LOC105372346	-	-	-	19	19q11	uncharacterized LOC105372346	ncRNA	-	-	-	-	20201124	-
9606	105372347	LOC105372347	-	-	-	19	19q11	uncharacterized LOC105372347	ncRNA	-	-	-	-	20201124	-
9606	105372348	LOC105372348	-	-	-	19	19q11	uncharacterized LOC105372348	ncRNA	-	-	-	-	20201124	-
9606	105372349	LOC105372349	-	-	-	19	19q12	uncharacterized LOC105372349	ncRNA	-	-	-	-	20201124	-
9606	105372352	UQCRFS1-DT	-	CTB-32O4.2|CTB-32O4.3|CTB-32O4.4	HGNC:HGNC:55295|Ensembl:ENSG00000267498	19	19q12	UQCRFS1 divergent transcript	ncRNA	UQCRFS1-DT	UQCRFS1 divergent transcript	O	-	20201124	-
9606	105372353	LOC105372353	-	-	-	19	19q12	uncharacterized LOC105372353	ncRNA	-	-	-	-	20201124	-
9606	105372354	LOC105372354	-	-	-	19	19q12	uncharacterized LOC105372354	ncRNA	-	-	-	-	20201124	-
9606	105372355	LOC105372355	-	-	-	19	19q12	uncharacterized LOC105372355	ncRNA	-	-	-	-	20201124	-
9606	105372356	LOC105372356	-	-	-	19	19q12	uncharacterized LOC105372356	ncRNA	-	-	-	-	20201124	-
9606	105372358	LOC105372358	-	-	-	19	19q12	uncharacterized LOC105372358	ncRNA	-	-	-	-	20201124	-
9606	105372360	LINC02841	-	-	HGNC:HGNC:54376|Ensembl:ENSG00000267407	19	19q12	long intergenic non-protein coding RNA 2841	ncRNA	LINC02841	long intergenic non-protein coding RNA 2841	O	CTD-2050I18.1	20201124	-
9606	105372361	LOC105372361	-	-	-	19	19q12	uncharacterized LOC105372361	ncRNA	-	-	-	-	20201124	-
9606	105372362	LOC105372362	-	-	-	19	19q12	uncharacterized LOC105372362	ncRNA	-	-	-	-	20201124	-
9606	105372363	LINC01837	-	-	HGNC:HGNC:52653|Ensembl:ENSG00000267489	19	19q12-q13.11	long intergenic non-protein coding RNA 1837	ncRNA	LINC01837	long intergenic non-protein coding RNA 1837	O	-	20201124	-
9606	105372364	LOC105372364	-	-	-	19	19q13.11	uncharacterized LOC105372364	ncRNA	-	-	-	-	20201124	-
9606	105372368	LOC105372368	-	-	-	19	19q13.11	uncharacterized LOC105372368	ncRNA	-	-	-	CTD-2538C1.3	20201124	-
9606	105372370	LOC105372370	-	-	-	19	19q13.11	uncharacterized LOC105372370	ncRNA	-	-	-	-	20201124	-
9606	105372371	LOC105372371	-	-	-	19	19q13.11	uncharacterized LOC105372371	ncRNA	-	-	-	-	20201124	-
9606	105372374	LOC105372374	-	-	-	19	19q13.11	uncharacterized LOC105372374	ncRNA	-	-	-	-	20201124	-
9606	105372377	LOC105372377	-	-	-	19	19q13.11	uncharacterized LOC105372377	ncRNA	-	-	-	CTC-523E23.14|CTC-523E23.15	20201124	-
9606	105372379	LOC105372379	-	-	-	19	19q13.12	uncharacterized LOC105372379	ncRNA	-	-	-	-	20201124	-
9606	105372380	LOC105372380	-	-	-	19	19q13.12	uncharacterized LOC105372380	ncRNA	-	-	-	-	20201124	-
9606	105372383	LOC105372383	-	-	-	19	19q13.12	uncharacterized LOC105372383	ncRNA	-	-	-	-	20201124	-
9606	105372385	LOC105372385	-	-	-	19	19q13.12	uncharacterized LOC105372385	ncRNA	-	-	-	-	20201124	-
9606	105372390	LOC105372390	-	-	-	19	19q13.12	uncharacterized LOC105372390	ncRNA	-	-	-	-	20201124	-
9606	105372394	LOC105372394	-	-	-	19	19q13.13	uncharacterized LOC105372394	ncRNA	-	-	-	-	20201124	-
9606	105372395	LOC105372395	-	-	-	19	19q13.13	uncharacterized LOC105372395	ncRNA	-	-	-	-	20201124	-
9606	105372396	LOC105372396	-	-	-	19	19q13.13	uncharacterized LOC105372396	ncRNA	-	-	-	-	20201124	-
9606	105372397	MAP4K1-AS1	-	-	HGNC:HGNC:55302|Ensembl:ENSG00000267291	19	19q13.2	MAP4K1 antisense RNA 1	ncRNA	MAP4K1-AS1	MAP4K1 antisense RNA 1	O	CTB-186G2.1	20201124	-
9606	105372399	LOC105372399	-	-	-	19	19q13.2	uncharacterized LOC105372399	ncRNA	-	-	-	-	20201124	-
9606	105372401	LOC105372401	-	-	Ensembl:ENSG00000286177	19	19q13.2	uncharacterized LOC105372401	ncRNA	-	-	-	-	20201124	-
9606	105372404	LOC105372404	-	-	-	19	19q13.2	uncharacterized LOC105372404	ncRNA	-	-	-	-	20201124	-
9606	105372405	LOC105372405	-	-	-	19	19q13.2	uncharacterized LOC105372405	ncRNA	-	-	-	-	20201124	-
9606	105372407	LOC105372407	-	-	-	19	19q13.2	uncharacterized LOC105372407	ncRNA	-	-	-	-	20201124	-
9606	105372410	LOC105372410	-	-	-	19	19q13.31	uncharacterized LOC105372410	ncRNA	-	-	-	-	20201124	-
9606	105372411	LOC105372411	-	-	-	19	19q13.31	uncharacterized LOC105372411	ncRNA	-	-	-	-	20201124	-
9606	105372412	LOC105372412	-	-	Ensembl:ENSG00000283525	19	19q13.31	phospholipase A2 inhibitor and Ly6/PLAUR domain-containing protein-like	protein-coding	-	-	-	phospholipase A2 inhibitor and Ly6/PLAUR domain-containing protein-like	20201124	-
9606	105372414	ZNF222-DT	-	-	HGNC:HGNC:55310|Ensembl:ENSG00000267144	19	19q13.31	ZNF222 divergent transcript	ncRNA	ZNF222-DT	ZNF222 divergent transcript	O	-	20201124	-
9606	105372419	GEMIN7-AS1	-	-	HGNC:HGNC:53773|Ensembl:ENSG00000267348	19	19q13.32	GEMIN7 antisense RNA 1	ncRNA	GEMIN7-AS1	GEMIN7 antisense RNA 1	O	CTB-179K24.3	20201124	-
9606	105372420	LOC105372420	-	-	-	19	19q13.32	uncharacterized LOC105372420	ncRNA	-	-	-	-	20201124	-
9606	105372421	LOC105372421	-	-	-	19	19q13.32	uncharacterized LOC105372421	ncRNA	-	-	-	CTC-344H19.4	20201124	-
9606	105372424	LOC105372424	-	-	-	19	19q13.32	uncharacterized LOC105372424	ncRNA	-	-	-	-	20201124	-
9606	105372426	LOC105372426	-	-	-	19	19q13.32	uncharacterized LOC105372426	ncRNA	-	-	-	-	20201124	-
9606	105372427	LOC105372427	-	-	-	19	19q13.32	uncharacterized LOC105372427	ncRNA	-	-	-	-	20201124	-
9606	105372429	ZNF114-AS1	-	-	HGNC:HGNC:53930	19	19q13.33	ZNF114 antisense RNA 1	ncRNA	ZNF114-AS1	ZNF114 antisense RNA 1	O	-	20201124	-
9606	105372430	LOC105372430	-	-	-	19	19q13.33	uncharacterized LOC105372430	ncRNA	-	-	-	CTC-273B12.5	20200313	-
9606	105372431	LOC105372431	-	-	-	19	19q13.33	uncharacterized LOC105372431	ncRNA	-	-	-	-	20201124	-
9606	105372432	LOC105372432	-	-	-	19	19q13.33	uncharacterized LOC105372432	ncRNA	-	-	-	-	20201124	-
9606	105372434	LOC105372434	-	-	-	19	19q13.33	uncharacterized LOC105372434	ncRNA	-	-	-	-	20201124	-
9606	105372435	LOC105372435	-	-	-	19	19q13.33	uncharacterized LOC105372435	ncRNA	-	-	-	-	20201124	-
9606	105372436	LOC105372436	-	-	-	19	19q13.33	uncharacterized LOC105372436	ncRNA	-	-	-	-	20201124	-
9606	105372437	LOC105372437	-	-	-	19	19q13.33	uncharacterized LOC105372437	ncRNA	-	-	-	-	20201124	-
9606	105372439	LOC105372439	-	-	-	19	19q13.33	uncharacterized LOC105372439	ncRNA	-	-	-	-	20201124	-
9606	105372440	LOC105372440	-	-	Ensembl:ENSG00000261341	19	19q13.33	uncharacterized LOC105372440	protein-coding	-	-	-	uncharacterized LOC105372440|CTD-2568A17.1	20201124	-
9606	105372441	LOC105372441	-	KLK3e	Ensembl:ENSG00000267968	19	19q13.33	uncharacterized LOC105372441	ncRNA	-	-	-	-	20201124	-
9606	105372442	LOC105372442	-	-	-	19	19q13.41	uncharacterized LOC105372442	ncRNA	-	-	-	CTB-147C22.9	20201124	-
9606	105372444	LINC01872	-	-	HGNC:HGNC:52691|Ensembl:ENSG00000268318	19	19q13.41	long intergenic non-protein coding RNA 1872	ncRNA	LINC01872	long intergenic non-protein coding RNA 1872	O	CTD-3187F8.11	20201124	-
9606	105372446	LOC105372446	-	-	-	19	19q13.41	uncharacterized LOC105372446	ncRNA	-	-	-	CTD-2616J11.14|CTD-2616J11.3	20201124	-
9606	105372448	LOC105372448	-	-	-	19	19q13.41	uncharacterized LOC105372448	ncRNA	-	-	-	-	20201124	-
9606	105372449	LOC105372449	-	-	-	19	19q13.41	uncharacterized LOC105372449	ncRNA	-	-	-	-	20201124	-
9606	105372451	LOC105372451	-	-	-	19	19q13.41	uncharacterized LOC105372451	ncRNA	-	-	-	-	20201124	-
9606	105372452	LOC105372452	-	-	-	19	19q13.41	uncharacterized LOC105372452	ncRNA	-	-	-	-	20201124	-
9606	105372453	LOC105372453	-	-	-	19	19q13.41	uncharacterized LOC105372453	ncRNA	-	-	-	-	20201124	-
9606	105372457	MYADM-AS1	-	-	HGNC:HGNC:40384	19	19q13.42	MYADM antisense RNA 1	ncRNA	MYADM-AS1	MYADM antisense RNA 1	O	-	20201124	-
9606	105372460	LOC105372460	-	-	-	19	19q13.42	uncharacterized LOC105372460	ncRNA	-	-	-	-	20201124	-
9606	105372461	LOC105372461	-	-	-	19	19q13.42	uncharacterized LOC105372461	ncRNA	-	-	-	-	20201124	-
9606	105372462	LOC105372462	-	-	-	19	19q13.42	uncharacterized LOC105372462	ncRNA	-	-	-	-	20201124	-
9606	105372465	LOC105372465	-	-	-	19	19q13.42	uncharacterized LOC105372465	ncRNA	-	-	-	-	20201124	-
9606	105372468	LOC105372468	-	-	-	19	19q13.43	uncharacterized LOC105372468	ncRNA	-	-	-	-	20201124	-
9606	105372470	LOC105372470	-	-	-	19	19q13.43	uncharacterized LOC105372470	ncRNA	-	-	-	-	20201124	-
9606	105372471	LOC105372471	-	-	-	19	19q13.43	uncharacterized LOC105372471	ncRNA	-	-	-	-	20201124	-
9606	105372472	LOC105372472	-	-	-	19	19q13.43	uncharacterized LOC105372472	ncRNA	-	-	-	-	20201124	-
9606	105372473	LOC105372473	-	-	-	19	19q13.43	uncharacterized LOC105372473	ncRNA	-	-	-	-	20201124	-
9606	105372475	LOC105372475	-	-	-	19	19q13.43	uncharacterized LOC105372475	ncRNA	-	-	-	-	20201124	-
9606	105372476	ZNF460-AS1	-	-	HGNC:HGNC:53774|Ensembl:ENSG00000267871	19	19q13.43	ZNF460 antisense RNA 1	ncRNA	ZNF460-AS1	ZNF460 antisense RNA 1	O	CTC-444N24.6	20201124	-
9606	105372478	LOC105372478	-	-	-	19	19q13.43	taste receptor type 1 member 2-like	protein-coding	-	-	-	taste receptor type 1 member 2-like	20201124	-
9606	105372479	LOC105372479	-	-	-	19	19q13.43	uncharacterized LOC105372479	ncRNA	-	-	-	-	20201124	-
9606	105372480	LOC105372480	-	-	-	19	19q13.43	uncharacterized LOC105372480	ncRNA	-	-	-	-	20201124	-
9606	105372481	ERVK3-1	-	-	HGNC:HGNC:30466|Ensembl:ENSG00000142396	19	19q13.43	endogenous retrovirus group K3 member 1	ncRNA	ERVK3-1	endogenous retrovirus group K3 member 1	O	HERV-K(HML6-1)	20201124	-
9606	105372482	ZNF8-DT	-	-	HGNC:HGNC:55280|Ensembl:ENSG00000268516	19	19q13.43	ZNF8 divergent transcript	ncRNA	ZNF8-DT	ZNF8 divergent transcript	O	CTD-3138B18.5	20201124	-
9606	105372483	ZNF497-AS1	-	-	HGNC:HGNC:55277	19	19q13.43	ZNF497 antisense RNA 1	ncRNA	ZNF497-AS1	ZNF497 antisense RNA 1	O	CTD-2619J13.3	20201124	-
9606	105372484	LOC105372484	-	-	-	19	19q13.43	uncharacterized LOC105372484	ncRNA	-	-	-	-	20201124	-
9606	105372485	LOC105372485	-	-	-	19	19q13.43	uncharacterized LOC105372485	ncRNA	-	-	-	-	20201124	-
9606	105372486	LOC105372486	-	-	-	19	19q13.43	uncharacterized LOC105372486	ncRNA	-	-	-	-	20201124	-
9606	105372489	SERTAD3-AS1	-	-	HGNC:HGNC:55281	19	19q13.2	SERTAD3 antisense RNA 1	ncRNA	SERTAD3-AS1	SERTAD3 antisense RNA 1	O	CTC-492K19.4	20201124	-
9606	105372491	LOC105372491	-	-	-	20	20p13	uncharacterized LOC105372491	ncRNA	-	-	-	-	20201124	-
9606	105372492	LOC105372492	-	-	-	20	20p13	uncharacterized LOC105372492	ncRNA	-	-	-	-	20201124	-
9606	105372493	LOC105372493	-	-	Ensembl:ENSG00000286787	20	20p13	uncharacterized LOC105372493	ncRNA	-	-	-	-	20201124	-
9606	105372494	LOC105372494	-	-	-	20	20p13	uncharacterized LOC105372494	ncRNA	-	-	-	-	20201124	-
9606	105372496	LOC105372496	-	-	-	20	20p13	uncharacterized LOC105372496	ncRNA	-	-	-	-	20201124	-
9606	105372497	LOC105372497	-	-	-	20	20p13	uncharacterized LOC105372497	ncRNA	-	-	-	-	20201124	-
9606	105372498	LOC105372498	-	-	-	20	20p13	uncharacterized LOC105372498	ncRNA	-	-	-	-	20201124	-
9606	105372499	LOC105372499	-	-	-	20	20p13	uncharacterized LOC105372499	ncRNA	-	-	-	-	20201124	-
9606	105372501	LOC105372501	-	-	-	20	20p13	uncharacterized LOC105372501	ncRNA	-	-	-	-	20201124	-
9606	105372502	LOC105372502	-	-	-	20	20p13	uncharacterized LOC105372502	ncRNA	-	-	-	-	20201124	-
9606	105372503	LOC105372503	-	-	-	20	20p13	uncharacterized LOC105372503	ncRNA	-	-	-	-	20201124	-
9606	105372504	LOC105372504	-	-	-	20	20p13	uncharacterized LOC105372504	ncRNA	-	-	-	-	20201124	-
9606	105372505	LOC105372505	-	-	-	20	20p13	uncharacterized LOC105372505	ncRNA	-	-	-	-	20201124	-
9606	105372506	LOC105372506	-	-	-	20	20p13	uncharacterized LOC105372506	ncRNA	-	-	-	-	20201124	-
9606	105372507	LOC105372507	-	-	-	20	20p13	uncharacterized LOC105372507	ncRNA	-	-	-	-	20201124	-
9606	105372508	LOC105372508	-	-	-	20	20p13	uncharacterized LOC105372508	ncRNA	-	-	-	-	20201124	-
9606	105372509	LOC105372509	-	-	-	20	20p13	uncharacterized LOC105372509	ncRNA	-	-	-	-	20201124	-
9606	105372510	LOC105372510	-	-	-	20	20p13	uncharacterized LOC105372510	ncRNA	-	-	-	-	20201124	-
9606	105372511	LOC105372511	-	-	-	20	20p13	uncharacterized LOC105372511	ncRNA	-	-	-	-	20201124	-
9606	105372513	LOC105372513	-	-	-	20	20p12.3	uncharacterized LOC105372513	ncRNA	-	-	-	-	20201124	-
9606	105372514	LOC105372514	-	-	-	20	20p12.3	uncharacterized LOC105372514	ncRNA	-	-	-	-	20201124	-
9606	105372516	LINC01713	-	-	HGNC:HGNC:52500	20	20p12.3	long intergenic non-protein coding RNA 1713	ncRNA	LINC01713	long intergenic non-protein coding RNA 1713	O	-	20201124	-
9606	105372517	LOC105372517	-	-	-	20	20p12.3	uncharacterized LOC105372517	ncRNA	-	-	-	-	20201124	-
9606	105372518	LOC105372518	-	-	-	20	20p12.3	uncharacterized LOC105372518	ncRNA	-	-	-	-	20201124	-
9606	105372520	LOC105372520	-	-	-	20	20p12.3	uncharacterized LOC105372520	ncRNA	-	-	-	-	20201124	-
9606	105372521	LOC105372521	-	-	-	20	20p12.3	uncharacterized LOC105372521	ncRNA	-	-	-	-	20201124	-
9606	105372522	LOC105372522	-	-	-	20	20p12.3	uncharacterized LOC105372522	ncRNA	-	-	-	-	20201124	-
9606	105372523	LOC105372523	-	-	-	20	20p12.2	uncharacterized LOC105372523	ncRNA	-	-	-	-	20201124	-
9606	105372524	LOC105372524	-	-	-	20	20p12.2	uncharacterized LOC105372524	ncRNA	-	-	-	-	20201124	-
9606	105372525	LOC105372525	-	-	-	20	20p12.2	uncharacterized LOC105372525	ncRNA	-	-	-	-	20201124	-
9606	105372527	LOC105372527	-	-	-	20	20p12.2	uncharacterized LOC105372527	ncRNA	-	-	-	-	20201124	-
9606	105372528	LOC105372528	-	-	-	20	20p12.2	uncharacterized LOC105372528	ncRNA	-	-	-	-	20201124	-
9606	105372529	LOC105372529	-	-	-	20	20p12.2	uncharacterized LOC105372529	ncRNA	-	-	-	-	20201124	-
9606	105372530	LOC105372530	-	-	-	20	20p12.2	uncharacterized LOC105372530	ncRNA	-	-	-	-	20201124	-
9606	105372531	LOC105372531	-	-	-	20	20p12.2	uncharacterized LOC105372531	ncRNA	-	-	-	-	20201124	-
9606	105372532	LOC105372532	-	-	-	20	20p12.1	uncharacterized LOC105372532	ncRNA	-	-	-	-	20201124	-
9606	105372535	LOC105372535	-	-	-	20	20p12.1	uncharacterized LOC105372535	ncRNA	-	-	-	-	20201124	-
9606	105372539	LOC105372539	-	-	-	20	20p12.1	uncharacterized LOC105372539	ncRNA	-	-	-	-	20201124	-
9606	105372541	LOC105372541	-	-	-	20	20p12.1	uncharacterized LOC105372541	ncRNA	-	-	-	-	20201124	-
9606	105372542	LOC105372542	-	-	-	20	20p12.1	uncharacterized LOC105372542	ncRNA	-	-	-	-	20201124	-
9606	105372544	LOC105372544	-	-	-	20	20p12.1	uncharacterized LOC105372544	ncRNA	-	-	-	-	20201124	-
9606	105372545	LOC105372545	-	-	-	20	20p12.1	uncharacterized LOC105372545	ncRNA	-	-	-	-	20201124	-
9606	105372546	LOC105372546	-	-	-	20	20p12.1	uncharacterized LOC105372546	ncRNA	-	-	-	-	20201124	-
9606	105372547	LOC105372547	-	-	-	20	20p12.1	uncharacterized LOC105372547	ncRNA	-	-	-	-	20201124	-
9606	105372548	LOC105372548	-	-	-	20	20p12.1	uncharacterized LOC105372548	ncRNA	-	-	-	-	20201124	-
9606	105372549	LOC105372549	-	-	-	20	20p11.23	uncharacterized LOC105372549	ncRNA	-	-	-	-	20201124	-
9606	105372550	ZNF133-AS1	-	-	HGNC:HGNC:40618	20	20p11.23	ZNF133 antisense RNA 1	ncRNA	ZNF133-AS1	ZNF133 antisense RNA 1	O	-	20201124	-
9606	105372551	LOC105372551	-	-	Ensembl:ENSG00000287954	20	20p11.23	uncharacterized LOC105372551	ncRNA	-	-	-	-	20201124	-
9606	105372553	LOC105372553	-	-	-	20	20p11.23	uncharacterized LOC105372553	ncRNA	-	-	-	-	20201124	-
9606	105372554	LOC105372554	-	-	-	20	20p11.23	uncharacterized LOC105372554	ncRNA	-	-	-	-	20201124	-
9606	105372555	LOC105372555	-	-	-	20	20p11.23	uncharacterized LOC105372555	ncRNA	-	-	-	-	20201124	-
9606	105372556	LINC00237	-	NCRNA00237	MIM:614992|HGNC:HGNC:38166|Ensembl:ENSG00000225127	20	20p11.23	long intergenic non-protein coding RNA 237	ncRNA	LINC00237	long intergenic non-protein coding RNA 237	O	-	20201124	-
9606	105372558	LOC105372558	-	-	-	20	20p11.22	uncharacterized LOC105372558	ncRNA	-	-	-	-	20201124	-
9606	105372560	LOC105372560	-	-	-	20	20p11.22	uncharacterized LOC105372560	ncRNA	-	-	-	-	20201124	-
9606	105372561	LOC105372561	-	-	-	20	20p11.22	uncharacterized LOC105372561	ncRNA	-	-	-	-	20201124	-
9606	105372562	LOC105372562	-	-	-	20	20p11.21	uncharacterized LOC105372562	ncRNA	-	-	-	-	20201124	-
9606	105372563	LOC105372563	-	-	-	20	20p11.21	uncharacterized LOC105372563	ncRNA	-	-	-	-	20201124	-
9606	105372564	LOC105372564	-	-	-	20	20p11.21	uncharacterized LOC105372564	ncRNA	-	-	-	-	20201124	-
9606	105372566	LINC01747	-	-	HGNC:HGNC:52536	20	20p11.21	long intergenic non-protein coding RNA 1747	ncRNA	LINC01747	long intergenic non-protein coding RNA 1747	O	-	20201124	-
9606	105372567	LOC105372567	-	-	-	20	20p11.21	uncharacterized LOC105372567	ncRNA	-	-	-	-	20201124	-
9606	105372568	LOC105372568	-	-	-	20	20p11.21	uncharacterized LOC105372568	ncRNA	-	-	-	-	20201124	-
9606	105372571	LOC105372571	-	-	-	20	20p11.21	uncharacterized LOC105372571	ncRNA	-	-	-	-	20201124	-
9606	105372572	NXT1-AS1	-	-	HGNC:HGNC:40734	20	20p11.21	NXT1 antisense RNA 1	ncRNA	NXT1-AS1	NXT1 antisense RNA 1	O	-	20201124	-
9606	105372573	LOC105372573	-	-	Ensembl:ENSG00000286117	20	20p11.21	uncharacterized LOC105372573	ncRNA	-	-	-	-	20201124	-
9606	105372574	LOC105372574	-	-	-	20	20p11.21	uncharacterized LOC105372574	ncRNA	-	-	-	-	20201124	-
9606	105372575	LOC105372575	-	-	-	20	20p11.21	uncharacterized LOC105372575	ncRNA	-	-	-	-	20201124	-
9606	105372576	LOC105372576	-	WAKMAR1	MIM:618507	20	20p11.21	uncharacterized LOC105372576	ncRNA	-	-	-	wound and keratinocyte migration-associated lncRNA 1	20201124	-
9606	105372577	LOC105372577	-	-	-	20	20p11.21	uncharacterized LOC105372577	ncRNA	-	-	-	-	20201124	-
9606	105372578	LOC105372578	-	-	-	20	20p11.21	uncharacterized LOC105372578	ncRNA	-	-	-	-	20201124	-
9606	105372579	LOC105372579	-	-	-	20	20p11.21	uncharacterized LOC105372579	ncRNA	-	-	-	-	20201124	-
9606	105372580	LOC105372580	-	-	-	20	20p11.21	uncharacterized LOC105372580	ncRNA	-	-	-	-	20200313	-
9606	105372581	LOC105372581	-	-	-	20	20p11.21	uncharacterized LOC105372581	ncRNA	-	-	-	-	20201124	-
9606	105372582	LOC105372582	-	-	-	20	20p11.1	uncharacterized LOC105372582	ncRNA	-	-	-	-	20201124	-
9606	105372585	LOC105372585	-	-	-	20	20p11.21	translation initiation factor IF-2-like	protein-coding	-	-	-	uncharacterized protein LOC105372585	20201124	-
9606	105372586	LOC105372586	-	-	-	20	20q11.1	uncharacterized LOC105372586	ncRNA	-	-	-	-	20201124	-
9606	105372587	FAM242A	-	LINC01598	HGNC:HGNC:51597	20	20q11.1	family with sequence similarity 242 member A	ncRNA	FAM242A	family with sequence similarity 242 member A	O	TCONS_00028363|long intergenic non-protein coding RNA 1598	20201124	-
9606	105372588	LOC105372588	-	-	-	20	20q11.21	uncharacterized LOC105372588	ncRNA	-	-	-	-	20201124	-
9606	105372589	BCL2L1-AS1	-	-	HGNC:HGNC:40095	20	20q11.21	BCL2L1 antisense RNA 1	ncRNA	BCL2L1-AS1	BCL2L1 antisense RNA 1	O	-	20201124	-
9606	105372592	LOC105372592	-	-	-	20	20q11.21	uncharacterized LOC105372592	ncRNA	-	-	-	-	20201124	-
9606	105372593	LOC105372593	-	-	-	20	20q11.21	uncharacterized LOC105372593	ncRNA	-	-	-	-	20201124	-
9606	105372594	LOC105372594	-	-	-	20	20q11.21	uncharacterized LOC105372594	ncRNA	-	-	-	-	20201124	-
9606	105372599	LOC105372599	-	-	-	20	20q11.22	uncharacterized LOC105372599	ncRNA	-	-	-	-	20201124	-
9606	105372602	LOC105372602	-	-	-	20	20q11.23	uncharacterized LOC105372602	ncRNA	-	-	-	-	20201124	-
9606	105372606	LOC105372606	-	-	-	20	20q11.23	uncharacterized LOC105372606	ncRNA	-	-	-	-	20201124	-
9606	105372608	LINC01746	-	-	HGNC:HGNC:52534	20	20q11.23	long intergenic non-protein coding RNA 1746	ncRNA	LINC01746	long intergenic non-protein coding RNA 1746	O	-	20201124	-
9606	105372609	LOC105372609	-	-	-	20	20q11.23	uncharacterized LOC105372609	ncRNA	-	-	-	-	20201124	-
9606	105372613	LOC105372613	-	-	-	20	20q12	uncharacterized LOC105372613	ncRNA	-	-	-	-	20201124	-
9606	105372614	LOC105372614	-	-	-	20	20q12	uncharacterized LOC105372614	ncRNA	-	-	-	-	20201124	-
9606	105372616	LOC105372616	-	-	-	20	20q12	uncharacterized LOC105372616	ncRNA	-	-	-	-	20201124	-
9606	105372617	LOC105372617	-	-	-	20	20q12	uncharacterized LOC105372617	ncRNA	-	-	-	-	20201124	-
9606	105372618	LOC105372618	-	-	-	20	20q12	uncharacterized LOC105372618	ncRNA	-	-	-	-	20201124	-
9606	105372620	LOC105372620	-	-	-	20	20q12	uncharacterized LOC105372620	ncRNA	-	-	-	-	20201124	-
9606	105372621	LOC105372621	-	-	-	20	20q12	uncharacterized LOC105372621	ncRNA	-	-	-	-	20201124	-
9606	105372622	LOC105372622	-	-	-	20	20q12	uncharacterized LOC105372622	ncRNA	-	-	-	-	20201124	-
9606	105372623	LOC105372623	-	-	-	20	20q12	uncharacterized LOC105372623	ncRNA	-	-	-	-	20201124	-
9606	105372624	LOC105372624	-	-	-	20	20q12	uncharacterized LOC105372624	ncRNA	-	-	-	-	20201124	-
9606	105372625	LOC105372625	-	-	-	20	20q13.12	uncharacterized LOC105372625	ncRNA	-	-	-	-	20201124	-
9606	105372626	LINC01728	-	-	HGNC:HGNC:52516|Ensembl:ENSG00000233277	20	20q13.12	long intergenic non-protein coding RNA 1728	ncRNA	LINC01728	long intergenic non-protein coding RNA 1728	O	-	20201124	-
9606	105372629	LOC105372629	-	-	-	20	20q13.12	uncharacterized LOC105372629	ncRNA	-	-	-	-	20201124	-
9606	105372630	LOC105372630	-	-	-	20	20q13.12	uncharacterized LOC105372630	ncRNA	-	-	-	-	20201124	-
9606	105372631	LOC105372631	-	-	-	20	20q13.12	uncharacterized LOC105372631	ncRNA	-	-	-	-	20201124	-
9606	105372632	LOC105372632	-	-	-	20	20q13.12	uncharacterized LOC105372632	ncRNA	-	-	-	-	20201124	-
9606	105372633	LOC105372633	-	-	-	20	20q13.12	uncharacterized LOC105372633	ncRNA	-	-	-	-	20201124	-
9606	105372636	LOC105372636	-	-	-	20	20q13.13	uncharacterized LOC105372636	ncRNA	-	-	-	-	20201124	-
9606	105372637	LOC105372637	-	-	-	20	20q13.13	uncharacterized LOC105372637	ncRNA	-	-	-	-	20201124	-
9606	105372639	LOC105372639	-	-	-	20	20q13.13	uncharacterized LOC105372639	ncRNA	-	-	-	-	20201124	-
9606	105372640	LOC105372640	-	-	-	20	20q13.13	uncharacterized LOC105372640	ncRNA	-	-	-	-	20201124	-
9606	105372641	LOC105372641	-	-	-	20	20q13.13	uncharacterized LOC105372641	ncRNA	-	-	-	-	20201124	-
9606	105372643	LOC105372643	-	-	-	20	20q13.13	uncharacterized LOC105372643	ncRNA	-	-	-	-	20201124	-
9606	105372645	LOC105372645	-	-	-	20	20q13.13	uncharacterized LOC105372645	ncRNA	-	-	-	-	20201124	-
9606	105372646	LOC105372646	-	-	-	20	20q13.13	uncharacterized LOC105372646	ncRNA	-	-	-	-	20201124	-
9606	105372647	LOC105372647	-	-	-	20	20q13.13	uncharacterized LOC105372647	ncRNA	-	-	-	-	20201124	-
9606	105372648	LOC105372648	-	-	-	20	20q13.13	uncharacterized LOC105372648	ncRNA	-	-	-	-	20201124	-
9606	105372649	LOC105372649	-	-	-	20	20q13.13	uncharacterized LOC105372649	ncRNA	-	-	-	-	20201124	-
9606	105372651	LOC105372651	-	-	-	20	20q13.13	uncharacterized LOC105372651	ncRNA	-	-	-	-	20201124	-
9606	105372652	LOC105372652	-	-	-	20	20q13.13	uncharacterized LOC105372652	ncRNA	-	-	-	-	20201124	-
9606	105372653	LOC105372653	-	-	-	20	20q13.13	uncharacterized LOC105372653	ncRNA	-	-	-	-	20201124	-
9606	105372654	LOC105372654	-	-	-	20	20q13.13	uncharacterized LOC105372654	ncRNA	-	-	-	-	20201124	-
9606	105372655	LOC105372655	-	-	-	20	20q13.13	uncharacterized LOC105372655	ncRNA	-	-	-	-	20201124	-
9606	105372656	LOC105372656	-	-	-	20	20q13.13	uncharacterized LOC105372656	ncRNA	-	-	-	-	20201124	-
9606	105372657	LOC105372657	-	-	-	20	20q13.13	uncharacterized LOC105372657	ncRNA	-	-	-	-	20201124	-
9606	105372659	LOC105372659	-	-	-	20	20q13.13	uncharacterized LOC105372659	ncRNA	-	-	-	-	20201124	-
9606	105372661	LOC105372661	-	-	-	20	20q13.13	uncharacterized LOC105372661	ncRNA	-	-	-	-	20201124	-
9606	105372662	LOC105372662	-	-	-	20	20q13.13	uncharacterized LOC105372662	ncRNA	-	-	-	-	20201124	-
9606	105372663	LOC105372663	-	-	-	20	20q13.2	uncharacterized LOC105372663	ncRNA	-	-	-	-	20201124	-
9606	105372664	LOC105372664	-	-	-	20	20q13.2	uncharacterized LOC105372664	ncRNA	-	-	-	-	20201124	-
9606	105372665	LOC105372665	-	-	-	20	20q13.2	uncharacterized LOC105372665	ncRNA	-	-	-	-	20201124	-
9606	105372666	LOC105372666	-	-	-	20	20q13.2	uncharacterized LOC105372666	ncRNA	-	-	-	-	20201124	-
9606	105372667	LOC105372667	-	-	-	20	20q13.2	uncharacterized LOC105372667	ncRNA	-	-	-	-	20201124	-
9606	105372668	LOC105372668	-	-	-	20	20q13.2	uncharacterized LOC105372668	ncRNA	-	-	-	-	20201124	-
9606	105372669	LOC105372669	-	-	-	20	20q13.2	uncharacterized LOC105372669	ncRNA	-	-	-	-	20201124	-
9606	105372670	LOC105372670	-	-	-	20	20q13.2	uncharacterized LOC105372670	ncRNA	-	-	-	-	20200313	-
9606	105372671	LOC105372671	-	-	-	20	20q13.2	uncharacterized LOC105372671	ncRNA	-	-	-	-	20201124	-
9606	105372672	LOC105372672	-	-	Ensembl:ENSG00000235415	20	20q13.2	uncharacterized LOC105372672	ncRNA	-	-	-	-	20201124	-
9606	105372675	LOC105372675	-	-	-	20	20q13.2	uncharacterized LOC105372675	ncRNA	-	-	-	-	20201124	-
9606	105372676	LOC105372676	-	-	-	20	20q13.2	uncharacterized LOC105372676	ncRNA	-	-	-	-	20201124	-
9606	105372677	LOC105372677	-	-	-	20	20q13.2	uncharacterized LOC105372677	ncRNA	-	-	-	-	20201124	-
9606	105372678	LOC105372678	-	-	-	20	20q13.2	uncharacterized LOC105372678	ncRNA	-	-	-	-	20201124	-
9606	105372679	LOC105372679	-	-	-	20	20q13.2	uncharacterized LOC105372679	ncRNA	-	-	-	-	20201124	-
9606	105372680	LOC105372680	-	-	-	20	20q13.2	uncharacterized LOC105372680	ncRNA	-	-	-	-	20201124	-
9606	105372681	LOC105372681	-	-	-	20	20q13.31	uncharacterized LOC105372681	ncRNA	-	-	-	-	20201124	-
9606	105372682	LINC01716	-	-	HGNC:HGNC:52503|Ensembl:ENSG00000225657	20	20q13.31	long intergenic non-protein coding RNA 1716	ncRNA	LINC01716	long intergenic non-protein coding RNA 1716	O	-	20201124	-
9606	105372683	LOC105372683	-	-	-	20	20q13.31	uncharacterized LOC105372683	ncRNA	-	-	-	-	20201124	-
9606	105372685	LOC105372685	-	-	-	20	20q13.31	uncharacterized LOC105372685	ncRNA	-	-	-	-	20201124	-
9606	105372686	LOC105372686	-	-	-	20	20q13.31	uncharacterized LOC105372686	ncRNA	-	-	-	-	20201124	-
9606	105372687	LOC105372687	-	-	-	20	20q13.31	uncharacterized LOC105372687	ncRNA	-	-	-	-	20201124	-
9606	105372688	LOC105372688	-	-	-	20	20q13.31	uncharacterized LOC105372688	ncRNA	-	-	-	-	20201124	-
9606	105372690	LOC105372690	-	-	-	20	20q13.31	uncharacterized LOC105372690	ncRNA	-	-	-	-	20201124	-
9606	105372692	LOC105372692	-	-	-	20	20q13.31	uncharacterized LOC105372692	ncRNA	-	-	-	-	20201124	-
9606	105372693	LOC105372693	-	-	-	20	20q13.32	uncharacterized LOC105372693	ncRNA	-	-	-	-	20201124	-
9606	105372694	LOC105372694	-	-	-	20	20q13.32	uncharacterized LOC105372694	ncRNA	-	-	-	-	20201124	-
9606	105372695	LOC105372695	-	-	-	20	20q13.32	uncharacterized LOC105372695	ncRNA	-	-	-	-	20201124	-
9606	105372696	LOC105372696	-	-	-	20	20q13.32	uncharacterized LOC105372696	ncRNA	-	-	-	-	20201124	-
9606	105372697	LOC105372697	-	-	-	20	20q13.33	uncharacterized LOC105372697	ncRNA	-	-	-	-	20201124	-
9606	105372698	LOC105372698	-	-	-	20	20q13.33	uncharacterized LOC105372698	protein-coding	-	-	-	-	20201124	-
9606	105372699	LOC105372699	-	-	-	20	20q13.33	uncharacterized LOC105372699	ncRNA	-	-	-	-	20201124	-
9606	105372700	LOC105372700	-	-	-	20	20q13.33	uncharacterized LOC105372700	ncRNA	-	-	-	-	20201124	-
9606	105372701	LOC105372701	-	-	-	20	20q13.33	uncharacterized LOC105372701	ncRNA	-	-	-	-	20201124	-
9606	105372703	LOC105372703	-	-	-	20	20q13.33	uncharacterized LOC105372703	ncRNA	-	-	-	-	20201124	-
9606	105372704	LOC105372704	-	-	-	20	20q13.33	uncharacterized LOC105372704	protein-coding	-	-	-	uncharacterized protein LOC105372704	20201124	-
9606	105372705	LOC105372705	-	-	-	20	20q13.33	uncharacterized LOC105372705	ncRNA	-	-	-	-	20201124	-
9606	105372706	LOC105372706	-	-	-	20	20q13.33	uncharacterized LOC105372706	ncRNA	-	-	-	-	20201124	-
9606	105372707	LOC105372707	-	-	-	20	20q13.33	uncharacterized LOC105372707	ncRNA	-	-	-	-	20201124	-
9606	105372708	LOC105372708	-	-	-	20	20q13.33	uncharacterized LOC105372708	ncRNA	-	-	-	-	20201124	-
9606	105372709	LOC105372709	-	-	-	20	20q13.33	uncharacterized LOC105372709	ncRNA	-	-	-	-	20201124	-
9606	105372710	LOC105372710	-	-	-	20	20q13.33	uncharacterized LOC105372710	ncRNA	-	-	-	-	20201124	-
9606	105372711	LOC105372711	-	-	-	20	20q13.33	uncharacterized LOC105372711	ncRNA	-	-	-	-	20201124	-
9606	105372712	WI2-87327B8.2	-	-	-	20	20q13.33	uncharacterized WI2-87327B8.2	ncRNA	-	-	-	-	20201124	-
9606	105372714	LOC105372714	-	-	-	20	20q11.21	uncharacterized LOC105372714	protein-coding	-	-	-	uncharacterized protein LOC105372714	20201124	-
9606	105372716	LOC105372716	-	-	-	20	20q13.33	uncharacterized LOC105372716	ncRNA	-	-	-	-	20201124	-
9606	105372717	LOC105372717	-	-	-	20	20q13.33	uncharacterized LOC105372717	ncRNA	-	-	-	-	20201124	-
9606	105372718	LOC105372718	-	-	-	20	20q13.33	uncharacterized LOC105372718	ncRNA	-	-	-	-	20201124	-
9606	105372719	LOC105372719	-	-	-	20	20q13.33	uncharacterized LOC105372719	ncRNA	-	-	-	-	20201124	-
9606	105372720	KCNQ2-AS1	-	-	HGNC:HGNC:40321	20	20q13.33	KCNQ2 antisense RNA 1	ncRNA	KCNQ2-AS1	KCNQ2 antisense RNA 1	O	-	20201124	-
9606	105372721	LOC105372721	-	-	-	20	20q13.33	uncharacterized LOC105372721	ncRNA	-	-	-	-	20201124	-
9606	105372724	LOC105372724	-	-	-	20	20q13.33	uncharacterized LOC105372724	ncRNA	-	-	-	-	20201124	-
9606	105372725	LOC105372725	-	-	-	20	20q13.33	uncharacterized LOC105372725	ncRNA	-	-	-	-	20201124	-
9606	105372726	LOC105372726	-	-	-	20	20q13.33	uncharacterized LOC105372726	ncRNA	-	-	-	-	20201124	-
9606	105372727	LOC105372727	-	-	-	20	20q13.33	uncharacterized LOC105372727	ncRNA	-	-	-	-	20201124	-
9606	105372730	LINC01666	-	-	HGNC:HGNC:52454	21	21p11.2	long intergenic non-protein coding RNA 1666	ncRNA	LINC01666	long intergenic non-protein coding RNA 1666	O	bP-2189O9.3	20201124	-
9606	105372731	CDRT15P9	-	-	HGNC:HGNC:54917	21	21p11.2	CDRT15 pseudogene 9	pseudo	CDRT15P9	CDRT15 pseudogene 9	O	-	20201124	-
9606	105372733	LOC105372733	-	-	-	21	21p11.2	uncharacterized LOC105372733	ncRNA	-	-	-	-	20201124	-
9606	105372734	LOC105372734	-	-	-	21	21p11.2	uncharacterized LOC105372734	ncRNA	-	-	-	-	20201124	-
9606	105372738	LOC105372738	-	-	-	21	21q11.2	uncharacterized LOC105372738	ncRNA	-	-	-	-	20201124	-
9606	105372740	LOC105372740	-	-	-	21	21q21.1	uncharacterized LOC105372740	ncRNA	-	-	-	-	20201124	-
9606	105372741	LOC105372741	-	-	-	21	21q21.1	uncharacterized LOC105372741	ncRNA	-	-	-	-	20201124	-
9606	105372745	LOC105372745	-	-	-	21	21q21.1	uncharacterized LOC105372745	ncRNA	-	-	-	-	20201124	-
9606	105372746	LINC01683	-	C21orf40	HGNC:HGNC:52471|Ensembl:ENSG00000233480	21	21q21.1	long intergenic non-protein coding RNA 1683	ncRNA	LINC01683	long intergenic non-protein coding RNA 1683	O	-	20201124	-
9606	105372747	LOC105372747	-	-	-	21	21q21.2	uncharacterized LOC105372747	ncRNA	-	-	-	-	20201124	-
9606	105372749	LOC105372749	-	-	Ensembl:ENSG00000288094	21	21q21.2	uncharacterized LOC105372749	ncRNA	-	-	-	-	20201124	-
9606	105372750	LOC105372750	-	-	-	21	21q21.2	uncharacterized LOC105372750	ncRNA	-	-	-	-	20201124	-
9606	105372751	LINC01684	-	lnc-JAM2-6	HGNC:HGNC:52472|Ensembl:ENSG00000237484	21	21q21.2	long intergenic non-protein coding RNA 1684	ncRNA	LINC01684	long intergenic non-protein coding RNA 1684	O	-	20201124	-
9606	105372753	LOC105372753	-	-	-	21	21q21.2-q21.3	uncharacterized LOC105372753	ncRNA	-	-	-	-	20201124	-
9606	105372756	LOC105372756	-	-	-	21	21q21.3	uncharacterized LOC105372756	ncRNA	-	-	-	-	20201124	-
9606	105372757	LOC105372757	-	-	-	21	21q21.3	uncharacterized LOC105372757	ncRNA	-	-	-	-	20201124	-
9606	105372758	LOC105372758	-	-	-	21	21q21.3	uncharacterized LOC105372758	ncRNA	-	-	-	-	20201124	-
9606	105372759	LOC105372759	-	-	-	21	21q21.3	uncharacterized LOC105372759	ncRNA	-	-	-	-	20201124	-
9606	105372760	LOC105372760	-	-	-	21	21q21.3	uncharacterized LOC105372760	ncRNA	-	-	-	-	20201124	-
9606	105372762	LOC105372762	-	-	-	21	21q21.3	uncharacterized LOC105372762	ncRNA	-	-	-	-	20201124	-
9606	105372763	LINC01673	-	-	HGNC:HGNC:52461	21	21q21.3	long intergenic non-protein coding RNA 1673	ncRNA	LINC01673	long intergenic non-protein coding RNA 1673	O	-	20201124	-
9606	105372764	LOC105372764	-	-	-	21	21q21.3	uncharacterized LOC105372764	ncRNA	-	-	-	-	20201124	-
9606	105372766	LOC105372766	-	-	-	21	21q21.3	uncharacterized LOC105372766	ncRNA	-	-	-	-	20201124	-
9606	105372767	LOC105372767	-	-	-	21	21q21.3	uncharacterized LOC105372767	ncRNA	-	-	-	-	20201124	-
9606	105372768	LOC105372768	-	-	-	21	21q21.3	uncharacterized LOC105372768	ncRNA	-	-	-	-	20201124	-
9606	105372770	LOC105372770	-	-	-	21	21q21.3	uncharacterized LOC105372770	ncRNA	-	-	-	-	20201124	-
9606	105372772	LOC105372772	-	-	-	21	21q22.11	uncharacterized LOC105372772	ncRNA	-	-	-	-	20201124	-
9606	105372773	LOC105372773	-	-	-	21	21q22.11	uncharacterized LOC105372773	ncRNA	-	-	-	-	20201124	-
9606	105372774	LOC105372774	-	-	-	21	21q22.11	uncharacterized LOC105372774	ncRNA	-	-	-	-	20201124	-
9606	105372775	LOC105372775	-	-	-	21	21q22.11	uncharacterized LOC105372775	ncRNA	-	-	-	-	20201124	-
9606	105372776	LOC105372776	-	-	-	21	21q22.11	uncharacterized LOC105372776	ncRNA	-	-	-	-	20201124	-
9606	105372777	LOC105372777	-	-	-	21	21q22.11	uncharacterized LOC105372777	ncRNA	-	-	-	-	20201124	-
9606	105372779	MRAP-AS1	-	-	HGNC:HGNC:40108	21	21q22.11	MRAP antisense RNA 1	ncRNA	MRAP-AS1	MRAP antisense RNA 1	O	-	20201124	-
9606	105372782	LOC105372782	-	-	-	21	21q22.11	uncharacterized LOC105372782	ncRNA	-	-	-	-	20201124	-
9606	105372785	LOC105372785	-	-	-	21	21q22.11	uncharacterized LOC105372785	ncRNA	-	-	-	-	20201124	-
9606	105372787	LOC105372787	-	-	-	21	21q22.11	uncharacterized LOC105372787	ncRNA	-	-	-	-	20201124	-
9606	105372789	LOC105372789	-	-	-	21	21q22.11	uncharacterized LOC105372789	ncRNA	-	-	-	-	20201124	-
9606	105372790	LOC105372790	-	-	-	21	21q22.11	uncharacterized LOC105372790	ncRNA	-	-	-	-	20201124	-
9606	105372791	LOC105372791	-	-	-	21	21q22.11	uncharacterized LOC105372791	ncRNA	-	-	-	-	20201124	-
9606	105372793	LOC105372793	-	-	-	21	21q22.12	uncharacterized LOC105372793	ncRNA	-	-	-	-	20201124	-
9606	105372797	LOC105372797	-	-	-	21	21q22.13	uncharacterized LOC105372797	ncRNA	-	-	-	-	20201124	-
9606	105372798	LOC105372798	-	-	-	21	21q22.13	uncharacterized LOC105372798	protein-coding	-	-	-	uncharacterized protein LOC105372798	20201124	-
9606	105372799	KCNJ6-AS1	-	KCNJ6-IT1	HGNC:HGNC:41352	21	21q22.13	KCNJ6 antisense RNA 1	ncRNA	KCNJ6-AS1	KCNJ6 antisense RNA 1	O	KCNJ6 intronic transcript 1 (non-protein coding)	20201124	-
9606	105372801	LOC105372801	-	-	-	21	21q22.13	uncharacterized LOC105372801	ncRNA	-	-	-	-	20201124	-
9606	105372802	LOC105372802	-	-	-	21	21q22.2	uncharacterized LOC105372802	ncRNA	-	-	-	-	20201124	-
9606	105372803	LOC105372803	-	-	-	21	21q22.2	uncharacterized LOC105372803	ncRNA	-	-	-	-	20201124	-
9606	105372804	LOC105372804	-	-	-	21	21q22.2	uncharacterized LOC105372804	ncRNA	-	-	-	-	20201124	-
9606	105372808	PCSEAT	-	PRCAT38	HGNC:HGNC:54485|Ensembl:ENSG00000286027	21	21q22.3	prostate cancer expressed EZH2 associated transcript	ncRNA	PCSEAT	prostate cancer expressed EZH2 associated transcript	O	PCa specific expression and EZH2-associated transcript|prostate cancer-associated transcript 38	20201124	-
9606	105372809	LOC105372809	-	-	-	21	21q22.3	uncharacterized LOC105372809	ncRNA	-	-	-	-	20201124	-
9606	105372812	LOC105372812	-	-	-	21	21q22.3	uncharacterized LOC105372812	ncRNA	-	-	-	-	20201124	-
9606	105372813	LOC105372813	-	-	-	21	21q22.3	uncharacterized LOC105372813	ncRNA	-	-	-	-	20201124	-
9606	105372814	LOC105372814	-	-	-	21	21q22.3	uncharacterized LOC105372814	ncRNA	-	-	-	-	20201124	-
9606	105372815	LOC105372815	-	-	-	21	21q22.3	uncharacterized LOC105372815	ncRNA	-	-	-	-	20201124	-
9606	105372816	LOC105372816	-	-	-	21	21q22.3	uncharacterized LOC105372816	ncRNA	-	-	-	-	20201124	-
9606	105372817	LOC105372817	-	-	-	21	21q22.3	uncharacterized LOC105372817	ncRNA	-	-	-	-	20201124	-
9606	105372821	LOC105372821	-	-	-	21	21q22.3	uncharacterized LOC105372821	ncRNA	-	-	-	-	20201124	-
9606	105372824	LOC105372824	-	-	Ensembl:ENSG00000160209	21	21q22.3	uncharacterized LOC105372824	protein-coding	-	-	-	uncharacterized protein LOC105372824|uncharacterized protein C21orf124	20201124	-
9606	105372825	LOC105372825	-	-	-	21	21q22.3	uncharacterized LOC105372825	ncRNA	-	-	-	-	20201124	-
9606	105372826	LOC105372826	-	-	-	21	21q22.3	uncharacterized LOC105372826	ncRNA	-	-	-	-	20201124	-
9606	105372829	LOC105372829	-	-	-	21	21q22.3	uncharacterized LOC105372829	ncRNA	-	-	-	-	20201124	-
9606	105372831	CH507-9B2.8	-	-	-	21	21p12	uncharacterized CH507-9B2.8	ncRNA	-	-	-	-	20201124	-
9606	105372832	LOC105372832	-	-	-	21	21p12	uncharacterized LOC105372832	ncRNA	-	-	-	-	20201124	-
9606	105372833	DNMT3L-AS1	-	-	HGNC:HGNC:40189|Ensembl:ENSG00000232010	21	21q22.3	DNMT3L antisense RNA 1	ncRNA	DNMT3L-AS1	DNMT3L antisense RNA 1	O	-	20201124	-
9606	105372835	LOC105372835	-	-	-	21	21q22.3	uncharacterized LOC105372835	ncRNA	-	-	-	-	20201124	-
9606	105372836	LOC105372836	-	-	-	21	21q22.3	uncharacterized LOC105372836	protein-coding	-	-	-	uncharacterized protein LOC105372836	20201124	-
9606	105372838	LOC105372838	-	-	-	21	21q22.3	uncharacterized LOC105372838	ncRNA	-	-	-	-	20201124	-
9606	105372839	LOC105372839	-	-	-	21	21q22.3	uncharacterized LOC105372839	ncRNA	-	-	-	-	20201124	-
9606	105372840	LINC01694	-	-	HGNC:HGNC:52481|Ensembl:ENSG00000233922	21	21q22.3	long intergenic non-protein coding RNA 1694	ncRNA	LINC01694	long intergenic non-protein coding RNA 1694	O	-	20201124	-
9606	105372841	LOC105372841	-	-	-	21	21q22.3	uncharacterized LOC105372841	ncRNA	-	-	-	-	20201124	-
9606	105372842	LOC105372842	-	-	-	21	21q22.3	proline-rich protein 36-like	ncRNA	-	-	-	vegetative cell wall protein gp1	20201124	-
9606	105372850	LOC105372850	-	-	-	22	22q11.21	uncharacterized LOC105372850	ncRNA	-	-	-	-	20201124	-
9606	105372853	LOC105372853	-	-	-	22	22q11.21	uncharacterized LOC105372853	ncRNA	-	-	-	-	20201124	-
9606	105372857	LOC105372857	-	-	-	1	1q32.1	uncharacterized LOC105372857	ncRNA	-	-	-	-	20201124	-
9606	105372858	LOC105372858	-	-	-	22	22q11.21	uncharacterized LOC105372858	ncRNA	-	-	-	-	20201124	-
9606	105372859	LOC105372859	-	-	-	22	22q11.21	uncharacterized LOC105372859	ncRNA	-	-	-	-	20201124	-
9606	105372860	LOC105372860	-	-	-	22	22q11.21	uncharacterized LOC105372860	ncRNA	-	-	-	-	20201124	-
9606	105372861	LOC105372861	-	-	-	22	22q11.21	uncharacterized LOC105372861	ncRNA	-	-	-	-	20201124	-
9606	105372862	LOC105372862	-	-	-	22	22q11.21	uncharacterized LOC105372862	ncRNA	-	-	-	-	20201124	-
9606	105372863	LOC105372863	-	-	-	22	22q11.21	uncharacterized LOC105372863	ncRNA	-	-	-	-	20201124	-
9606	105372864	LOC105372864	-	-	-	22	22q11.21	uncharacterized LOC105372864	ncRNA	-	-	-	-	20201124	-
9606	105372869	LOC105372869	-	-	-	1	1q32.1	uncharacterized LOC105372869	ncRNA	-	-	-	-	20201124	-
9606	105372871	LOC105372871	-	-	-	22	22q11.21	uncharacterized LOC105372871	ncRNA	-	-	-	-	20201124	-
9606	105372873	LOC105372873	-	-	-	1	1q32.1	uncharacterized LOC105372873	ncRNA	-	-	-	-	20201124	-
9606	105372876	DYRK3-AS1	-	-	HGNC:HGNC:40199	1	1q32.1	DYRK3 antisense RNA 1	ncRNA	DYRK3-AS1	DYRK3 antisense RNA 1	O	-	20201124	-
9606	105372877	LOC105372877	-	-	-	1	1q32.1	uncharacterized LOC105372877	ncRNA	-	-	-	-	20201124	-
9606	105372878	LOC105372878	-	-	-	1	1q32.1	uncharacterized LOC105372878	ncRNA	-	-	-	-	20201124	-
9606	105372879	LOC105372879	-	-	-	1	1q32.1	uncharacterized LOC105372879	ncRNA	-	-	-	-	20201124	-
9606	105372880	LOC105372880	-	-	-	1	1q32.2	uncharacterized LOC105372880	ncRNA	-	-	-	-	20201124	-
9606	105372883	LINC02767	-	-	HGNC:HGNC:54287	1	1q32.2	long intergenic non-protein coding RNA 2767	ncRNA	LINC02767	long intergenic non-protein coding RNA 2767	O	-	20201124	-
9606	105372884	LOC105372884	-	-	-	1	1q32.2	uncharacterized LOC105372884	ncRNA	-	-	-	-	20201124	-
9606	105372887	LOC105372887	-	-	-	1	1q32.2	uncharacterized LOC105372887	ncRNA	-	-	-	-	20201124	-
9606	105372888	LOC105372888	-	-	-	1	1q32.2	uncharacterized LOC105372888	ncRNA	-	-	-	-	20201124	-
9606	105372889	LOC105372889	-	-	-	1	1q32.2	uncharacterized LOC105372889	ncRNA	-	-	-	-	20201124	-
9606	105372891	LINC02769	-	-	HGNC:HGNC:54289	1	1q32.2	long intergenic non-protein coding RNA 2769	ncRNA	LINC02769	long intergenic non-protein coding RNA 2769	O	-	20201124	-
9606	105372892	LOC105372892	-	-	-	1	1q32.2	uncharacterized LOC105372892	ncRNA	-	-	-	-	20201124	-
9606	105372893	LINC01717	-	-	HGNC:HGNC:52504|Ensembl:ENSG00000232812	1	1q32.2	long intergenic non-protein coding RNA 1717	ncRNA	LINC01717	long intergenic non-protein coding RNA 1717	O	-	20201124	-
9606	105372894	LINC01774	-	-	HGNC:HGNC:52564|Ensembl:ENSG00000236950	1	1q32.2	long intergenic non-protein coding RNA 1774	ncRNA	LINC01774	long intergenic non-protein coding RNA 1774	O	-	20201124	-
9606	105372895	LOC105372895	-	-	-	1	1q32.2	uncharacterized LOC105372895	ncRNA	-	-	-	-	20201124	-
9606	105372896	LOC105372896	-	-	-	1	1q32.2	uncharacterized LOC105372896	ncRNA	-	-	-	-	20201124	-
9606	105372897	LINC01696	-	-	HGNC:HGNC:52484|Ensembl:ENSG00000227940	1	1q32.2	long intergenic non-protein coding RNA 1696	ncRNA	LINC01696	long intergenic non-protein coding RNA 1696	O	-	20201124	-
9606	105372898	LOC105372898	-	-	-	1	1q32.2	uncharacterized LOC105372898	ncRNA	-	-	-	-	20201124	-
9606	105372899	LOC105372899	-	-	-	1	1q32.2	uncharacterized LOC105372899	ncRNA	-	-	-	-	20201124	-
9606	105372901	LOC105372901	-	-	-	1	1q32.2	uncharacterized LOC105372901	ncRNA	-	-	-	-	20201124	-
9606	105372902	LOC105372902	-	-	-	1	1q32.2	uncharacterized LOC105372902	ncRNA	-	-	-	-	20201124	-
9606	105372903	LOC105372903	-	-	-	1	1q32.3	uncharacterized LOC105372903	ncRNA	-	-	-	-	20201124	-
9606	105372904	LOC105372904	-	-	-	1	1q32.3	uncharacterized LOC105372904	ncRNA	-	-	-	-	20201124	-
9606	105372906	LOC105372906	-	-	-	1	1q32.3	uncharacterized LOC105372906	ncRNA	-	-	-	-	20201124	-
9606	105372907	LINC02771	-	-	HGNC:HGNC:54291|Ensembl:ENSG00000224535	1	1q32.3	long intergenic non-protein coding RNA 2771	ncRNA	LINC02771	long intergenic non-protein coding RNA 2771	O	-	20201124	-
9606	105372908	LOC105372908	-	-	-	1	1q32.3	uncharacterized LOC105372908	ncRNA	-	-	-	-	20201124	-
9606	105372911	LINC02775	-	-	HGNC:HGNC:54294	1	1q32.3	long intergenic non-protein coding RNA 2775	ncRNA	LINC02775	long intergenic non-protein coding RNA 2775	O	-	20201124	-
9606	105372912	LOC105372912	-	-	-	1	1q32.3	uncharacterized LOC105372912	ncRNA	-	-	-	-	20201124	-
9606	105372915	LOC105372915	-	-	-	1	1q41	uncharacterized LOC105372915	ncRNA	-	-	-	-	20201124	-
9606	105372916	LOC105372916	-	-	-	1	1q41	uncharacterized LOC105372916	ncRNA	-	-	-	-	20201124	-
9606	105372918	USH2A-AS1	-	-	HGNC:HGNC:40606	1	1q41	USH2A antisense RNA 1	ncRNA	USH2A-AS1	USH2A antisense RNA 1	O	-	20201124	-
9606	105372919	LOC105372919	-	-	-	1	1q41	uncharacterized LOC105372919	ncRNA	-	-	-	-	20201124	-
9606	105372920	LOC105372920	-	-	-	1	1q41	uncharacterized LOC105372920	ncRNA	-	-	-	-	20201124	-
9606	105372922	LOC105372922	-	-	-	1	1q41	uncharacterized LOC105372922	ncRNA	-	-	-	-	20201124	-
9606	105372923	LOC105372923	-	-	-	1	1q41	uncharacterized LOC105372923	ncRNA	-	-	-	-	20201124	-
9606	105372924	LOC105372924	-	-	-	1	1q41	uncharacterized LOC105372924	ncRNA	-	-	-	-	20201124	-
9606	105372925	LINC01710	-	-	HGNC:HGNC:52498	1	1q41	long intergenic non-protein coding RNA 1710	ncRNA	LINC01710	long intergenic non-protein coding RNA 1710	O	-	20201124	-
9606	105372926	LOC105372926	-	-	-	1	1q41	uncharacterized LOC105372926	ncRNA	-	-	-	-	20201124	-
9606	105372928	LOC105372928	-	-	-	1	1q41	uncharacterized LOC105372928	ncRNA	-	-	-	-	20201124	-
9606	105372929	LINC02779	-	-	HGNC:HGNC:54299	1	1q41	long intergenic non-protein coding RNA 2779	ncRNA	LINC02779	long intergenic non-protein coding RNA 2779	O	-	20201124	-
9606	105372930	LOC105372930	-	-	-	1	1q41	uncharacterized LOC105372930	ncRNA	-	-	-	-	20201124	-
9606	105372932	LOC105372932	-	-	-	1	1q41	uncharacterized LOC105372932	ncRNA	-	-	-	-	20201124	-
9606	105372934	LOC105372934	-	-	-	1	1q41	uncharacterized LOC105372934	ncRNA	-	-	-	-	20201124	-
9606	105372935	FAM247A	-	-	HGNC:HGNC:54926	22	22q11.21	family with sequence similarity 247 member A	ncRNA	FAM247A	family with sequence similarity 247 member A	O	-	20201124	-
9606	105372937	LOC105372937	-	-	Ensembl:ENSG00000286421	1	1q41	uncharacterized LOC105372937	ncRNA	-	-	-	-	20201124	-
9606	105372942	FAM247D	-	-	HGNC:HGNC:54929	22	22q11.21	family with sequence similarity 247 member D	ncRNA	FAM247D	family with sequence similarity 247 member D	O	-	20201124	-
9606	105372944	LINC01651	-	-	HGNC:HGNC:52439|Ensembl:ENSG00000279920	22	22q11.21	long intergenic non-protein coding RNA 1651	ncRNA	LINC01651	long intergenic non-protein coding RNA 1651	O	KB-1183D5.18	20201209	-
9606	105372945	LOC105372945	-	-	-	1	1q41	uncharacterized LOC105372945	ncRNA	-	-	-	-	20201124	-
9606	105372947	LOC105372947	-	-	-	22	22q11.22	uncharacterized LOC105372947	ncRNA	-	-	-	-	20201124	-
9606	105372948	LOC105372948	-	-	-	22	22q11.22	uncharacterized LOC105372948	ncRNA	-	-	-	-	20201124	-
9606	105372949	LL22NC03-102D1.18	-	-	-	22	22q11.22	uncharacterized LL22NC03-102D1.18	ncRNA	-	-	-	-	20201124	-
9606	105372950	LINC02257	-	-	HGNC:HGNC:53159|Ensembl:ENSG00000238042	1	1q41	long intergenic non-protein coding RNA 2257	ncRNA	LINC02257	long intergenic non-protein coding RNA 2257	O	-	20201124	-
9606	105372952	LOC105372952	-	-	-	22	22q11.22	uncharacterized LOC105372952	ncRNA	-	-	-	-	20201124	-
9606	105372955	LINC02557	-	-	HGNC:HGNC:53596	22	22q11.23	long intergenic non-protein coding RNA 2557	ncRNA	LINC02557	long intergenic non-protein coding RNA 2557	O	-	20201124	-
9606	105372956	LOC105372956	-	-	-	1	1q41	uncharacterized LOC105372956	ncRNA	-	-	-	-	20201124	-
9606	105372957	LOC105372957	-	-	-	22	22q11.23	uncharacterized LOC105372957	ncRNA	-	-	-	-	20201124	-
9606	105372959	LOC105372959	-	-	-	22	22q11.23	uncharacterized LOC105372959	ncRNA	-	-	-	-	20201124	-
9606	105372960	LOC105372960	-	-	-	22	22q11.23	uncharacterized LOC105372960	ncRNA	-	-	-	-	20201124	-
9606	105372962	LOC105372962	-	-	-	22	22q11.23	uncharacterized LOC105372962	ncRNA	-	-	-	-	20201124	-
9606	105372963	MYO18B-AS1	-	-	HGNC:HGNC:40831	22	22q12.1	MYO18B antisense RNA 1	ncRNA	MYO18B-AS1	MYO18B antisense RNA 1	O	CTA-125H2.2	20201124	-
9606	105372964	LOC105372964	-	-	-	22	22q12.1	uncharacterized LOC105372964	ncRNA	-	-	-	-	20201124	-
9606	105372969	LOC105372969	-	-	-	22	22q11.23	uncharacterized LOC105372969	ncRNA	-	-	-	-	20201124	-
9606	105372971	LOC105372971	-	-	Ensembl:ENSG00000229770	22	22q12.1	uncharacterized LOC105372971	ncRNA	-	-	-	CTA-796E4.4	20201124	-
9606	105372972	LINC02559	-	-	HGNC:HGNC:53598	22	22q12.1	long intergenic non-protein coding RNA 2559	ncRNA	LINC02559	long intergenic non-protein coding RNA 2559	O	-	20201124	-
9606	105372974	SEZ6L-AS1	-	-	HGNC:HGNC:40521	22	22q12.1	SEZ6L antisense RNA 1	ncRNA	SEZ6L-AS1	SEZ6L antisense RNA 1	O	-	20201124	-
9606	105372976	LOC105372976	-	-	-	22	22q12.1	uncharacterized LOC105372976	ncRNA	-	-	-	-	20201124	-
9606	105372977	LOC105372977	-	-	-	22	22q12.1	uncharacterized LOC105372977	protein-coding	-	-	-	uncharacterized protein LOC105372977	20201124	-
9606	105372978	LINC01638	-	-	HGNC:HGNC:52425|Ensembl:ENSG00000233521	22	22q12.1	long intergenic non-protein coding RNA 1638	ncRNA	LINC01638	long intergenic non-protein coding RNA 1638	O	-	20201208	-
9606	105372979	LOC105372979	-	-	-	22	22q12.1	uncharacterized LOC105372979	ncRNA	-	-	-	-	20201124	-
9606	105372980	LOC105372980	-	-	Ensembl:ENSG00000287034	22	22q12.1	uncharacterized LOC105372980	ncRNA	-	-	-	-	20201124	-
9606	105372981	LOC105372981	-	-	-	22	22q12.1	uncharacterized LOC105372981	ncRNA	-	-	-	-	20201124	-
9606	105372984	LOC105372984	-	-	-	1	1q41	uncharacterized LOC105372984	ncRNA	-	-	-	-	20201124	-
9606	105372985	LOC105372985	-	-	-	22	22q12.2	uncharacterized LOC105372985	ncRNA	-	-	-	-	20201124	-
9606	105372988	LOC105372988	-	-	Ensembl:ENSG00000225676	22	22q12.2	uncharacterized LOC105372988	ncRNA	-	-	-	-	20201124	-
9606	105372989	LOC105372989	-	-	-	22	22q12.2	uncharacterized LOC105372989	ncRNA	-	-	-	-	20201124	-
9606	105372990	LOC105372990	-	-	-	22	22q12.2	uncharacterized LOC105372990	ncRNA	-	-	-	VLGN1945	20201124	-
9606	105372991	LOC105372991	-	-	-	22	22q12.2	uncharacterized LOC105372991	ncRNA	-	-	-	-	20201124	-
9606	105372994	LOC105372994	-	-	-	22	22q12.2	uncharacterized LOC105372994	ncRNA	-	-	-	-	20201124	-
9606	105372995	LOC105372995	-	-	-	22	22q12.2	uncharacterized LOC105372995	ncRNA	-	-	-	-	20201124	-
9606	105372997	LOC105372997	-	-	-	22	22q12.2	uncharacterized LOC105372997	ncRNA	-	-	-	-	20201124	-
9606	105372998	LOC105372998	-	-	-	22	22q12.3	uncharacterized LOC105372998	ncRNA	-	-	-	-	20201124	-
9606	105372999	LINC02558	-	-	HGNC:HGNC:53597	22	22q12.3	long intergenic non-protein coding RNA 2558	ncRNA	LINC02558	long intergenic non-protein coding RNA 2558	O	-	20201124	-
9606	105373000	LOC105373000	-	-	-	22	22q12.3	uncharacterized LOC105373000	ncRNA	-	-	-	-	20201124	-
9606	105373002	LOC105373002	-	-	-	22	22q12.3	uncharacterized LOC105373002	ncRNA	-	-	-	-	20201124	-
9606	105373003	LOC105373003	-	-	-	22	22q12.3	uncharacterized LOC105373003	ncRNA	-	-	-	-	20201124	-
9606	105373004	SYN3-AS1	-	LL22NC03-104C7.1	HGNC:HGNC:40569	22	22q12.3	SYN3 antisense RNA 1	ncRNA	SYN3-AS1	SYN3 antisense RNA 1	O	-	20201124	-
9606	105373006	LINC01640	-	-	HGNC:HGNC:52427|Ensembl:ENSG00000231253	22	22q12.3	long intergenic non-protein coding RNA 1640	ncRNA	LINC01640	long intergenic non-protein coding RNA 1640	O	-	20201124	-
9606	105373007	LOC105373007	-	-	-	22	22q12.3	uncharacterized LOC105373007	ncRNA	-	-	-	-	20201124	-
9606	105373009	LL22NC03-13G6.2	-	-	-	22	22q12.3	uncharacterized LL22NC03-13G6.2	ncRNA	-	-	-	-	20201124	-
9606	105373010	LINC01643	-	LL22NC03-86D4.1	HGNC:HGNC:52430|Ensembl:ENSG00000236052	22	22q12.3	long intergenic non-protein coding RNA 1643	ncRNA	LINC01643	long intergenic non-protein coding RNA 1643	O	-	20201124	-
9606	105373012	LOC105373012	-	-	-	22	22q12.3	uncharacterized LOC105373012	ncRNA	-	-	-	-	20201124	-
9606	105373013	LOC105373013	-	-	-	22	22q12.3	uncharacterized LOC105373013	ncRNA	-	-	-	-	20201124	-
9606	105373014	LOC105373014	-	-	-	22	22q12.3	uncharacterized LOC105373014	ncRNA	-	-	-	-	20201124	-
9606	105373015	LOC105373015	-	-	-	22	22q12.3	uncharacterized LOC105373015	ncRNA	-	-	-	-	20201124	-
9606	105373016	LOC105373016	-	-	-	22	22q12.3	uncharacterized LOC105373016	ncRNA	-	-	-	-	20201124	-
9606	105373017	LOC105373017	-	-	-	22	22q12.3	uncharacterized LOC105373017	ncRNA	-	-	-	-	20201124	-
9606	105373018	LOC105373018	-	-	-	22	22q12.3	uncharacterized LOC105373018	ncRNA	-	-	-	-	20201124	-
9606	105373019	LOC105373019	-	-	-	22	22q12.3	uncharacterized LOC105373019	ncRNA	-	-	-	-	20201124	-
9606	105373020	LOC105373020	-	-	-	22	22q12.3	uncharacterized LOC105373020	ncRNA	-	-	-	-	20201124	-
9606	105373021	LOC105373021	-	-	-	22	22q12.3	uncharacterized LOC105373021	ncRNA	-	-	-	-	20201124	-
9606	105373022	LOC105373022	-	-	-	22	22q12.3	uncharacterized LOC105373022	ncRNA	-	-	-	-	20201124	-
9606	105373023	LOC105373023	-	-	-	22	22q12.3	uncharacterized LOC105373023	ncRNA	-	-	-	-	20201124	-
9606	105373024	LOC105373024	-	-	-	22	22q13.1	uncharacterized LOC105373024	ncRNA	-	-	-	-	20201124	-
9606	105373025	LOC105373025	-	-	-	1	1q41	uncharacterized LOC105373025	ncRNA	-	-	-	-	20201124	-
9606	105373027	LOC105373027	-	-	-	22	22q13.1	uncharacterized LOC105373027	ncRNA	-	-	-	-	20201124	-
9606	105373029	LOC105373029	-	-	-	22	22q13.1	uncharacterized LOC105373029	ncRNA	-	-	-	-	20201124	-
9606	105373030	LOC105373030	-	-	-	22	22q13.1	uncharacterized LOC105373030	ncRNA	-	-	-	-	20201124	-
9606	105373031	LOC105373031	-	-	-	22	22q13.1	uncharacterized LOC105373031	ncRNA	-	-	-	-	20201124	-
9606	105373032	LOC105373032	-	-	-	22	22q13.1	uncharacterized LOC105373032	ncRNA	-	-	-	CTA-150C2.13	20201124	-
9606	105373033	LOC105373033	-	-	-	22	22q13.1	uncharacterized LOC105373033	ncRNA	-	-	-	-	20201124	-
9606	105373034	LOC105373034	-	-	-	1	1q41	uncharacterized LOC105373034	ncRNA	-	-	-	-	20201124	-
9606	105373035	LOC105373035	-	-	-	22	22q13.1	uncharacterized LOC105373035	ncRNA	-	-	-	-	20201124	-
9606	105373037	LOC105373037	-	-	-	22	22q13.1	uncharacterized LOC105373037	ncRNA	-	-	-	-	20201124	-
9606	105373038	LOC105373038	-	-	-	22	22q13.2	uncharacterized LOC105373038	ncRNA	-	-	-	-	20201124	-
9606	105373041	LOC105373041	-	-	-	1	1q41	uncharacterized LOC105373041	ncRNA	-	-	-	-	20201124	-
9606	105373042	LOC105373042	-	-	-	22	22q13.2	uncharacterized LOC105373042	ncRNA	-	-	-	-	20201124	-
9606	105373043	LOC105373043	-	-	-	22	22q13.2	uncharacterized LOC105373043	ncRNA	-	-	-	-	20201124	-
9606	105373044	LOC105373044	-	-	Ensembl:ENSG00000286491	22	22q13.2	uncharacterized LOC105373044	ncRNA	-	-	-	-	20201124	-
9606	105373046	LOC105373046	-	-	-	1	1q41	uncharacterized LOC105373046	ncRNA	-	-	-	-	20201124	-
9606	105373047	LOC105373047	-	-	-	22	22q13.2	uncharacterized LOC105373047	ncRNA	-	-	-	-	20201124	-
9606	105373051	SCUBE1-AS2	-	-	HGNC:HGNC:40633|Ensembl:ENSG00000236272	22	22q13.2	SCUBE1 antisense RNA 2	ncRNA	SCUBE1-AS2	SCUBE1 antisense RNA 2	O	-	20201124	-
9606	105373053	LOC105373053	-	-	-	22	22q13.2	uncharacterized LOC105373053	ncRNA	-	-	-	-	20201124	-
9606	105373054	LINC01639	-	-	HGNC:HGNC:52426|Ensembl:ENSG00000236117	22	22q13.2	long intergenic non-protein coding RNA 1639	ncRNA	LINC01639	long intergenic non-protein coding RNA 1639	O	-	20201124	-
9606	105373056	LOC105373056	-	-	-	1	1q42.11	uncharacterized LOC105373056	ncRNA	-	-	-	-	20201124	-
9606	105373057	LOC105373057	-	-	-	22	22q13.31	DNA-directed RNA polymerase II subunit RPB1-like	protein-coding	-	-	-	DNA-directed RNA polymerase II subunit RPB1-like	20201124	-
9606	105373058	LOC105373058	-	-	-	22	22q13.31	uncharacterized LOC105373058	ncRNA	-	-	-	-	20201124	-
9606	105373059	LOC105373059	-	-	-	22	22q13.31	uncharacterized LOC105373059	ncRNA	-	-	-	-	20201124	-
9606	105373060	LOC105373060	-	-	-	22	22q13.31	uncharacterized LOC105373060	ncRNA	-	-	-	-	20201124	-
9606	105373061	LOC105373061	-	-	-	1	1q42.11	uncharacterized LOC105373061	ncRNA	-	-	-	-	20201124	-
9606	105373062	LOC105373062	-	-	-	22	22q13.31	uncharacterized LOC105373062	ncRNA	-	-	-	-	20201124	-
9606	105373063	LOC105373063	-	-	-	22	22q13.31	uncharacterized LOC105373063	ncRNA	-	-	-	-	20201124	-
9606	105373064	LOC105373064	-	-	-	22	22q13.31	uncharacterized LOC105373064	ncRNA	-	-	-	-	20201124	-
9606	105373066	LOC105373066	-	-	-	22	22q13.31	uncharacterized LOC105373066	ncRNA	-	-	-	-	20201124	-
9606	105373067	LOC105373067	-	-	-	22	22q13.31	uncharacterized LOC105373067	ncRNA	-	-	-	-	20201124	-
9606	105373068	LOC105373068	-	-	-	22	22q13.31	uncharacterized LOC105373068	ncRNA	-	-	-	-	20201124	-
9606	105373069	LOC105373069	-	-	-	22	22q13.31	uncharacterized LOC105373069	ncRNA	-	-	-	-	20201124	-
9606	105373071	LOC105373071	-	-	-	22	22q13.31	uncharacterized LOC105373071	ncRNA	-	-	-	-	20201124	-
9606	105373074	LOC105373074	-	-	-	22	22q13.31	uncharacterized LOC105373074	ncRNA	-	-	-	-	20201124	-
9606	105373075	LOC105373075	-	-	-	22	22q13.31	uncharacterized LOC105373075	ncRNA	-	-	-	-	20201124	-
9606	105373077	LOC105373077	-	-	-	22	22q13.31	uncharacterized LOC105373077	ncRNA	-	-	-	-	20201124	-
9606	105373080	LOC105373080	-	-	-	22	22q13.32	uncharacterized LOC105373080	ncRNA	-	-	-	-	20201124	-
9606	105373081	LOC105373081	-	-	-	22	22q13.32	uncharacterized LOC105373081	ncRNA	-	-	-	-	20201124	-
9606	105373083	LOC105373083	-	-	-	22	22q13.32	uncharacterized LOC105373083	ncRNA	-	-	-	-	20201124	-
9606	105373085	LOC105373085	-	-	Ensembl:ENSG00000286381	22	22q13.32	uncharacterized LOC105373085	ncRNA	-	-	-	-	20201124	-
9606	105373086	LOC105373086	-	-	-	22	22q13.32	uncharacterized LOC105373086	ncRNA	-	-	-	-	20201124	-
9606	105373087	LOC105373087	-	-	-	22	22q13.33	uncharacterized LOC105373087	ncRNA	-	-	-	-	20201124	-
9606	105373089	LOC105373089	-	-	-	22	22q13.33	uncharacterized LOC105373089	ncRNA	-	-	-	-	20201124	-
9606	105373091	LOC105373091	-	-	-	22	22q13.33	atherin-like	protein-coding	-	-	-	atherin-like	20201124	-
9606	105373095	LOC105373095	-	-	-	22	22q13.33	uncharacterized LOC105373095	ncRNA	-	-	-	-	20201124	-
9606	105373096	LOC105373096	-	-	-	22	22q13.33	uncharacterized LOC105373096	ncRNA	-	-	-	-	20201124	-
9606	105373098	KLHDC7B-DT	-	-	HGNC:HGNC:53791	22	22q13.33	KLHDC7B divergent transcript	ncRNA	KLHDC7B-DT	KLHDC7B divergent transcript	O	CTA-384D8.35|enhancer 22	20201124	-
9606	105373100	LOC105373100	-	-	Ensembl:ENSG00000225929	22	22q13.33	uncharacterized LOC105373100	ncRNA	-	-	-	-	20201124	-
9606	105373102	LOC105373102	-	-	-	X|Y	X;Y	uncharacterized LOC105373102	protein-coding	-	-	-	uncharacterized protein LOC105373102	20201124	-
9606	105373105	LOC105373105	-	-	-	X|Y	X;Y	uncharacterized LOC105373105	ncRNA	-	-	-	-	20201124	-
9606	105373106	CNIH3-AS1	-	-	HGNC:HGNC:41163	1	1q42.12	CNIH3 antisense RNA 1	ncRNA	CNIH3-AS1	CNIH3 antisense RNA 1	O	-	20201124	-
9606	105373108	LOC105373108	-	-	-	1	1q42.12	uncharacterized LOC105373108	ncRNA	-	-	-	-	20201124	-
9606	105373109	LOC105373109	-	-	-	1	1q42.12	uncharacterized LOC105373109	ncRNA	-	-	-	-	20201124	-
9606	105373110	LINC02765	-	-	HGNC:HGNC:54285	1	1q42.12	long intergenic non-protein coding RNA 2765	ncRNA	LINC02765	long intergenic non-protein coding RNA 2765	O	-	20201124	-
9606	105373113	LINC01703	-	lncPARP1	HGNC:HGNC:52491	1	1q42.12	long intergenic non-protein coding RNA 1703	ncRNA	LINC01703	long intergenic non-protein coding RNA 1703	O	-	20201124	-
9606	105373115	LOC105373115	-	-	-	1	1q42.12	uncharacterized LOC105373115	ncRNA	-	-	-	-	20201124	-
9606	105373116	LOC105373116	-	-	-	1	1q42.12	uncharacterized LOC105373116	ncRNA	-	-	-	-	20201124	-
9606	105373117	LOC105373117	-	-	-	1	1q42.12	uncharacterized LOC105373117	ncRNA	-	-	-	-	20201124	-
9606	105373119	LOC105373119	-	-	-	1	1q42.13	uncharacterized LOC105373119	ncRNA	-	-	-	-	20201124	-
9606	105373122	LOC105373122	-	-	-	1	1q42.13	uncharacterized LOC105373122	ncRNA	-	-	-	-	20201124	-
9606	105373124	LOC105373124	-	-	-	1	1q42.13	uncharacterized LOC105373124	ncRNA	-	-	-	-	20201124	-
9606	105373125	LOC105373125	-	-	-	X	Xp22.31	uncharacterized LOC105373125	ncRNA	-	-	-	-	20201124	-
9606	105373126	LOC105373126	-	-	-	X	Xp22.2	uncharacterized LOC105373126	ncRNA	-	-	-	-	20201124	-
9606	105373131	LOC105373131	-	-	-	X	Xp22.2	uncharacterized LOC105373131	ncRNA	-	-	-	-	20201124	-
9606	105373133	LOC105373133	-	-	-	X	Xp22.2	uncharacterized LOC105373133	protein-coding	-	-	-	uncharacterized protein LOC105373133	20201124	-
9606	105373134	LOC105373134	-	-	-	X	Xp22.2	uncharacterized LOC105373134	ncRNA	-	-	-	-	20201124	-
9606	105373137	LOC105373137	-	-	-	X	Xp22.2	uncharacterized LOC105373137	ncRNA	-	-	-	-	20201124	-
9606	105373138	LOC105373138	-	-	-	X	Xp22.2	uncharacterized LOC105373138	ncRNA	-	-	-	-	20201124	-
9606	105373140	PTMAP14	-	-	HGNC:HGNC:53984	X	Xp22.2	prothymosin alpha pseudogene 14	pseudo	PTMAP14	prothymosin alpha pseudogene 14	O	-	20201124	-
9606	105373142	LOC105373142	-	-	-	X	Xp22.13	uncharacterized LOC105373142	ncRNA	-	-	-	-	20201124	-
9606	105373143	LOC105373143	-	-	-	1	1q42.13	uncharacterized LOC105373143	ncRNA	-	-	-	-	20201124	-
9606	105373144	LINC01456	-	-	HGNC:HGNC:50846|Ensembl:ENSG00000225882	X	Xp22.13	long intergenic non-protein coding RNA 1456	ncRNA	LINC01456	long intergenic non-protein coding RNA 1456	O	-	20201124	-
9606	105373146	LOC105373146	-	-	-	X	Xp22.12	uncharacterized LOC105373146	ncRNA	-	-	-	-	20201124	-
9606	105373148	LOC105373148	-	-	-	X	Xp22.11	uncharacterized LOC105373148	ncRNA	-	-	-	-	20201124	-
9606	105373150	LOC105373150	-	-	-	X	Xp21.3	uncharacterized LOC105373150	ncRNA	-	-	-	-	20201124	-
9606	105373151	LOC105373151	-	-	-	X	Xp21.3	uncharacterized LOC105373151	ncRNA	-	-	-	-	20201124	-
9606	105373152	LOC105373152	-	-	-	X	Xp21.3	uncharacterized LOC105373152	ncRNA	-	-	-	-	20201124	-
9606	105373153	LOC105373153	-	-	-	X	Xp21.1	uncharacterized LOC105373153	ncRNA	-	-	-	-	20201124	-
9606	105373154	LOC105373154	-	-	-	X	Xp21.1	myosin heavy chain IB-like	protein-coding	-	-	-	myosin heavy chain IB-like	20201124	-
9606	105373155	LOC105373155	-	-	-	X	Xp21.1	uncharacterized LOC105373155	ncRNA	-	-	-	-	20201124	-
9606	105373156	LOC105373156	-	-	-	X	Xp22.31	uncharacterized LOC105373156	ncRNA	-	-	-	-	20201124	-
9606	105373158	LINC02815	-	-	HGNC:HGNC:54347	1	1q42.13	long intergenic non-protein coding RNA 2815	ncRNA	LINC02815	long intergenic non-protein coding RNA 2815	O	-	20201124	-
9606	105373159	LOC105373159	-	-	Ensembl:ENSG00000177788	1	1q42.13	uncharacterized LOC105373159	ncRNA	-	-	-	-	20201124	-
9606	105373161	LOC105373161	-	-	-	1	1q42.13	uncharacterized LOC105373161	ncRNA	-	-	-	-	20201124	-
9606	105373162	LOC105373162	-	-	-	1	1q42.13	uncharacterized LOC105373162	ncRNA	-	-	-	-	20201124	-
9606	105373163	LOC105373163	-	-	-	1	1q42.13	uncharacterized LOC105373163	ncRNA	-	-	-	-	20201124	-
9606	105373164	LOC105373164	-	-	-	1	1q42.13	uncharacterized LOC105373164	ncRNA	-	-	-	-	20201124	-
9606	105373165	LOC105373165	-	-	-	1	1q42.2	uncharacterized LOC105373165	ncRNA	-	-	-	-	20201124	-
9606	105373167	LOC105373167	-	-	-	1	1q42.2	uncharacterized LOC105373167	ncRNA	-	-	-	-	20201124	-
9606	105373170	LOC105373170	-	-	Ensembl:ENSG00000286071	1	1q42.2	uncharacterized LOC105373170	ncRNA	-	-	-	-	20201124	-
9606	105373171	LOC105373171	-	-	-	1	1q42.2	uncharacterized LOC105373171	ncRNA	-	-	-	-	20201124	-
9606	105373172	LOC105373172	-	-	-	1	1q42.2	uncharacterized LOC105373172	ncRNA	-	-	-	-	20201124	-
9606	105373174	LOC105373174	-	-	Ensembl:ENSG00000287729	X	Xp11.4	uncharacterized LOC105373174	ncRNA	-	-	-	-	20201124	-
9606	105373175	LOC105373175	-	-	-	X	Xp11.4	uncharacterized LOC105373175	ncRNA	-	-	-	-	20201124	-
9606	105373176	LOC105373176	-	-	-	X	Xp11.4	uncharacterized LOC105373176	ncRNA	-	-	-	-	20201124	-
9606	105373177	LOC105373177	-	-	-	X	Xp11.4	uncharacterized LOC105373177	ncRNA	-	-	-	-	20201124	-
9606	105373178	LOC105373178	-	-	-	X	Xp11.4	uncharacterized LOC105373178	ncRNA	-	-	-	-	20201124	-
9606	105373180	LOC105373180	-	-	-	X	Xp11.4	uncharacterized LOC105373180	ncRNA	-	-	-	-	20201124	-
9606	105373181	LOC105373181	-	-	-	X	Xp11.4	uncharacterized LOC105373181	ncRNA	-	-	-	-	20201124	-
9606	105373182	LOC105373182	-	-	-	X	Xp11.4	uncharacterized LOC105373182	ncRNA	-	-	-	-	20201124	-
9606	105373184	LOC105373184	-	-	-	X	Xp11.4	uncharacterized LOC105373184	ncRNA	-	-	-	-	20201124	-
9606	105373185	LINC02601	-	-	HGNC:HGNC:53966|Ensembl:ENSG00000223714	X	Xp11.4	long intergenic non-protein coding RNA 2601	ncRNA	LINC02601	long intergenic non-protein coding RNA 2601	O	-	20201124	-
9606	105373186	LOC105373186	-	-	-	X	Xp11.3	uncharacterized LOC105373186	ncRNA	-	-	-	-	20201124	-
9606	105373188	LOC105373188	-	-	-	X	Xp11.3	uncharacterized LOC105373188	ncRNA	-	-	-	-	20201124	-
9606	105373190	LOC105373190	-	-	-	X	Xp11.3	uncharacterized LOC105373190	ncRNA	-	-	-	-	20201124	-
9606	105373191	LOC105373191	-	-	-	X	Xp11.3	uncharacterized LOC105373191	ncRNA	-	-	-	-	20201124	-
9606	105373193	LOC105373193	-	-	-	X	Xp11.3	uncharacterized LOC105373193	ncRNA	-	-	-	-	20201124	-
9606	105373194	LOC105373194	-	-	-	X	Xp11.3	uncharacterized LOC105373194	ncRNA	-	-	-	-	20201124	-
9606	105373195	LOC105373195	-	-	-	X	Xp11.23	uncharacterized LOC105373195	ncRNA	-	-	-	-	20201124	-
9606	105373196	LOC105373196	-	-	-	1	1q42.2	uncharacterized LOC105373196	ncRNA	-	-	-	-	20201124	-
9606	105373198	LOC105373198	-	-	-	1	1q42.2	uncharacterized LOC105373198	ncRNA	-	-	-	-	20201124	-
9606	105373199	LINC01745	-	-	HGNC:HGNC:52533|Ensembl:ENSG00000225919	1	1q42.2	long intergenic non-protein coding RNA 1745	ncRNA	LINC01745	long intergenic non-protein coding RNA 1745	O	-	20201124	-
9606	105373201	LOC105373201	-	-	-	1	1q42.2	uncharacterized LOC105373201	ncRNA	-	-	-	-	20201124	-
9606	105373202	LOC105373202	-	-	-	X	Xp11.22	uncharacterized LOC105373202	ncRNA	-	-	-	-	20201124	-
9606	105373204	LOC105373204	-	-	-	X	Xp11.22	uncharacterized LOC105373204	ncRNA	-	-	-	-	20201124	-
9606	105373205	LOC105373205	-	-	-	X	Xp11.22	uncharacterized LOC105373205	ncRNA	-	-	-	-	20201124	-
9606	105373206	LOC105373206	-	-	-	1	1q42.2	uncharacterized LOC105373206	ncRNA	-	-	-	-	20201124	-
9606	105373207	LOC105373207	-	-	-	1	1q42.3	uncharacterized LOC105373207	ncRNA	-	-	-	-	20201124	-
9606	105373208	LOC105373208	-	-	-	1	1q42.3	uncharacterized LOC105373208	ncRNA	-	-	-	-	20201124	-
9606	105373209	LOC105373209	-	-	-	1	1q42.3	uncharacterized LOC105373209	ncRNA	-	-	-	-	20201124	-
9606	105373210	LOC105373210	-	-	-	1	1q42.3	uncharacterized LOC105373210	ncRNA	-	-	-	-	20201124	-
9606	105373211	LOC105373211	-	-	-	1	1q42.3	uncharacterized LOC105373211	ncRNA	-	-	-	-	20201124	-
9606	105373212	LINC02768	-	-	HGNC:HGNC:54288	1	1q42.3	long intergenic non-protein coding RNA 2768	ncRNA	LINC02768	long intergenic non-protein coding RNA 2768	O	-	20201124	-
9606	105373215	LOC105373215	-	-	-	1	1q42.3	uncharacterized LOC105373215	ncRNA	-	-	-	-	20201124	-
9606	105373218	LOC105373218	-	-	-	1	1q43	uncharacterized LOC105373218	ncRNA	-	-	-	-	20201124	-
9606	105373220	LOC105373220	-	-	-	1	1q43	uncharacterized LOC105373220	ncRNA	-	-	-	-	20201124	-
9606	105373221	LOC105373221	-	-	-	1	-	uncharacterized LOC105373221	ncRNA	-	-	-	-	20200625	-
9606	105373222	LOC105373222	-	-	-	1	1q43	uncharacterized LOC105373222	ncRNA	-	-	-	-	20201124	-
9606	105373223	LOC105373223	-	-	-	1	1q43	uncharacterized LOC105373223	ncRNA	-	-	-	-	20201124	-
9606	105373224	LOC105373224	-	-	-	1	1q43	uncharacterized LOC105373224	ncRNA	-	-	-	-	20201124	-
9606	105373225	LOC105373225	-	-	-	1	1q43	uncharacterized LOC105373225	ncRNA	-	-	-	-	20201124	-
9606	105373228	LOC105373228	-	-	-	1	1q43	uncharacterized LOC105373228	ncRNA	-	-	-	-	20201124	-
9606	105373230	LOC105373230	-	-	-	1	1q43	uncharacterized LOC105373230	ncRNA	-	-	-	-	20201124	-
9606	105373231	LOC105373231	-	-	-	1	1q43	uncharacterized LOC105373231	ncRNA	-	-	-	-	20201124	-
9606	105373233	LOC105373233	-	-	-	1	1q43	uncharacterized LOC105373233	ncRNA	-	-	-	-	20201124	-
9606	105373234	LOC105373234	-	-	-	1	1q43	uncharacterized LOC105373234	ncRNA	-	-	-	-	20201124	-
9606	105373235	LOC105373235	-	-	-	1	1q43	uncharacterized LOC105373235	ncRNA	-	-	-	-	20201124	-
9606	105373239	LOC105373239	-	-	-	X	Xq11.2	uncharacterized LOC105373239	ncRNA	-	-	-	-	20201124	-
9606	105373240	LOC105373240	-	-	-	X	Xq12	uncharacterized LOC105373240	ncRNA	-	-	-	-	20201124	-
9606	105373241	LOC105373241	-	-	-	X	Xq12	uncharacterized LOC105373241	ncRNA	-	-	-	-	20201124	-
9606	105373242	LOC105373242	-	-	-	X	Xq13.1	uncharacterized LOC105373242	protein-coding	-	-	-	uncharacterized protein LOC105373242	20201124	-
9606	105373244	LOC105373244	-	-	-	X	Xq13.1	uncharacterized LOC105373244	protein-coding	-	-	-	uncharacterized protein LOC105373244	20201124	-
9606	105373247	LOC105373247	-	-	-	X	Xq13.1	uncharacterized LOC105373247	ncRNA	-	-	-	-	20201124	-
9606	105373249	LOC105373249	-	-	-	1	1q43	putative uncharacterized protein FLJ44672	pseudo	-	-	-	-	20201124	-
9606	105373250	LOC105373250	-	-	-	X	Xq13.1	uncharacterized LOC105373250	ncRNA	-	-	-	-	20201124	-
9606	105373251	FAM236D	-	FAM236C	HGNC:HGNC:52642|Ensembl:ENSG00000225396	X	Xq13.1	family with sequence similarity 236 member D	protein-coding	FAM236D	family with sequence similarity 236 member D	O	protein FAM236D|Protein FAM236C|family with sequence similarity 235 member D	20201124	-
9606	105373252	LOC105373252	-	-	-	X	Xq13.2	uncharacterized LOC105373252	ncRNA	-	-	-	-	20201124	-
9606	105373254	LOC105373254	-	-	-	X	Xq21.1	uncharacterized LOC105373254	ncRNA	-	-	-	-	20201124	-
9606	105373255	LOC105373255	-	-	-	1	1q43	uncharacterized LOC105373255	ncRNA	-	-	-	-	20201124	-
9606	105373258	LOC105373258	-	-	-	1	1q44	uncharacterized LOC105373258	ncRNA	-	-	-	-	20201124	-
9606	105373260	LOC105373260	-	-	-	1	1q44	uncharacterized LOC105373260	ncRNA	-	-	-	-	20201124	-
9606	105373261	LOC105373261	-	-	-	1	1q44	uncharacterized LOC105373261	ncRNA	-	-	-	-	20201124	-
9606	105373262	LOC105373262	-	-	-	1	1q44	uncharacterized LOC105373262	ncRNA	-	-	-	-	20201124	-
9606	105373264	LOC105373264	-	-	-	1	1q44	uncharacterized LOC105373264	ncRNA	-	-	-	-	20201124	-
9606	105373265	LOC105373265	-	-	-	1	1q44	uncharacterized LOC105373265	ncRNA	-	-	-	-	20201124	-
9606	105373266	LOC105373266	-	-	-	1	1q44	uncharacterized LOC105373266	ncRNA	-	-	-	-	20201124	-
9606	105373269	LOC105373269	-	-	-	1	1q44	uncharacterized LOC105373269	ncRNA	-	-	-	-	20201124	-
9606	105373270	LOC105373270	-	-	-	1	1q44	uncharacterized LOC105373270	ncRNA	-	-	-	-	20201124	-
9606	105373271	LOC105373271	-	-	-	1	1q44	uncharacterized LOC105373271	ncRNA	-	-	-	-	20201124	-
9606	105373273	LOC105373273	-	-	-	1	1q44	uncharacterized LOC105373273	ncRNA	-	-	-	-	20201124	-
9606	105373275	LOC105373275	-	-	-	1	1q44	uncharacterized LOC105373275	ncRNA	-	-	-	-	20201124	-
9606	105373277	LOC105373277	-	-	-	1	1q44	uncharacterized LOC105373277	ncRNA	-	-	-	-	20201124	-
9606	105373279	LOC105373279	-	-	-	1	1q44	uncharacterized LOC105373279	ncRNA	-	-	-	-	20201124	-
9606	105373281	LOC105373281	-	-	-	1	1q41	uncharacterized LOC105373281	ncRNA	-	-	-	-	20201124	-
9606	105373282	LOC105373282	-	-	-	X	Xq21.1	uncharacterized LOC105373282	ncRNA	-	-	-	-	20201124	-
9606	105373283	LOC105373283	-	-	-	X	Xq21.1	uncharacterized LOC105373283	ncRNA	-	-	-	-	20201124	-
9606	105373284	LOC105373284	-	-	-	X	Xq21.1	uncharacterized LOC105373284	ncRNA	-	-	-	-	20201124	-
9606	105373285	LOC105373285	-	-	-	X	Xq21.1	uncharacterized LOC105373285	ncRNA	-	-	-	-	20201124	-
9606	105373286	LOC105373286	-	-	-	X	Xq21.1	uncharacterized LOC105373286	ncRNA	-	-	-	-	20201124	-
9606	105373287	LOC105373287	-	-	-	X	Xq21.1	uncharacterized LOC105373287	ncRNA	-	-	-	-	20201124	-
9606	105373288	LOC105373288	-	-	-	X	Xq21.1	uncharacterized LOC105373288	ncRNA	-	-	-	-	20201124	-
9606	105373289	LOC105373289	-	-	Ensembl:ENSG00000286389	1	1q42.13	LOC105373289	ncRNA	-	-	-	-	20201124	-
9606	105373292	LOC105373292	-	-	-	X	Xq21.31	uncharacterized LOC105373292	ncRNA	-	-	-	-	20201124	-
9606	105373293	LOC105373293	-	-	-	X	Xq21.31	uncharacterized LOC105373293	ncRNA	-	-	-	-	20201124	-
9606	105373294	LOC105373294	-	-	-	X	Xq21.33	uncharacterized LOC105373294	ncRNA	-	-	-	-	20201124	-
9606	105373296	LOC105373296	-	-	-	X	Xq21.33	uncharacterized LOC105373296	ncRNA	-	-	-	-	20201124	-
9606	105373297	ERVFC1	-	Fc1env|HERV-Fc1env	-	X	Xq21.33	endogenous retrovirus group FC1 Env polyprotein	protein-coding	-	-	-	endogenous retrovirus group FC1 Env polyprotein|HERV-F(c)1_Xq21.33 provirus ancestral Env polyprotein|envelope polyprotein	20201124	-
9606	105373298	LOC105373298	-	-	-	X	Xq22.1	uncharacterized LOC105373298	ncRNA	-	-	-	-	20201124	-
9606	105373299	LOC105373299	-	-	Ensembl:ENSG00000286794	X	Xq22.1	uncharacterized LOC105373299	ncRNA	-	-	-	-	20201124	-
9606	105373300	LINC02589	-	-	HGNC:HGNC:53859	X	Xq22.2	long intergenic non-protein coding RNA 2589	ncRNA	LINC02589	long intergenic non-protein coding RNA 2589	O	-	20201124	-
9606	105373302	LOC105373302	-	-	-	X	Xq22.2	uncharacterized LOC105373302	ncRNA	-	-	-	-	20201124	-
9606	105373303	LOC105373303	-	-	-	X	Xq22.3	uncharacterized LOC105373303	ncRNA	-	-	-	-	20201124	-
9606	105373304	LOC105373304	-	-	-	X	Xq22.3	uncharacterized LOC105373304	ncRNA	-	-	-	-	20201124	-
9606	105373305	LOC105373305	-	-	-	X	Xq22.3	uncharacterized LOC105373305	ncRNA	-	-	-	-	20201124	-
9606	105373306	LOC105373306	-	-	-	X	Xq22.3	uncharacterized LOC105373306	ncRNA	-	-	-	-	20201124	-
9606	105373310	LOC105373310	-	-	-	X	Xq22.3	uncharacterized LOC105373310	ncRNA	-	-	-	-	20201124	-
9606	105373311	LOC105373311	-	-	-	X	Xq23	uncharacterized LOC105373311	ncRNA	-	-	-	-	20201124	-
9606	105373312	LOC105373312	-	-	-	X	Xq23	uncharacterized LOC105373312	ncRNA	-	-	-	-	20201124	-
9606	105373313	LOC105373313	-	-	-	X	Xq23	uncharacterized LOC105373313	ncRNA	-	-	-	-	20201124	-
9606	105373314	LOC105373314	-	-	-	X	Xq23	UDP-GlcNAc:betaGal beta-1,3-N-acetylglucosaminyltransferase-like protein 1	protein-coding	-	-	-	UDP-GlcNAc:betaGal beta-1,3-N-acetylglucosaminyltransferase-like protein 1	20201124	-
9606	105373320	LOC105373320	-	-	-	X	Xq23	uncharacterized LOC105373320	ncRNA	-	-	-	-	20201124	-
9606	105373323	LOC105373323	-	-	-	X	Xq24	uncharacterized LOC105373323	ncRNA	-	-	-	-	20201124	-
9606	105373324	LOC105373324	-	-	-	2	2p25.3	uncharacterized LOC105373324	ncRNA	-	-	-	-	20201124	-
9606	105373328	LOC105373328	-	-	-	X	Xq24	uncharacterized LOC105373328	ncRNA	-	-	-	-	20201124	-
9606	105373331	LOC105373331	-	-	-	X	Xq25	uncharacterized LOC105373331	ncRNA	-	-	-	-	20201124	-
9606	105373332	LOC105373332	-	-	-	X	Xq25	uncharacterized LOC105373332	ncRNA	-	-	-	-	20201124	-
9606	105373333	LOC105373333	-	-	-	X	Xq25	uncharacterized LOC105373333	ncRNA	-	-	-	-	20201124	-
9606	105373334	LOC105373334	-	-	Ensembl:ENSG00000287024	X	Xq26.1	uncharacterized LOC105373334	ncRNA	-	-	-	-	20201124	-
9606	105373335	LOC105373335	-	-	-	X	Xq26.1	uncharacterized LOC105373335	ncRNA	-	-	-	-	20201124	-
9606	105373336	LOC105373336	-	-	-	X	Xq26.1	uncharacterized LOC105373336	ncRNA	-	-	-	-	20201124	-
9606	105373338	LOC105373338	-	-	-	X	Xq26.1	uncharacterized LOC105373338	ncRNA	-	-	-	-	20201124	-
9606	105373342	LOC105373342	-	-	-	X	Xq26.3	uncharacterized LOC105373342	ncRNA	-	-	-	-	20201124	-
9606	105373343	LOC105373343	-	-	Ensembl:ENSG00000231110	X	Xq27.1	uncharacterized LOC105373343	ncRNA	-	-	-	-	20201124	-
9606	105373344	LOC105373344	-	-	-	X	Xq27.1	uncharacterized LOC105373344	ncRNA	-	-	-	-	20201124	-
9606	105373345	LOC105373345	-	-	-	X	Xq27.2	uncharacterized LOC105373345	ncRNA	-	-	-	-	20201124	-
9606	105373346	LOC105373346	-	-	-	2	2p25.3	uncharacterized LOC105373346	ncRNA	-	-	-	-	20201124	-
9606	105373347	LOC105373347	-	-	Ensembl:ENSG00000284377	X	Xq27.3	periphilin-1-like	protein-coding	-	-	-	periphilin-1-like|uncharacterized protein LOC105373347	20201124	-
9606	105373348	LOC105373348	-	-	-	X	Xq27.3	uncharacterized LOC105373348	ncRNA	-	-	-	-	20201124	-
9606	105373349	LOC105373349	-	-	-	X	Xq27.3	uncharacterized LOC105373349	ncRNA	-	-	-	-	20201124	-
9606	105373350	LINC01865	-	-	HGNC:HGNC:52684	2	2p25.3	long intergenic non-protein coding RNA 1865	ncRNA	LINC01865	long intergenic non-protein coding RNA 1865	O	-	20201124	-
9606	105373351	LOC105373351	-	-	-	2	2p25.3	uncharacterized LOC105373351	ncRNA	-	-	-	-	20201124	-
9606	105373352	LOC105373352	-	-	Ensembl:ENSG00000233633	2	2p25.3	uncharacterized LOC105373352	ncRNA	-	-	-	-	20201124	-
9606	105373354	TMEM18-DT	-	-	HGNC:HGNC:54481|Ensembl:ENSG00000233296	2	2p25.3	TMEM18 divergent transcript	ncRNA	TMEM18-DT	TMEM18 divergent transcript	O	-	20201124	-
9606	105373358	LOC105373358	-	-	-	2	2p25.3	uncharacterized LOC105373358	ncRNA	-	-	-	-	20201124	-
9606	105373359	LOC105373359	-	-	-	2	2p25.3	uncharacterized LOC105373359	ncRNA	-	-	-	-	20201124	-
9606	105373366	IDS2	-	-	-	X	Xq28	uncharacterized IDS2	ncRNA	-	-	-	-	20201124	-
9606	105373367	LOC105373367	-	-	-	X	Xq28	uncharacterized LOC105373367	ncRNA	-	-	-	-	20201124	-
9606	105373368	MAGEA4-AS1	-	-	HGNC:HGNC:53860	X	Xq28	MAGEA4 antisense RNA 1	ncRNA	MAGEA4-AS1	MAGEA4 antisense RNA 1	O	-	20201124	-
9606	105373369	LOC105373369	-	-	-	X	Xq28	uncharacterized LOC105373369	ncRNA	-	-	-	-	20201124	-
9606	105373370	LOC105373370	-	-	-	X	Xq28	uncharacterized LOC105373370	ncRNA	-	-	-	-	20201124	-
9606	105373372	LOC105373372	-	-	-	X	Xq28	uncharacterized LOC105373372	ncRNA	-	-	-	-	20201124	-
9606	105373373	LOC105373373	-	-	Ensembl:ENSG00000273877	X	Xq28	uncharacterized LOC105373373	ncRNA	-	-	-	-	20201124	-
9606	105373377	PNMA6F	-	PNMA6BL	HGNC:HGNC:53119|Ensembl:ENSG00000225110	X	Xq28	PNMA family member 6F	protein-coding	PNMA6F	PNMA family member 6F	O	paraneoplastic antigen Ma6F|paraneoplastic Ma antigen family member 6F|paraneoplastic antigen-like protein 6B	20201124	-
9606	105373378	LOC105373378	-	-	Ensembl:ENSG00000063587	X	Xq28	uncharacterized LOC105373378	ncRNA	-	-	-	-	20201124	-
9606	105373379	LOC105373379	-	-	-	X	Xq28	uncharacterized LOC105373379	ncRNA	-	-	-	-	20201124	-
9606	105373381	ECMXP	-	-	HGNC:HGNC:55152	X	Xq28	extracellular matrix protein X-linked, pseudogene	pseudo	ECMXP	extracellular matrix protein X-linked, pseudogene	O	-	20201124	-
9606	105373383	LOC105373383	-	-	Ensembl:ENSG00000260081	X	Xq28	uncharacterized LOC105373383	ncRNA	-	-	-	-	20201124	-
9606	105373384	LOC105373384	-	-	-	X	Xq28	MORF4 family-associated protein 1-like	pseudo	-	-	-	-	20201124	-
9606	105373386	LOC105373386	-	-	-	X	Xq28	uncharacterized LOC105373386	ncRNA	-	-	-	XX-FW83128A1.2	20201124	-
9606	105373387	LOC105373387	-	-	-	X	Xq28	uncharacterized LOC105373387	ncRNA	-	-	-	-	20201124	-
9606	105373389	LOC105373389	-	-	-	2	2p25.3	uncharacterized LOC105373389	ncRNA	-	-	-	-	20201124	-
9606	105373390	LOC105373390	-	-	-	2	2p25.3	uncharacterized LOC105373390	ncRNA	-	-	-	-	20201124	-
9606	105373392	LOC105373392	-	-	-	2	2p25.3	uncharacterized LOC105373392	protein-coding	-	-	-	uncharacterized protein LOC105373392	20201124	-
9606	105373393	LOC105373393	-	-	-	2	2p25.3	uncharacterized LOC105373393	ncRNA	-	-	-	-	20201124	-
9606	105373394	LOC105373394	-	-	-	2	2p25.3	uncharacterized LOC105373394	ncRNA	-	-	-	-	20201124	-
9606	105373395	LOC105373395	-	-	-	2	2p25.3	uncharacterized LOC105373395	protein-coding	-	-	-	uncharacterized protein LOC105373395	20201124	-
9606	105373397	LOC105373397	-	-	-	2	2p25.3	uncharacterized LOC105373397	ncRNA	-	-	-	-	20201124	-
9606	105373398	LOC105373398	-	-	-	2	2p25.2	uncharacterized LOC105373398	ncRNA	-	-	-	-	20201124	-
9606	105373399	LOC105373399	-	-	-	2	2p25.2	uncharacterized LOC105373399	ncRNA	-	-	-	-	20201124	-
9606	105373400	LINC01810	-	-	HGNC:HGNC:52613|Ensembl:ENSG00000237266	2	2p25.2	long intergenic non-protein coding RNA 1810	ncRNA	LINC01810	long intergenic non-protein coding RNA 1810	O	-	20201124	-
9606	105373401	LOC105373401	-	-	-	2	2p25.2	uncharacterized LOC105373401	ncRNA	-	-	-	-	20201124	-
9606	105373402	LOC105373402	-	-	-	2	2p25.2	uncharacterized LOC105373402	ncRNA	-	-	-	-	20201124	-
9606	105373404	LOC105373404	-	-	-	2	2p25.2	uncharacterized LOC105373404	ncRNA	-	-	-	-	20201124	-
9606	105373406	LOC105373406	-	-	-	2	2p25.1	uncharacterized LOC105373406	ncRNA	-	-	-	-	20201124	-
9606	105373407	LOC105373407	-	-	-	2	2p25.1	uncharacterized LOC105373407	ncRNA	-	-	-	-	20201124	-
9606	105373408	LOC105373408	-	-	-	2	2p25.1	uncharacterized LOC105373408	ncRNA	-	-	-	-	20201124	-
9606	105373409	LOC105373409	-	-	-	2	2p25.1	uncharacterized LOC105373409	ncRNA	-	-	-	-	20201124	-
9606	105373411	LOC105373411	-	-	-	2	2p25.1	uncharacterized LOC105373411	ncRNA	-	-	-	-	20201124	-
9606	105373414	LOC105373414	-	-	-	2	2p25.1	uncharacterized LOC105373414	ncRNA	-	-	-	-	20201124	-
9606	105373415	LOC105373415	-	-	-	2	2p25.1	uncharacterized LOC105373415	ncRNA	-	-	-	-	20201124	-
9606	105373416	LOC105373416	-	-	Ensembl:ENSG00000244310	2	2p25.1	uncharacterized LOC105373416	ncRNA	-	-	-	-	20201124	-
9606	105373417	LOC105373417	-	-	-	2	2p25.1	uncharacterized LOC105373417	ncRNA	-	-	-	-	20201124	-
9606	105373418	LOC105373418	-	-	-	2	2p25.1	uncharacterized LOC105373418	ncRNA	-	-	-	-	20201124	-
9606	105373419	LOC105373419	-	-	-	2	2p25.1	uncharacterized LOC105373419	ncRNA	-	-	-	-	20201124	-
9606	105373421	LOC105373421	-	-	-	2	2p25.1	uncharacterized LOC105373421	ncRNA	-	-	-	-	20201124	-
9606	105373422	LOC105373422	-	-	-	2	2p25.1	uncharacterized LOC105373422	ncRNA	-	-	-	-	20201124	-
9606	105373424	LOC105373424	-	-	-	2	2p25.1	uncharacterized LOC105373424	ncRNA	-	-	-	-	20201124	-
9606	105373426	LOC105373426	-	-	-	2	2p25.1	uncharacterized LOC105373426	ncRNA	-	-	-	-	20201124	-
9606	105373428	LOC105373428	-	-	-	2	2p25.1	uncharacterized LOC105373428	ncRNA	-	-	-	-	20201124	-
9606	105373429	LOC105373429	-	-	-	2	2p25.1	uncharacterized LOC105373429	ncRNA	-	-	-	-	20201124	-
9606	105373430	LOC105373430	-	-	-	2	2p25.1	uncharacterized LOC105373430	ncRNA	-	-	-	-	20201124	-
9606	105373431	LOC105373431	-	-	-	2	2p24.3	uncharacterized LOC105373431	ncRNA	-	-	-	-	20201124	-
9606	105373432	LOC105373432	-	-	-	2	2p24.3	uncharacterized LOC105373432	ncRNA	-	-	-	-	20201124	-
9606	105373433	LOC105373433	-	-	-	2	2p24.3	uncharacterized LOC105373433	ncRNA	-	-	-	-	20201124	-
9606	105373436	LOC105373436	-	-	-	2	2p24.3	uncharacterized LOC105373436	ncRNA	-	-	-	-	20201124	-
9606	105373437	LOC105373437	-	-	-	2	2p24.3	uncharacterized LOC105373437	ncRNA	-	-	-	-	20201124	-
9606	105373438	LOC105373438	-	-	-	2	2p24.3	uncharacterized LOC105373438	ncRNA	-	-	-	-	20201124	-
9606	105373440	LOC105373440	-	-	-	2	2p24.3	uncharacterized LOC105373440	ncRNA	-	-	-	-	20201124	-
9606	105373443	LOC105373443	-	-	-	2	2p24.3	uncharacterized LOC105373443	ncRNA	-	-	-	-	20201124	-
9606	105373444	LOC105373444	-	-	-	2	2p24.3	uncharacterized LOC105373444	ncRNA	-	-	-	-	20201124	-
9606	105373447	LOC105373447	-	-	-	2	2p24.2	uncharacterized LOC105373447	ncRNA	-	-	-	-	20201124	-
9606	105373448	LOC105373448	-	-	-	2	2p24.2	uncharacterized LOC105373448	ncRNA	-	-	-	-	20201124	-
9606	105373449	LOC105373449	-	-	-	2	2p24.2	uncharacterized LOC105373449	ncRNA	-	-	-	-	20201124	-
9606	105373450	ZPAXP	-	-	HGNC:HGNC:51635	2	2p24.2	zona pellucida glycoprotein AX, pseudogene	pseudo	ZPAXP	zona pellucida glycoprotein AX, pseudogene	O	-	20201124	-
9606	105373451	LOC105373451	-	-	-	2	2p24.2	uncharacterized LOC105373451	ncRNA	-	-	-	-	20201124	-
9606	105373454	LOC105373454	-	-	-	2	2p24.2	uncharacterized LOC105373454	ncRNA	-	-	-	-	20201124	-
9606	105373455	LOC105373455	-	-	-	2	2p24.1	uncharacterized LOC105373455	ncRNA	-	-	-	-	20201124	-
9606	105373456	LOC105373456	-	-	-	2	2p24.2	uncharacterized LOC105373456	ncRNA	-	-	-	-	20201124	-
9606	105373458	LOC105373458	-	-	-	2	2p24.1	uncharacterized LOC105373458	ncRNA	-	-	-	-	20201124	-
9606	105373459	LOC105373459	-	-	-	2	2p24.1	uncharacterized LOC105373459	ncRNA	-	-	-	-	20201124	-
9606	105373460	LINC01808	-	-	HGNC:HGNC:52611	2	2p24.1	long intergenic non-protein coding RNA 1808	ncRNA	LINC01808	long intergenic non-protein coding RNA 1808	O	-	20201124	-
9606	105373461	LOC105373461	-	-	-	2	2p24.1	uncharacterized LOC105373461	ncRNA	-	-	-	-	20201124	-
9606	105373463	LAPTM4A-DT	-	-	HGNC:HGNC:54382	2	2p24.1	LAPTM4A divergent transcript	ncRNA	LAPTM4A-DT	LAPTM4A divergent transcript	O	-	20201124	-
9606	105373465	LOC105373465	-	-	-	2	2p24.1	uncharacterized LOC105373465	ncRNA	-	-	-	-	20201124	-
9606	105373466	LOC105373466	-	-	-	2	2p24.1	uncharacterized LOC105373466	ncRNA	-	-	-	-	20201124	-
9606	105373467	LOC105373467	-	-	-	1	1q21.1	uncharacterized LOC105373467	ncRNA	-	-	-	-	20201124	-
9606	105373475	LOC105373475	-	-	-	1	1q41	uncharacterized LOC105373475	ncRNA	-	-	-	-	20201124	-
9606	105373479	LOC105373479	-	-	-	2	2p25.3	uncharacterized LOC105373479	ncRNA	-	-	-	-	20201124	-
9606	105373480	LOC105373480	-	-	-	2	2p25.3	uncharacterized LOC105373480	ncRNA	-	-	-	-	20201124	-
9606	105373481	LOC105373481	-	-	-	2	2p25.3	uncharacterized LOC105373481	ncRNA	-	-	-	-	20201124	-
9606	105373484	LOC105373484	-	-	-	2	2p24.3	uncharacterized LOC105373484	ncRNA	-	-	-	-	20201124	-
9606	105373485	LOC105373485	-	-	-	2	2p24.3	uncharacterized LOC105373485	ncRNA	-	-	-	-	20201124	-
9606	105373487	LOC105373487	-	-	-	2	2q11.1	uncharacterized LOC105373487	ncRNA	-	-	-	-	20201124	-
9606	105373488	LOC105373488	-	-	-	2	2q11.1	uncharacterized LOC105373488	ncRNA	-	-	-	-	20201124	-
9606	105373490	LOC105373490	-	-	-	2	2q11.1	uncharacterized LOC105373490	ncRNA	-	-	-	-	20201124	-
9606	105373492	LOC105373492	-	-	-	2	2q11.1	uncharacterized LOC105373492	ncRNA	-	-	-	-	20201124	-
9606	105373493	LOC105373493	-	-	-	2	2q11.2	uncharacterized LOC105373493	ncRNA	-	-	-	-	20201124	-
9606	105373494	LOC105373494	-	-	-	2	2q11.2	uncharacterized LOC105373494	ncRNA	-	-	-	-	20201124	-
9606	105373496	LOC105373496	-	-	Ensembl:ENSG00000235480	2	2q11.2	uncharacterized LOC105373496	ncRNA	-	-	-	-	20201124	-
9606	105373499	LOC105373499	-	-	-	2	2q11.2	uncharacterized LOC105373499	ncRNA	-	-	-	-	20201124	-
9606	105373501	LOC105373501	-	-	-	2	2q11.2	uncharacterized LOC105373501	ncRNA	-	-	-	-	20201124	-
9606	105373504	LOC105373504	-	-	-	2	2q11.2	uncharacterized LOC105373504	ncRNA	-	-	-	-	20201124	-
9606	105373506	LOC105373506	-	-	-	2	2q11.2	uncharacterized LOC105373506	ncRNA	-	-	-	-	20201124	-
9606	105373507	LINC01849	-	-	HGNC:HGNC:52665|Ensembl:ENSG00000234988	2	2q11.2	long intergenic non-protein coding RNA 1849	ncRNA	LINC01849	long intergenic non-protein coding RNA 1849	O	-	20201124	-
9606	105373508	LOC105373508	-	-	-	2	2q11.2	uncharacterized LOC105373508	ncRNA	-	-	-	-	20201124	-
9606	105373509	BBIP1P1	-	-	HGNC:HGNC:52781	2	2q11.2	BBSome interacting protein 1 pseudogene 1	pseudo	BBIP1P1	BBSome interacting protein 1 pseudogene 1	O	-	20201124	-
9606	105373510	LOC105373510	-	-	-	2	2q11.2	uncharacterized LOC105373510	ncRNA	-	-	-	-	20201124	-
9606	105373511	LOC105373511	-	-	-	2	2q11.2	uncharacterized LOC105373511	ncRNA	-	-	-	-	20201124	-
9606	105373512	LOC105373512	-	-	-	2	2q11.2	uncharacterized LOC105373512	ncRNA	-	-	-	-	20201124	-
9606	105373514	LOC105373514	-	-	Ensembl:ENSG00000286101	2	2q11.2	uncharacterized LOC105373514	ncRNA	-	-	-	-	20201124	-
9606	105373518	LINC01796	-	-	HGNC:HGNC:52586	2	2q12.1	long intergenic non-protein coding RNA 1796	ncRNA	LINC01796	long intergenic non-protein coding RNA 1796	O	-	20201124	-
9606	105373519	LINC01935	-	-	HGNC:HGNC:52758|Ensembl:ENSG00000224095	2	2q12.1	long intergenic non-protein coding RNA 1935	ncRNA	LINC01935	long intergenic non-protein coding RNA 1935	O	-	20201124	-
9606	105373520	LOC105373520	-	-	-	2	2q12.1	uncharacterized LOC105373520	ncRNA	-	-	-	-	20201124	-
9606	105373521	LOC105373521	-	-	-	2	2q12.1	uncharacterized LOC105373521	ncRNA	-	-	-	-	20201124	-
9606	105373522	LOC105373522	-	-	-	2	2q12.1	uncharacterized LOC105373522	ncRNA	-	-	-	-	20201124	-
9606	105373523	LOC105373523	-	-	-	2	2q12.1	uncharacterized LOC105373523	ncRNA	-	-	-	-	20201124	-
9606	105373524	LOC105373524	-	-	Ensembl:ENSG00000231626	2	2q12.1	uncharacterized LOC105373524	ncRNA	-	-	-	-	20201124	-
9606	105373525	LOC105373525	-	-	Ensembl:ENSG00000236109	2	2q12.1	uncharacterized LOC105373525	ncRNA	-	-	-	-	20201124	-
9606	105373526	LOC105373526	-	-	-	2	2q12.1	uncharacterized LOC105373526	ncRNA	-	-	-	-	20201124	-
9606	105373527	LOC105373527	-	-	-	2	2q12.1	uncharacterized LOC105373527	ncRNA	-	-	-	-	20201124	-
9606	105373528	LOC105373528	-	-	-	2	2q12.1	uncharacterized LOC105373528	ncRNA	-	-	-	-	20201124	-
9606	105373529	LOC105373529	-	-	-	2	2q12.2	uncharacterized LOC105373529	ncRNA	-	-	-	-	20201124	-
9606	105373530	LOC105373530	-	-	-	2	2q12.2	uncharacterized LOC105373530	ncRNA	-	-	-	-	20201124	-
9606	105373531	LOC105373531	-	-	-	2	2q12.2	uncharacterized LOC105373531	ncRNA	-	-	-	-	20201124	-
9606	105373534	LOC105373534	-	-	-	2	2q12.2	uncharacterized LOC105373534	ncRNA	-	-	-	-	20201124	-
9606	105373535	LOC105373535	-	-	-	2	2q12.3	uncharacterized LOC105373535	ncRNA	-	-	-	-	20201124	-
9606	105373536	LINC01789	-	-	HGNC:HGNC:52578	2	2q12.3	long intergenic non-protein coding RNA 1789	ncRNA	LINC01789	long intergenic non-protein coding RNA 1789	O	-	20201124	-
9606	105373537	LINC01886	-	-	HGNC:HGNC:52705|Ensembl:ENSG00000224568	2	2q12.3	long intergenic non-protein coding RNA 1886	ncRNA	LINC01886	long intergenic non-protein coding RNA 1886	O	-	20201124	-
9606	105373538	LINC01885	-	-	HGNC:HGNC:52704	2	2q12.3	long intergenic non-protein coding RNA 1885	ncRNA	LINC01885	long intergenic non-protein coding RNA 1885	O	-	20201124	-
9606	105373539	LOC105373539	-	-	-	2	2q12.3	uncharacterized LOC105373539	ncRNA	-	-	-	-	20201124	-
9606	105373545	LOC105373545	-	-	-	2	2q13	uncharacterized LOC105373545	ncRNA	-	-	-	-	20201124	-
9606	105373547	LOC105373547	-	-	-	2	2q13	uncharacterized LOC105373547	ncRNA	-	-	-	-	20201124	-
9606	105373548	LOC105373548	-	-	-	2	2q13	uncharacterized LOC105373548	ncRNA	-	-	-	-	20201124	-
9606	105373549	LOC105373549	-	-	-	2	2q13	uncharacterized LOC105373549	ncRNA	-	-	-	-	20201124	-
9606	105373551	LOC105373551	-	-	-	2	2q13	uncharacterized LOC105373551	ncRNA	-	-	-	-	20201124	-
9606	105373552	LOC105373552	-	-	-	2	2q13	uncharacterized LOC105373552	ncRNA	-	-	-	-	20201124	-
9606	105373553	LOC105373553	-	-	-	2	2q13	uncharacterized LOC105373553	ncRNA	-	-	-	-	20201124	-
9606	105373554	LOC105373554	-	-	-	2	2q13	uncharacterized LOC105373554	ncRNA	-	-	-	-	20201124	-
9606	105373557	SOCAR	-	-	HGNC:HGNC:54421	2	2q13	serous ovarian cancer associated RNA	ncRNA	SOCAR	serous ovarian cancer associated RNA	O	-	20201124	-
9606	105373559	LOC105373559	-	-	-	2	2q13	uncharacterized LOC105373559	ncRNA	-	-	-	-	20201124	-
9606	105373560	LOC105373560	-	-	-	2	2q13	uncharacterized LOC105373560	ncRNA	-	-	-	-	20201124	-
9606	105373562	LOC105373562	-	-	-	2	2q14.1	uncharacterized LOC105373562	ncRNA	-	-	-	-	20201124	-
9606	105373563	LOC105373563	-	-	-	2	2q14.1	uncharacterized LOC105373563	ncRNA	-	-	-	-	20201124	-
9606	105373567	LOC105373567	-	-	-	2	2q14.1	uncharacterized LOC105373567	ncRNA	-	-	-	-	20201124	-
9606	105373570	LOC105373570	-	-	-	2	2q14.1	uncharacterized LOC105373570	ncRNA	-	-	-	-	20201124	-
9606	105373572	LOC105373572	-	-	-	2	2q14.1	uncharacterized LOC105373572	ncRNA	-	-	-	-	20201124	-
9606	105373574	LOC105373574	-	-	-	2	2q14.1	uncharacterized LOC105373574	ncRNA	-	-	-	-	20201124	-
9606	105373575	LOC105373575	-	-	Ensembl:ENSG00000286776	2	2q14.1	uncharacterized LOC105373575	ncRNA	-	-	-	-	20201124	-
9606	105373576	LOC105373576	-	-	-	2	2q14.1	uncharacterized LOC105373576	ncRNA	-	-	-	-	20201124	-
9606	105373578	LOC105373578	-	-	-	2	2q14.2	uncharacterized LOC105373578	ncRNA	-	-	-	-	20201124	-
9606	105373579	LOC105373579	-	-	-	2	2q14.2	uncharacterized LOC105373579	ncRNA	-	-	-	-	20201124	-
9606	105373581	LOC105373581	-	-	-	2	2q14.2	uncharacterized LOC105373581	ncRNA	-	-	-	-	20201124	-
9606	105373582	LOC105373582	-	-	-	2	2q14.2	uncharacterized LOC105373582	ncRNA	-	-	-	-	20201124	-
9606	105373583	LOC105373583	-	-	-	2	2q14.2	uncharacterized LOC105373583	ncRNA	-	-	-	-	20201124	-
9606	105373584	LOC105373584	-	-	-	2	2q14.2	uncharacterized LOC105373584	ncRNA	-	-	-	-	20201124	-
9606	105373585	LOC105373585	-	-	-	2	2q14.2	uncharacterized LOC105373585	ncRNA	-	-	-	-	20201124	-
9606	105373587	LOC105373587	-	-	-	2	2q14.2	uncharacterized LOC105373587	ncRNA	-	-	-	-	20201124	-
9606	105373588	LOC105373588	-	-	-	2	2q14.2	uncharacterized LOC105373588	ncRNA	-	-	-	-	20201124	-
9606	105373590	LOC105373590	-	-	-	2	2q14.3	uncharacterized LOC105373590	ncRNA	-	-	-	-	20201124	-
9606	105373591	LOC105373591	-	-	-	2	2q14.3	uncharacterized LOC105373591	ncRNA	-	-	-	-	20201124	-
9606	105373592	LOC105373592	-	-	-	2	2q14.3	uncharacterized LOC105373592	ncRNA	-	-	-	-	20201124	-
9606	105373593	LOC105373593	-	-	-	2	2q14.3	uncharacterized LOC105373593	ncRNA	-	-	-	-	20201124	-
9606	105373594	LOC105373594	-	-	-	2	2q14.3	uncharacterized LOC105373594	ncRNA	-	-	-	-	20201124	-
9606	105373595	LOC105373595	-	-	-	2	2q14.3	uncharacterized LOC105373595	ncRNA	-	-	-	-	20201124	-
9606	105373596	LOC105373596	-	-	-	2	2q14.3	uncharacterized LOC105373596	ncRNA	-	-	-	-	20201124	-
9606	105373597	LINC01889	-	-	HGNC:HGNC:52708	2	2q14.3	long intergenic non-protein coding RNA 1889	ncRNA	LINC01889	long intergenic non-protein coding RNA 1889	O	-	20201124	-
9606	105373598	LOC105373598	-	-	-	2	2q14.3	uncharacterized LOC105373598	ncRNA	-	-	-	-	20201124	-
9606	105373600	LINC01941	-	-	HGNC:HGNC:52764|Ensembl:ENSG00000226813	2	2q14.3	long intergenic non-protein coding RNA 1941	ncRNA	LINC01941	long intergenic non-protein coding RNA 1941	O	-	20201124	-
9606	105373601	LOC105373601	-	-	-	2	2q14.3	uncharacterized LOC105373601	ncRNA	-	-	-	-	20201124	-
9606	105373602	LOC105373602	-	-	-	2	2q14.3	uncharacterized LOC105373602	ncRNA	-	-	-	-	20201124	-
9606	105373603	LOC105373603	-	-	-	2	2q14.3	uncharacterized LOC105373603	ncRNA	-	-	-	-	20201124	-
9606	105373604	LOC105373604	-	-	-	2	2q14.3	uncharacterized LOC105373604	ncRNA	-	-	-	-	20201124	-
9606	105373605	LOC105373605	-	-	-	2	2q14.3	uncharacterized LOC105373605	ncRNA	-	-	-	-	20201124	-
9606	105373608	LOC105373608	-	-	-	2	2q14.3	uncharacterized LOC105373608	ncRNA	-	-	-	-	20201124	-
9606	105373609	LOC105373609	-	-	-	2	2q14.3	uncharacterized LOC105373609	ncRNA	-	-	-	-	20201124	-
9606	105373610	LOC105373610	-	-	-	2	2q14.3	uncharacterized LOC105373610	ncRNA	-	-	-	-	20201124	-
9606	105373611	LOC105373611	-	-	-	2	2q14.3	uncharacterized LOC105373611	ncRNA	-	-	-	-	20201124	-
9606	105373612	LOC105373612	-	-	-	2	2q21.1	uncharacterized LOC105373612	ncRNA	-	-	-	-	20201124	-
9606	105373613	LOC105373613	-	-	-	2	2q21.1	uncharacterized LOC105373613	ncRNA	-	-	-	-	20201124	-
9606	105373614	LOC105373614	-	-	-	2	2q21.1	uncharacterized LOC105373614	ncRNA	-	-	-	-	20201124	-
9606	105373615	LINC02572	-	-	HGNC:HGNC:53634|Ensembl:ENSG00000229536	2	2q21.1	long intergenic non-protein coding RNA 2572	ncRNA	LINC02572	long intergenic non-protein coding RNA 2572	O	-	20201124	-
9606	105373616	LOC105373616	-	-	-	2	2q21.1	uncharacterized LOC105373616	ncRNA	-	-	-	-	20201124	-
9606	105373617	POTEF-AS1	-	-	HGNC:HGNC:41294	2	2q21.1	POTEF antisense RNA 1	ncRNA	POTEF-AS1	POTEF antisense RNA 1	O	-	20201124	-
9606	105373618	LOC105373618	-	-	-	2	2q21.1	uncharacterized LOC105373618	ncRNA	-	-	-	-	20201124	-
9606	105373622	LOC105373622	-	-	-	2	2q21.2	uncharacterized LOC105373622	ncRNA	-	-	-	-	20201124	-
9606	105373623	LOC105373623	-	-	-	2	2q21.2	uncharacterized LOC105373623	ncRNA	-	-	-	-	20201124	-
9606	105373627	LOC105373627	-	-	-	2	2q21.2	uncharacterized LOC105373627	ncRNA	-	-	-	-	20201124	-
9606	105373628	LOC105373628	-	-	-	2	2q21.2	uncharacterized LOC105373628	ncRNA	-	-	-	-	20201124	-
9606	105373629	LOC105373629	-	-	-	2	2q21.3	uncharacterized LOC105373629	ncRNA	-	-	-	-	20201124	-
9606	105373633	LOC105373633	-	-	-	2	2q22.1	uncharacterized LOC105373633	ncRNA	-	-	-	-	20201124	-
9606	105373634	LOC105373634	-	-	-	2	2q22.1	uncharacterized LOC105373634	ncRNA	-	-	-	-	20201124	-
9606	105373635	LINC01832	-	-	HGNC:HGNC:52638	2	2q22.1	long intergenic non-protein coding RNA 1832	ncRNA	LINC01832	long intergenic non-protein coding RNA 1832	O	-	20201124	-
9606	105373636	LOC105373636	-	-	-	2	2q22.1	uncharacterized LOC105373636	ncRNA	-	-	-	-	20201124	-
9606	105373637	LOC105373637	-	-	-	2	2q22.1	uncharacterized LOC105373637	ncRNA	-	-	-	-	20201124	-
9606	105373639	LOC105373639	-	-	-	2	2q22.1	uncharacterized LOC105373639	ncRNA	-	-	-	-	20201124	-
9606	105373640	LOC105373640	-	-	-	2	2q22.1	uncharacterized LOC105373640	ncRNA	-	-	-	-	20201124	-
9606	105373641	LOC105373641	-	-	-	2	2q22.1	uncharacterized LOC105373641	ncRNA	-	-	-	-	20201124	-
9606	105373643	LOC105373643	-	-	-	2	2q22.1	uncharacterized LOC105373643	ncRNA	-	-	-	-	20201124	-
9606	105373644	LOC105373644	-	-	-	2	2q22.1	uncharacterized LOC105373644	ncRNA	-	-	-	-	20201124	-
9606	105373645	LOC105373645	-	-	-	2	2q22.1	uncharacterized LOC105373645	ncRNA	-	-	-	-	20201124	-
9606	105373647	LINC01853	-	-	HGNC:HGNC:52669	2	2q22.1	long intergenic non-protein coding RNA 1853	ncRNA	LINC01853	long intergenic non-protein coding RNA 1853	O	-	20201124	-
9606	105373648	LOC105373648	-	-	-	2	2q22.2	uncharacterized LOC105373648	ncRNA	-	-	-	-	20201124	-
9606	105373649	LOC105373649	-	-	-	2	2q22.1	uncharacterized LOC105373649	ncRNA	-	-	-	-	20201124	-
9606	105373651	LOC105373651	-	-	-	2	2q22.2	uncharacterized LOC105373651	ncRNA	-	-	-	-	20201124	-
9606	105373652	LOC105373652	-	-	-	2	2q22.2	uncharacterized LOC105373652	ncRNA	-	-	-	-	20201124	-
9606	105373654	ARHGAP15-AS1	-	-	HGNC:HGNC:40949	2	2q22.3	ARHGAP15 antisense RNA 1	ncRNA	ARHGAP15-AS1	ARHGAP15 antisense RNA 1	O	CTD-2252P21.1	20201124	-
9606	105373656	LOC105373656	-	-	-	2	2q22.3	uncharacterized LOC105373656	ncRNA	-	-	-	-	20201124	-
9606	105373662	LINC01966	-	-	HGNC:HGNC:52792	2	2q22.3	long intergenic non-protein coding RNA 1966	ncRNA	LINC01966	long intergenic non-protein coding RNA 1966	O	-	20201124	-
9606	105373663	LOC105373663	-	-	-	2	2q22.3	uncharacterized LOC105373663	ncRNA	-	-	-	-	20201124	-
9606	105373664	LOC105373664	-	-	-	2	2q22.3	uncharacterized LOC105373664	ncRNA	-	-	-	-	20201124	-
9606	105373665	LOC105373665	-	-	-	2	2q22.3	uncharacterized LOC105373665	ncRNA	-	-	-	-	20201124	-
9606	105373666	LOC105373666	-	-	-	2	2q22.3	uncharacterized LOC105373666	ncRNA	-	-	-	-	20201124	-
9606	105373667	LOC105373667	-	-	-	2	2q22.3	uncharacterized LOC105373667	ncRNA	-	-	-	-	20201124	-
9606	105373668	LOC105373668	-	-	-	2	2q22.3	uncharacterized LOC105373668	ncRNA	-	-	-	-	20201124	-
9606	105373669	LINC01911	-	-	HGNC:HGNC:52730	2	2q22.3	long intergenic non-protein coding RNA 1911	ncRNA	LINC01911	long intergenic non-protein coding RNA 1911	O	-	20201124	-
9606	105373673	LOC105373673	-	-	-	2	2q23.1	uncharacterized LOC105373673	ncRNA	-	-	-	-	20201124	-
9606	105373674	LOC105373674	-	-	-	2	2q23.1	uncharacterized LOC105373674	ncRNA	-	-	-	-	20201124	-
9606	105373677	LOC105373677	-	-	-	2	2q23.2	uncharacterized LOC105373677	ncRNA	-	-	-	-	20201124	-
9606	105373678	LOC105373678	-	-	-	2	2q23.2	uncharacterized LOC105373678	ncRNA	-	-	-	-	20201124	-
9606	105373679	LOC105373679	-	-	-	2	2q23.2	uncharacterized LOC105373679	ncRNA	-	-	-	-	20201124	-
9606	105373680	LOC105373680	-	-	-	2	2q23.3	uncharacterized LOC105373680	ncRNA	-	-	-	-	20201124	-
9606	105373682	LOC105373682	-	-	Ensembl:ENSG00000286081	2	2q23.3	uncharacterized LOC105373682	ncRNA	-	-	-	-	20201124	-
9606	105373683	LINC01817	-	-	HGNC:HGNC:52622|Ensembl:ENSG00000231420	2	2q23.3	long intergenic non-protein coding RNA 1817	ncRNA	LINC01817	long intergenic non-protein coding RNA 1817	O	-	20201124	-
9606	105373684	LINC01818	-	-	HGNC:HGNC:52623	2	2q23.3	long intergenic non-protein coding RNA 1818	ncRNA	LINC01818	long intergenic non-protein coding RNA 1818	O	-	20201124	-
9606	105373685	LOC105373685	-	-	-	2	2q23.3	uncharacterized LOC105373685	ncRNA	-	-	-	-	20201124	-
9606	105373686	LOC105373686	-	-	-	2	2q23.3	uncharacterized LOC105373686	ncRNA	-	-	-	-	20201124	-
9606	105373688	LOC105373688	-	-	-	2	2q23.3	uncharacterized LOC105373688	ncRNA	-	-	-	-	20201124	-
9606	105373689	LOC105373689	-	-	-	2	2q23.3	uncharacterized LOC105373689	ncRNA	-	-	-	-	20201124	-
9606	105373690	LOC105373690	-	-	-	2	2q23.3	uncharacterized LOC105373690	ncRNA	-	-	-	-	20201124	-
9606	105373691	LOC105373691	-	-	-	2	2q23.3	uncharacterized LOC105373691	ncRNA	-	-	-	-	20201124	-
9606	105373692	LOC105373692	-	-	-	2	2q24.1	uncharacterized LOC105373692	ncRNA	-	-	-	-	20201124	-
9606	105373693	LOC105373693	-	-	-	2	2q24.1	uncharacterized LOC105373693	ncRNA	-	-	-	-	20201124	-
9606	105373694	LOC105373694	-	-	-	2	2q24.1	uncharacterized LOC105373694	ncRNA	-	-	-	-	20201124	-
9606	105373696	LOC105373696	-	-	-	2	2q24.1	uncharacterized LOC105373696	ncRNA	-	-	-	-	20201124	-
9606	105373698	LOC105373698	-	-	-	2	2q24.1	uncharacterized LOC105373698	ncRNA	-	-	-	-	20201124	-
9606	105373699	LOC105373699	-	-	-	2	2q24.1	uncharacterized LOC105373699	ncRNA	-	-	-	-	20201124	-
9606	105373700	LOC105373700	-	-	-	2	2q24.1	uncharacterized LOC105373700	ncRNA	-	-	-	-	20201124	-
9606	105373703	LOC105373703	-	-	-	2	2q24.1	uncharacterized LOC105373703	ncRNA	-	-	-	-	20201124	-
9606	105373707	LOC105373707	-	-	-	2	2q24.1	uncharacterized LOC105373707	ncRNA	-	-	-	-	20201124	-
9606	105373708	LINC01958	-	-	HGNC:HGNC:52784	2	2q24.1	long intergenic non-protein coding RNA 1958	ncRNA	LINC01958	long intergenic non-protein coding RNA 1958	O	-	20201124	-
9606	105373709	LOC105373709	-	-	-	2	2q24.1	uncharacterized LOC105373709	ncRNA	-	-	-	-	20201124	-
9606	105373710	LOC105373710	-	-	-	2	2q24.1	uncharacterized LOC105373710	ncRNA	-	-	-	-	20201124	-
9606	105373711	LOC105373711	-	-	-	2	2q24.1	uncharacterized LOC105373711	ncRNA	-	-	-	-	20201124	-
9606	105373712	LOC105373712	-	-	-	2	2q24.1	uncharacterized LOC105373712	ncRNA	-	-	-	-	20201124	-
9606	105373713	LOC105373713	-	-	-	2	2q24.1	uncharacterized LOC105373713	ncRNA	-	-	-	-	20201124	-
9606	105373714	LOC105373714	-	-	-	2	2q24.1	uncharacterized LOC105373714	ncRNA	-	-	-	-	20201124	-
9606	105373715	LOC105373715	-	-	-	2	2q24.1	uncharacterized LOC105373715	ncRNA	-	-	-	-	20201124	-
9606	105373716	LOC105373716	-	-	-	2	2q24.2	uncharacterized LOC105373716	ncRNA	-	-	-	-	20201124	-
9606	105373717	LOC105373717	-	-	-	2	2q24.2	uncharacterized LOC105373717	ncRNA	-	-	-	-	20201124	-
9606	105373718	LOC105373718	-	-	-	2	2q24.2	uncharacterized LOC105373718	ncRNA	-	-	-	-	20201124	-
9606	105373719	TANK-AS1	-	-	HGNC:HGNC:40575	2	2q24.2	TANK antisense RNA 1	ncRNA	TANK-AS1	TANK antisense RNA 1	O	-	20201124	-
9606	105373720	LOC105373720	-	-	-	2	2q24.2	uncharacterized LOC105373720	ncRNA	-	-	-	-	20201124	-
9606	105373722	LOC105373722	-	-	-	2	2q24.2	uncharacterized LOC105373722	ncRNA	-	-	-	-	20201124	-
9606	105373724	LOC105373724	-	-	-	2	2q24.2	uncharacterized LOC105373724	ncRNA	-	-	-	-	20201124	-
9606	105373727	LOC105373727	-	-	-	2	2q24.3	uncharacterized LOC105373727	ncRNA	-	-	-	-	20201124	-
9606	105373728	LOC105373728	-	-	-	2	2q24.3	uncharacterized LOC105373728	ncRNA	-	-	-	-	20201124	-
9606	105373730	LOC105373730	-	-	-	2	2q24.3	uncharacterized LOC105373730	ncRNA	-	-	-	-	20201124	-
9606	105373733	LOC105373733	-	-	-	2	2q24.3	uncharacterized LOC105373733	ncRNA	-	-	-	-	20201124	-
9606	105373734	LOC105373734	-	-	-	2	2q24.3	uncharacterized LOC105373734	ncRNA	-	-	-	-	20201124	-
9606	105373735	LOC105373735	-	-	-	2	2q31.1	uncharacterized LOC105373735	ncRNA	-	-	-	-	20201124	-
9606	105373737	LOC105373737	-	-	-	2	2q31.1	uncharacterized LOC105373737	ncRNA	-	-	-	-	20201124	-
9606	105373739	LOC105373739	-	-	-	2	2q31.1	uncharacterized LOC105373739	ncRNA	-	-	-	-	20201124	-
9606	105373740	LOC105373740	-	-	-	2	2q31.1	uncharacterized LOC105373740	ncRNA	-	-	-	-	20201124	-
9606	105373741	LOC105373741	-	-	-	2	2q31.1	uncharacterized LOC105373741	ncRNA	-	-	-	-	20201124	-
9606	105373742	LOC105373742	-	-	-	2	2q31.1	uncharacterized LOC105373742	ncRNA	-	-	-	-	20201124	-
9606	105373743	LOC105373743	-	-	-	2	2q31.1	uncharacterized LOC105373743	ncRNA	-	-	-	-	20201124	-
9606	105373744	LOC105373744	-	-	-	2	2q31.1	uncharacterized LOC105373744	ncRNA	-	-	-	-	20201124	-
9606	105373745	LOC105373745	-	-	-	2	2q31.1	uncharacterized LOC105373745	ncRNA	-	-	-	-	20201124	-
9606	105373746	LOC105373746	-	-	-	2	2q31.1	uncharacterized LOC105373746	ncRNA	-	-	-	-	20201124	-
9606	105373748	LOC105373748	-	-	-	2	2q31.1	uncharacterized LOC105373748	ncRNA	-	-	-	-	20201124	-
9606	105373750	LOC105373750	-	-	-	2	2q31.1	uncharacterized LOC105373750	protein-coding	-	-	-	uncharacterized protein LOC105373750	20201124	-
9606	105373752	LOC105373752	-	-	-	2	2q31.1	uncharacterized LOC105373752	ncRNA	-	-	-	-	20201124	-
9606	105373754	LOC105373754	-	-	-	2	2q31.1	uncharacterized LOC105373754	ncRNA	-	-	-	-	20201124	-
9606	105373756	LOC105373756	-	-	-	2	2q31.1	uncharacterized LOC105373756	ncRNA	-	-	-	-	20201124	-
9606	105373757	LOC105373757	-	-	Ensembl:ENSG00000227098	2	2q31.1	uncharacterized LOC105373757	ncRNA	-	-	-	-	20201124	-
9606	105373759	LOC105373759	-	-	-	2	2q31.2	uncharacterized LOC105373759	ncRNA	-	-	-	-	20201124	-
9606	105373760	LOC105373760	-	-	-	2	2q31.1-q31.2	uncharacterized LOC105373760	ncRNA	-	-	-	-	20201124	-
9606	105373762	LOC105373762	-	-	-	2	2q31.2	uncharacterized LOC105373762	ncRNA	-	-	-	-	20201124	-
9606	105373764	PDE11A-AS1	-	-	HGNC:HGNC:40433|Ensembl:ENSG00000229941	2	2q31.2	PDE11A antisense RNA 1	ncRNA	PDE11A-AS1	PDE11A antisense RNA 1	O	-	20201124	-
9606	105373766	LOC105373766	-	-	-	2	2q31.2	uncharacterized LOC105373766	ncRNA	-	-	-	-	20201124	-
9606	105373767	EPCART	-	PRCAT122	HGNC:HGNC:51792	2	2q31.3	ERG-positive prostate cancer associated androgen responsive transcript	ncRNA	EPCART	ERG-positive prostate cancer associated androgen responsive transcript	O	ERG-positive PC-associated androgen responsive transcript|PCAT-2-180961|TPCAT-2-180961|Tampere prostate cancer-associated transcript-2-180961	20201124	-
9606	105373768	LOC105373768	-	-	-	2	2q31.3	uncharacterized LOC105373768	ncRNA	-	-	-	-	20201124	-
9606	105373769	LOC105373769	-	-	-	2	2q31.3	uncharacterized LOC105373769	ncRNA	-	-	-	-	20201124	-
9606	105373770	LOC105373770	-	-	-	2	2q31.3	uncharacterized LOC105373770	ncRNA	-	-	-	-	20201124	-
9606	105373771	LOC105373771	-	-	-	2	2q31.3	uncharacterized LOC105373771	ncRNA	-	-	-	-	20201124	-
9606	105373772	LOC105373772	-	-	-	2	2q31.3	uncharacterized LOC105373772	ncRNA	-	-	-	-	20201124	-
9606	105373774	LOC105373774	-	-	-	2	2q32.1	uncharacterized LOC105373774	ncRNA	-	-	-	-	20201124	-
9606	105373775	LOC105373775	-	-	-	2	2q32.1	uncharacterized LOC105373775	ncRNA	-	-	-	-	20201124	-
9606	105373776	LOC105373776	-	-	-	2	2q32.1	uncharacterized LOC105373776	ncRNA	-	-	-	-	20201124	-
9606	105373777	LOC105373777	-	-	-	2	2q32.1	uncharacterized LOC105373777	ncRNA	-	-	-	-	20201124	-
9606	105373779	LOC105373779	-	-	-	2	2q32.1	uncharacterized LOC105373779	ncRNA	-	-	-	-	20201124	-
9606	105373780	LOC105373780	-	-	Ensembl:ENSG00000283839	2	2q32.1	proline-rich protein 18-like	protein-coding	-	-	-	proline-rich protein 18-like	20201124	-
9606	105373781	LOC105373781	-	-	-	2	2q32.1	uncharacterized LOC105373781	ncRNA	-	-	-	-	20201124	-
9606	105373782	LOC105373782	-	-	-	2	2q32.1	uncharacterized LOC105373782	ncRNA	-	-	-	-	20201124	-
9606	105373785	LOC105373785	-	-	-	2	2q32.1	uncharacterized LOC105373785	ncRNA	-	-	-	-	20201124	-
9606	105373786	LOC105373786	-	-	-	2	2q32.1	uncharacterized LOC105373786	ncRNA	-	-	-	-	20201124	-
9606	105373788	LOC105373788	-	-	-	2	2q32.1	uncharacterized LOC105373788	ncRNA	-	-	-	-	20201124	-
9606	105373790	LOC105373790	-	-	-	2	2q32.2	uncharacterized LOC105373790	ncRNA	-	-	-	-	20201124	-
9606	105373791	LOC105373791	-	-	-	2	2q32.2	uncharacterized LOC105373791	ncRNA	-	-	-	-	20201124	-
9606	105373793	LOC105373793	-	-	-	2	2q32.2	uncharacterized LOC105373793	ncRNA	-	-	-	-	20201124	-
9606	105373794	LOC105373794	-	-	-	2	2q32.2	uncharacterized LOC105373794	ncRNA	-	-	-	-	20201124	-
9606	105373795	LOC105373795	-	-	-	2	2q32.2	uncharacterized LOC105373795	ncRNA	-	-	-	-	20201124	-
9606	105373796	LOC105373796	-	-	-	2	2q32.2	uncharacterized LOC105373796	ncRNA	-	-	-	-	20201124	-
9606	105373802	LOC105373802	-	-	-	2	2q32.2	uncharacterized LOC105373802	ncRNA	-	-	-	-	20201124	-
9606	105373804	LOC105373804	-	-	-	2	2q32.3	uncharacterized LOC105373804	ncRNA	-	-	-	-	20201124	-
9606	105373805	LOC105373805	-	-	Ensembl:ENSG00000231858	2	2q32.2	uncharacterized LOC105373805	ncRNA	-	-	-	-	20201124	-
9606	105373811	LOC105373811	-	-	-	2	2q32.3	uncharacterized LOC105373811	ncRNA	-	-	-	-	20201124	-
9606	105373812	LOC105373812	-	-	-	2	2q32.3	uncharacterized LOC105373812	ncRNA	-	-	-	-	20201124	-
9606	105373813	CAVIN2-AS1	-	-	HGNC:HGNC:40517	2	2q32.3	CAVIN2 and TMEFF2 antisense RNA 1	ncRNA	CAVIN2-AS1	CAVIN2 and TMEFF2 antisense RNA 1	O	-	20201124	-
9606	105373815	LOC105373815	-	-	-	2	2q32.3	uncharacterized LOC105373815	ncRNA	-	-	-	-	20201124	-
9606	105373816	LOC105373816	-	-	-	2	2q32.3	uncharacterized LOC105373816	ncRNA	-	-	-	-	20201124	-
9606	105373817	LOC105373817	-	-	-	2	2q32.3	uncharacterized LOC105373817	ncRNA	-	-	-	-	20201124	-
9606	105373818	LINC01827	-	-	HGNC:HGNC:52633	2	2q32.3	long intergenic non-protein coding RNA 1827	ncRNA	LINC01827	long intergenic non-protein coding RNA 1827	O	-	20201124	-
9606	105373819	LOC105373819	-	-	-	2	2q32.3	uncharacterized LOC105373819	ncRNA	-	-	-	-	20201124	-
9606	105373821	LOC105373821	-	-	-	2	2q32.3	uncharacterized LOC105373821	ncRNA	-	-	-	-	20201124	-
9606	105373822	LOC105373822	-	-	-	2	2q32.3	uncharacterized LOC105373822	ncRNA	-	-	-	-	20201124	-
9606	105373823	LOC105373823	-	-	-	2	2q33.1	uncharacterized LOC105373823	ncRNA	-	-	-	-	20201124	-
9606	105373824	LOC105373824	-	-	-	2	2q33.1	uncharacterized LOC105373824	ncRNA	-	-	-	-	20201124	-
9606	105373826	LOC105373826	-	-	-	2	2q33.1	uncharacterized LOC105373826	ncRNA	-	-	-	-	20201124	-
9606	105373828	LOC105373828	-	-	-	2	2q33.1	uncharacterized LOC105373828	ncRNA	-	-	-	-	20201124	-
9606	105373830	LOC105373830	-	-	-	2	2q33.1	uncharacterized LOC105373830	ncRNA	-	-	-	-	20201124	-
9606	105373831	LOC105373831	-	-	-	2	2q33.1	uncharacterized LOC105373831	ncRNA	-	-	-	-	20201124	-
9606	105373833	LOC105373833	-	-	-	2	2q33.1	uncharacterized LOC105373833	ncRNA	-	-	-	-	20201124	-
9606	105373835	LOC105373835	-	-	-	2	2q33.1	uncharacterized LOC105373835	ncRNA	-	-	-	-	20201124	-
9606	105373836	LOC105373836	-	-	-	2	2q33.1	uncharacterized LOC105373836	ncRNA	-	-	-	-	20201124	-
9606	105373845	LOC105373845	-	-	-	2	2q33.3	uncharacterized LOC105373845	ncRNA	-	-	-	-	20201124	-
9606	105373847	LOC105373847	-	-	-	2	2q33.3	uncharacterized LOC105373847	ncRNA	-	-	-	-	20201124	-
9606	105373848	LOC105373848	-	-	-	2	2q33.3	uncharacterized LOC105373848	ncRNA	-	-	-	-	20201124	-
9606	105373851	LOC105373851	-	-	-	2	2q33.3	uncharacterized LOC105373851	ncRNA	-	-	-	-	20201124	-
9606	105373852	LINC01802	-	-	HGNC:HGNC:52591	2	2q33.3	long intergenic non-protein coding RNA 1802	ncRNA	LINC01802	long intergenic non-protein coding RNA 1802	O	-	20201124	-
9606	105373853	MYOSLID	-	-	MIM:618976|HGNC:HGNC:51821|Ensembl:ENSG00000229647	2	2q33.3	myocardin-induced smooth muscle lncRNA, inducer of differentiation	ncRNA	MYOSLID	myocardin-induced smooth muscle lncRNA, inducer of differentiation	O	-	20201124	-
9606	105373854	LOC105373854	-	-	-	2	2q33.3	uncharacterized LOC105373854	ncRNA	-	-	-	-	20201124	-
9606	105373855	LOC105373855	-	-	-	2	2q34	uncharacterized LOC105373855	ncRNA	-	-	-	-	20201124	-
9606	105373856	LOC105373856	-	-	-	2	2q34	uncharacterized LOC105373856	ncRNA	-	-	-	-	20201124	-
9606	105373857	LOC105373857	-	-	-	2	2q34	uncharacterized LOC105373857	ncRNA	-	-	-	-	20201124	-
9606	105373863	LINC01953	-	-	HGNC:HGNC:52776	2	2q34	long intergenic non-protein coding RNA 1953	ncRNA	LINC01953	long intergenic non-protein coding RNA 1953	O	-	20201124	-
9606	105373864	LOC105373864	-	-	-	2	2q34	uncharacterized LOC105373864	ncRNA	-	-	-	-	20201124	-
9606	105373868	LOC105373868	-	-	-	2	2q35	uncharacterized LOC105373868	ncRNA	-	-	-	-	20201124	-
9606	105373869	LINC01614	-	LCAL4	HGNC:HGNC:51847	2	2q35	long intergenic non-protein coding RNA 1614	ncRNA	LINC01614	long intergenic non-protein coding RNA 1614	O	TCONS_00003105|lung cancer associated lncRNA 4	20201124	-
9606	105373870	LOC105373870	-	-	-	2	2q35	uncharacterized LOC105373870	ncRNA	-	-	-	-	20201124	-
9606	105373871	LOC105373871	-	-	-	2	2q35	uncharacterized LOC105373871	ncRNA	-	-	-	-	20201124	-
9606	105373872	LOC105373872	-	-	-	2	2q35	uncharacterized LOC105373872	ncRNA	-	-	-	-	20201124	-
9606	105373873	LOC105373873	-	-	-	2	2q35	uncharacterized LOC105373873	ncRNA	-	-	-	-	20201124	-
9606	105373874	LOC105373874	-	-	-	2	2q35	uncharacterized LOC105373874	ncRNA	-	-	-	-	20201124	-
9606	105373876	LOC105373876	-	-	Ensembl:ENSG00000237479	2	2q35	uncharacterized LOC105373876	ncRNA	-	-	-	-	20201124	-
9606	105373877	DIRC3-AS1	-	-	HGNC:HGNC:50636	2	2q35	DIRC3 antisense RNA 1	ncRNA	DIRC3-AS1	DIRC3 antisense RNA 1	O	-	20201124	-
9606	105373878	TNS1-AS1	-	-	HGNC:HGNC:40589|Ensembl:ENSG00000223923	2	2q35	TNS1 antisense RNA 1	ncRNA	TNS1-AS1	TNS1 antisense RNA 1	O	-	20201124	-
9606	105373880	LOC105373880	-	-	-	2	2q35	uncharacterized LOC105373880	ncRNA	-	-	-	-	20201124	-
9606	105373881	LOC105373881	-	-	-	2	2q35	uncharacterized LOC105373881	ncRNA	-	-	-	-	20201124	-
9606	105373882	LOC105373882	-	-	-	2	2q35	uncharacterized LOC105373882	ncRNA	-	-	-	-	20201124	-
9606	105373883	LOC105373883	-	-	-	2	2q35	uncharacterized LOC105373883	ncRNA	-	-	-	-	20201124	-
9606	105373884	LOC105373884	-	-	-	2	2q35	uncharacterized LOC105373884	ncRNA	-	-	-	-	20201124	-
9606	105373885	ASIC4-AS1	-	-	HGNC:HGNC:40960	2	2q35	ASIC4 antisense RNA 1	ncRNA	ASIC4-AS1	ASIC4 antisense RNA 1	O	-	20201124	-
9606	105373886	LINC02832	-	-	HGNC:HGNC:54366	2	2q35	long intergenic non-protein coding RNA 2832	ncRNA	LINC02832	long intergenic non-protein coding RNA 2832	O	-	20201124	-
9606	105373887	LOC105373887	-	-	-	2	2q35	uncharacterized LOC105373887	ncRNA	-	-	-	-	20201124	-
9606	105373888	LOC105373888	-	-	-	2	2q35	uncharacterized LOC105373888	ncRNA	-	-	-	-	20201124	-
9606	105373889	LINC01803	-	-	HGNC:HGNC:52595	2	2q35	long intergenic non-protein coding RNA 1803	ncRNA	LINC01803	long intergenic non-protein coding RNA 1803	O	-	20201124	-
9606	105373890	LOC105373890	-	-	-	2	2q35	uncharacterized LOC105373890	ncRNA	-	-	-	-	20201124	-
9606	105373891	LOC105373891	-	-	-	2	2q35	uncharacterized LOC105373891	ncRNA	-	-	-	-	20201124	-
9606	105373893	LOC105373893	-	-	-	2	2q35	uncharacterized LOC105373893	ncRNA	-	-	-	-	20201124	-
9606	105373894	LOC105373894	-	-	-	2	2q35	uncharacterized LOC105373894	ncRNA	-	-	-	-	20201124	-
9606	105373895	LOC105373895	-	-	-	2	2q35	uncharacterized LOC105373895	ncRNA	-	-	-	-	20201124	-
9606	105373896	LOC105373896	-	-	-	2	2q36.1	uncharacterized LOC105373896	ncRNA	-	-	-	-	20201124	-
9606	105373897	LOC105373897	-	-	-	2	2q36.1	uncharacterized LOC105373897	ncRNA	-	-	-	-	20201124	-
9606	105373898	LOC105373898	-	-	-	2	2q36.1	uncharacterized LOC105373898	ncRNA	-	-	-	-	20201124	-
9606	105373899	LOC105373899	-	-	-	2	2q36.1	uncharacterized LOC105373899	ncRNA	-	-	-	-	20201124	-
9606	105373900	LOC105373900	-	-	-	2	2q36.1	uncharacterized LOC105373900	ncRNA	-	-	-	-	20201124	-
9606	105373902	LOC105373902	-	-	-	2	2q36.1	uncharacterized LOC105373902	ncRNA	-	-	-	-	20201124	-
9606	105373903	LOC105373903	-	-	-	2	2q36.1	uncharacterized LOC105373903	ncRNA	-	-	-	-	20201124	-
9606	105373904	ACSL3-AS1	-	-	HGNC:HGNC:40227	2	2q36.1	ACSL3 antisense RNA 1	ncRNA	ACSL3-AS1	ACSL3 antisense RNA 1	O	-	20201124	-
9606	105373905	LOC105373905	-	-	-	2	2q36.1	uncharacterized LOC105373905	ncRNA	-	-	-	-	20201124	-
9606	105373906	LOC105373906	-	-	-	2	2q36.1	uncharacterized LOC105373906	ncRNA	-	-	-	-	20201124	-
9606	105373907	LOC105373907	-	-	-	2	2q36.1	uncharacterized LOC105373907	ncRNA	-	-	-	-	20201124	-
9606	105373908	LOC105373908	-	-	-	2	2q36.1	uncharacterized LOC105373908	ncRNA	-	-	-	-	20201124	-
9606	105373909	LOC105373909	-	-	-	2	2q36.2	uncharacterized LOC105373909	ncRNA	-	-	-	-	20201124	-
9606	105373910	LOC105373910	-	-	-	2	2q36.2	uncharacterized LOC105373910	ncRNA	-	-	-	-	20201124	-
9606	105373911	LOC105373911	-	-	-	2	2q36.2	uncharacterized LOC105373911	ncRNA	-	-	-	-	20201124	-
9606	105373914	LOC105373914	-	-	-	2	2q36.3	uncharacterized LOC105373914	ncRNA	-	-	-	-	20201124	-
9606	105373915	LOC105373915	-	-	-	2	2q36.3	uncharacterized LOC105373915	ncRNA	-	-	-	-	20201124	-
9606	105373918	LOC105373918	-	-	-	2	2q36.3	uncharacterized LOC105373918	ncRNA	-	-	-	-	20201124	-
9606	105373919	LOC105373919	-	-	-	2	2q36.3	uncharacterized LOC105373919	ncRNA	-	-	-	-	20201124	-
9606	105373920	LOC105373920	-	-	-	2	2q36.3	uncharacterized LOC105373920	ncRNA	-	-	-	-	20201124	-
9606	105373921	LOC105373921	-	-	-	2	2q36.3	uncharacterized LOC105373921	ncRNA	-	-	-	-	20201124	-
9606	105373923	LOC105373923	-	-	-	2	2q36.3	uncharacterized LOC105373923	ncRNA	-	-	-	-	20201124	-
9606	105373924	LOC105373924	-	-	-	2	2q36.3	uncharacterized LOC105373924	ncRNA	-	-	-	-	20201124	-
9606	105373925	LOC105373925	-	-	-	2	2q37.1	uncharacterized LOC105373925	ncRNA	-	-	-	-	20201124	-
9606	105373928	LOC105373928	-	-	-	2	2q37.1	uncharacterized LOC105373928	ncRNA	-	-	-	-	20201124	-
9606	105373929	LOC105373929	-	-	-	2	2q37.1	uncharacterized LOC105373929	ncRNA	-	-	-	-	20201124	-
9606	105373932	LOC105373932	-	-	-	2	2q37.1	uncharacterized LOC105373932	ncRNA	-	-	-	-	20201124	-
9606	105373933	LOC105373933	-	-	-	2	2q37.1	uncharacterized LOC105373933	ncRNA	-	-	-	-	20201124	-
9606	105373934	LINC01891	-	-	HGNC:HGNC:52710|Ensembl:ENSG00000231682	2	2q37.1	long intergenic non-protein coding RNA 1891	ncRNA	LINC01891	long intergenic non-protein coding RNA 1891	O	-	20201124	-
9606	105373936	LOC105373936	-	-	-	2	2q37.1	uncharacterized LOC105373936	ncRNA	-	-	-	-	20201124	-
9606	105373937	LOC105373937	-	-	-	2	2q37.2	uncharacterized LOC105373937	ncRNA	-	-	-	-	20201124	-
9606	105373938	LOC105373938	-	-	-	2	2q37.2	uncharacterized LOC105373938	ncRNA	-	-	-	-	20201124	-
9606	105373939	LOC105373939	-	-	-	2	2q37.2	uncharacterized LOC105373939	ncRNA	-	-	-	-	20201124	-
9606	105373940	LOC105373940	-	-	-	2	2q37.2	uncharacterized LOC105373940	ncRNA	-	-	-	-	20201124	-
9606	105373941	LOC105373941	-	-	-	2	2q37.2	uncharacterized LOC105373941	ncRNA	-	-	-	-	20201124	-
9606	105373942	LOC105373942	-	-	-	2	2q37.2	uncharacterized LOC105373942	ncRNA	-	-	-	-	20201124	-
9606	105373943	LOC105373943	-	-	-	2	2q37.2	uncharacterized LOC105373943	ncRNA	-	-	-	-	20201124	-
9606	105373944	LOC105373944	-	-	-	2	2q37.2	translation initiation factor IF-2-like	protein-coding	-	-	-	uncharacterized protein LOC105373944	20201124	-
9606	105373945	LOC105373945	-	-	-	2	2q37.2	uncharacterized LOC105373945	ncRNA	-	-	-	-	20201124	-
9606	105373946	LOC105373946	-	-	-	2	2q37.3	uncharacterized LOC105373946	ncRNA	-	-	-	-	20201124	-
9606	105373947	LOC105373947	-	-	-	2	2q37.3	uncharacterized LOC105373947	ncRNA	-	-	-	-	20201124	-
9606	105373948	LOC105373948	-	-	-	2	2q37.3	uncharacterized LOC105373948	ncRNA	-	-	-	-	20201124	-
9606	105373949	LOC105373949	-	-	-	2	2q37.3	uncharacterized LOC105373949	ncRNA	-	-	-	-	20201124	-
9606	105373950	LOC105373950	-	-	-	2	2q37.3	uncharacterized LOC105373950	ncRNA	-	-	-	-	20201124	-
9606	105373951	LOC105373951	-	-	-	2	2q37.3	uncharacterized LOC105373951	ncRNA	-	-	-	-	20201124	-
9606	105373952	LOC105373952	-	-	-	2	2q37.3	uncharacterized LOC105373952	ncRNA	-	-	-	-	20201124	-
9606	105373953	LOC105373953	-	-	-	2	2q37.3	uncharacterized LOC105373953	ncRNA	-	-	-	-	20201124	-
9606	105373954	LOC105373954	-	-	-	2	2q37.3	uncharacterized LOC105373954	ncRNA	-	-	-	-	20201124	-
9606	105373957	LOC105373957	-	-	-	2	2q37.3	uncharacterized LOC105373957	ncRNA	-	-	-	-	20201124	-
9606	105373958	LOC105373958	-	-	Ensembl:ENSG00000234949	2	2q37.3	uncharacterized LOC105373958	ncRNA	-	-	-	-	20201124	-
9606	105373960	LOC105373960	-	-	-	2	2q37.3	uncharacterized LOC105373960	ncRNA	-	-	-	-	20201124	-
9606	105373961	LOC105373961	-	-	-	2	2q37.3	uncharacterized LOC105373961	ncRNA	-	-	-	-	20201124	-
9606	105373962	LINC01937	-	-	HGNC:HGNC:52760	2	2q37.3	long intergenic non-protein coding RNA 1937	ncRNA	LINC01937	long intergenic non-protein coding RNA 1937	O	-	20201124	-
9606	105373963	LOC105373963	-	-	-	2	2q37.3	uncharacterized LOC105373963	ncRNA	-	-	-	-	20201124	-
9606	105373966	LOC105373966	-	-	-	2	2q37.3	uncharacterized LOC105373966	ncRNA	-	-	-	-	20201124	-
9606	105373968	LOC105373968	-	-	-	2	2q37.3	uncharacterized LOC105373968	ncRNA	-	-	-	-	20201124	-
9606	105373970	SNED1-AS1	-	-	HGNC:HGNC:41060	2	2q37.3	SNED1 antisense RNA 1	ncRNA	SNED1-AS1	SNED1 antisense RNA 1	O	-	20201124	-
9606	105373971	LOC105373971	-	-	-	2	2q37.3	uncharacterized LOC105373971	ncRNA	-	-	-	-	20201124	-
9606	105373973	LOC105373973	-	-	-	2	2q37.3	uncharacterized LOC105373973	ncRNA	-	-	-	-	20201124	-
9606	105373974	LOC105373974	-	-	-	2	2q37.3	uncharacterized LOC105373974	ncRNA	-	-	-	-	20201124	-
9606	105373975	LOC105373975	-	-	-	2	2q37.3	uncharacterized LOC105373975	ncRNA	-	-	-	-	20201124	-
9606	105373976	LOC105373976	-	-	-	2	2q37.3	uncharacterized LOC105373976	ncRNA	-	-	-	-	20201124	-
9606	105373977	LOC105373977	-	-	-	2	2q37.3	uncharacterized LOC105373977	ncRNA	-	-	-	-	20201124	-
9606	105373978	LOC105373978	-	-	-	2	2q37.3	uncharacterized LOC105373978	ncRNA	-	-	-	-	20201124	-
9606	105373979	LINC01880	-	-	HGNC:HGNC:52699|Ensembl:ENSG00000232002	2	2q37.3	long intergenic non-protein coding RNA 1880	ncRNA	LINC01880	long intergenic non-protein coding RNA 1880	O	-	20201124	-
9606	105373980	LOC105373980	-	-	-	2	2q37.3	uncharacterized LOC105373980	ncRNA	-	-	-	-	20201124	-
9606	105373984	LINC01918	-	-	HGNC:HGNC:52737|Ensembl:ENSG00000226508	2	2q12.1	long intergenic non-protein coding RNA 1918	ncRNA	LINC01918	long intergenic non-protein coding RNA 1918	O	-	20201124	-
9606	105373985	LOC105373985	-	-	-	2	2q13	delta-like protein 3	protein-coding	-	-	-	delta-like protein 3	20201124	-
9606	105373986	LOC105373986	-	-	-	2	2q13	uncharacterized LOC105373986	ncRNA	-	-	-	-	20201124	-
9606	105373989	LOC105373989	-	-	-	2	2q14.2	putative cuticle collagen 91	protein-coding	-	-	-	putative cuticle collagen 91	20201124	-
9606	105373991	LOC105373991	-	-	-	2	2q37.3	uncharacterized LOC105373991	ncRNA	-	-	-	-	20201124	-
9606	105373992	LOC105373992	-	-	-	3	3q11.2	uncharacterized LOC105373992	ncRNA	-	-	-	-	20201124	-
9606	105373994	LOC105373994	-	-	-	3	3q11.2	uncharacterized LOC105373994	ncRNA	-	-	-	-	20201124	-
9606	105373996	LOC105373996	-	-	-	3	3q11.2	uncharacterized LOC105373996	ncRNA	-	-	-	-	20201124	-
9606	105373997	LOC105373997	-	-	-	3	3q11.2	uncharacterized LOC105373997	ncRNA	-	-	-	-	20201124	-
9606	105373998	LOC105373998	-	-	-	3	3q11.2	uncharacterized LOC105373998	ncRNA	-	-	-	-	20201124	-
9606	105373999	LOC105373999	-	-	-	3	3q11.2	uncharacterized LOC105373999	ncRNA	-	-	-	-	20201124	-
9606	105374000	LOC105374000	-	-	-	3	3q11.2	uncharacterized LOC105374000	ncRNA	-	-	-	-	20201124	-
9606	105374002	LOC105374002	-	-	-	3	3q12.1	uncharacterized LOC105374002	ncRNA	-	-	-	CTD-2021J15.1	20201124	-
9606	105374003	LOC105374003	-	-	-	3	3q12.1	uncharacterized LOC105374003	ncRNA	-	-	-	CTD-2021J15.2	20201124	-
9606	105374004	LOC105374004	-	-	-	3	3q12.1	uncharacterized LOC105374004	ncRNA	-	-	-	-	20201124	-
9606	105374005	LOC105374005	-	-	-	3	3q12.1	uncharacterized LOC105374005	ncRNA	-	-	-	-	20201124	-
9606	105374006	LOC105374006	-	-	-	3	3q12.1	uncharacterized LOC105374006	ncRNA	-	-	-	-	20201124	-
9606	105374007	LOC105374007	-	-	-	3	3q12.1	uncharacterized LOC105374007	ncRNA	-	-	-	-	20201124	-
9606	105374009	LOC105374009	-	-	-	3	3q12.1	uncharacterized LOC105374009	ncRNA	-	-	-	-	20201124	-
9606	105374010	LOC105374010	-	-	-	3	3q12.1	uncharacterized LOC105374010	ncRNA	-	-	-	-	20201124	-
9606	105374013	LOC105374013	-	-	-	3	3q12.3	endogenous retrovirus group K member 5 Gag polyprotein	protein-coding	-	-	-	endogenous retrovirus group K member 5 Gag polyprotein	20201124	-
9606	105374016	LOC105374016	-	-	-	3	3q12.3	uncharacterized LOC105374016	ncRNA	-	-	-	-	20201124	-
9606	105374017	LOC105374017	-	-	-	3	3q12.3	uncharacterized LOC105374017	ncRNA	-	-	-	-	20201124	-
9606	105374018	LOC105374018	-	-	-	3	3q12.3	uncharacterized LOC105374018	ncRNA	-	-	-	-	20201124	-
9606	105374019	LOC105374019	-	-	-	3	3q13.11	uncharacterized LOC105374019	ncRNA	-	-	-	-	20201124	-
9606	105374020	LOC105374020	-	-	-	3	3q13.11	uncharacterized LOC105374020	ncRNA	-	-	-	-	20201124	-
9606	105374021	LOC105374021	-	-	-	3	3q13.11	uncharacterized LOC105374021	ncRNA	-	-	-	-	20201124	-
9606	105374023	LOC105374023	-	-	-	3	3q13.11	uncharacterized LOC105374023	ncRNA	-	-	-	-	20201124	-
9606	105374024	LOC105374024	-	-	-	3	3q13.11	uncharacterized LOC105374024	ncRNA	-	-	-	-	20201124	-
9606	105374026	LOC105374026	-	-	-	3	3q13.11	uncharacterized LOC105374026	ncRNA	-	-	-	-	20201124	-
9606	105374027	LOC105374027	-	-	-	3	3q13.11	uncharacterized LOC105374027	ncRNA	-	-	-	-	20201124	-
9606	105374029	LOC105374029	-	-	-	3	3q13.12	uncharacterized LOC105374029	ncRNA	-	-	-	-	20201124	-
9606	105374031	LOC105374031	-	-	-	3	3q13.12	uncharacterized LOC105374031	ncRNA	-	-	-	-	20201124	-
9606	105374033	LOC105374033	-	-	-	3	3q13.13	uncharacterized LOC105374033	ncRNA	-	-	-	-	20201124	-
9606	105374034	LOC105374034	-	-	-	3	3q13.13	uncharacterized LOC105374034	ncRNA	-	-	-	-	20201124	-
9606	105374036	LOC105374036	-	-	-	3	3q13.13	uncharacterized LOC105374036	ncRNA	-	-	-	-	20201124	-
9606	105374037	LOC105374037	-	-	-	3	3q13.13	uncharacterized LOC105374037	ncRNA	-	-	-	-	20201124	-
9606	105374038	LOC105374038	-	-	-	3	3q13.13	uncharacterized LOC105374038	ncRNA	-	-	-	-	20201124	-
9606	105374039	LOC105374039	-	-	-	3	3q13.13	uncharacterized LOC105374039	ncRNA	-	-	-	-	20201124	-
9606	105374040	LOC105374040	-	-	-	3	3q13.2	uncharacterized LOC105374040	ncRNA	-	-	-	-	20201124	-
9606	105374041	LOC105374041	-	-	-	3	3q13.2	uncharacterized LOC105374041	ncRNA	-	-	-	-	20201124	-
9606	105374042	LOC105374042	-	-	Ensembl:ENSG00000239482	3	3q13.2	uncharacterized LOC105374042	ncRNA	-	-	-	-	20201124	-
9606	105374048	LOC105374048	-	-	-	3	3q13.31	uncharacterized LOC105374048	ncRNA	-	-	-	-	20201124	-
9606	105374051	LOC105374051	-	-	-	3	3q13.31	uncharacterized LOC105374051	ncRNA	-	-	-	-	20201124	-
9606	105374052	LOC105374052	-	-	-	3	3q13.31	uncharacterized LOC105374052	ncRNA	-	-	-	-	20201124	-
9606	105374053	LOC105374053	-	-	-	3	3q13.31	uncharacterized LOC105374053	ncRNA	-	-	-	-	20201124	-
9606	105374054	LOC105374054	-	-	-	3	3q13.31	uncharacterized LOC105374054	ncRNA	-	-	-	-	20201124	-
9606	105374056	LOC105374056	-	-	-	3	3q13.31	uncharacterized LOC105374056	ncRNA	-	-	-	-	20201124	-
9606	105374057	LINC02024	-	-	HGNC:HGNC:52859|Ensembl:ENSG00000241213	3	3q13.32	long intergenic non-protein coding RNA 2024	ncRNA	LINC02024	long intergenic non-protein coding RNA 2024	O	-	20201124	-
9606	105374058	LOC105374058	-	-	-	3	3q13.32	uncharacterized LOC105374058	ncRNA	-	-	-	-	20201124	-
9606	105374059	LOC105374059	-	-	-	3	3q13.32	uncharacterized LOC105374059	ncRNA	-	-	-	-	20201124	-
9606	105374060	LOC105374060	-	-	-	3	3q13.32	uncharacterized LOC105374060	ncRNA	-	-	-	-	20201124	-
9606	105374062	LOC105374062	-	-	-	3	3q13.33	uncharacterized LOC105374062	ncRNA	-	-	-	-	20201124	-
9606	105374063	LOC105374063	-	-	-	3	3q13.33	uncharacterized LOC105374063	ncRNA	-	-	-	-	20201124	-
9606	105374064	LOC105374064	-	-	-	3	3q13.33	uncharacterized LOC105374064	ncRNA	-	-	-	-	20201124	-
9606	105374065	LOC105374065	-	-	-	3	3q13.33	uncharacterized LOC105374065	ncRNA	-	-	-	-	20201124	-
9606	105374069	LOC105374069	-	-	-	3	3q13.33	uncharacterized LOC105374069	ncRNA	-	-	-	-	20201124	-
9606	105374071	LOC105374071	-	-	-	3	3q21.1	uncharacterized LOC105374071	ncRNA	-	-	-	-	20201124	-
9606	105374076	LOC105374076	-	-	-	3	3q21.2	uncharacterized LOC105374076	ncRNA	-	-	-	-	20201124	-
9606	105374077	LOC105374077	-	-	-	3	3q21.2	uncharacterized LOC105374077	ncRNA	-	-	-	-	20201124	-
9606	105374080	LOC105374080	-	-	-	3	3q21.2	uncharacterized LOC105374080	ncRNA	-	-	-	-	20201124	-
9606	105374081	LOC105374081	-	-	-	3	3q21.2	uncharacterized LOC105374081	ncRNA	-	-	-	-	20201124	-
9606	105374083	LOC105374083	-	-	-	3	3q21.3	uncharacterized LOC105374083	ncRNA	-	-	-	-	20201124	-
9606	105374085	LOC105374085	-	-	-	3	3q21.2	uncharacterized LOC105374085	ncRNA	-	-	-	-	20201124	-
9606	105374088	LOC105374088	-	-	Ensembl:ENSG00000287440	3	3q21.3	uncharacterized LOC105374088	ncRNA	-	-	-	-	20201124	-
9606	105374090	LOC105374090	-	-	-	3	3q21.3	uncharacterized LOC105374090	ncRNA	-	-	-	-	20201124	-
9606	105374094	LOC105374094	-	-	-	3	3q21.3	uncharacterized LOC105374094	ncRNA	-	-	-	-	20201124	-
9606	105374096	LOC105374096	-	-	-	3	3q21.3	uncharacterized LOC105374096	ncRNA	-	-	-	-	20201124	-
9606	105374101	LOC105374101	-	-	-	3	3q21.3	uncharacterized LOC105374101	ncRNA	-	-	-	-	20201124	-
9606	105374102	LOC105374102	-	-	-	3	3q21.3	uncharacterized LOC105374102	ncRNA	-	-	-	-	20201124	-
9606	105374103	LOC105374103	-	-	-	3	3q22.1	uncharacterized LOC105374103	protein-coding	-	-	-	uncharacterized protein LOC105374103	20201124	-
9606	105374104	LINC02021	-	-	HGNC:HGNC:52856|Ensembl:ENSG00000249846	3	3q22.1	long intergenic non-protein coding RNA 2021	ncRNA	LINC02021	long intergenic non-protein coding RNA 2021	O	-	20201124	-
9606	105374105	LINC02014	-	-	HGNC:HGNC:52849	3	3q22.1	long intergenic non-protein coding RNA 2014	ncRNA	LINC02014	long intergenic non-protein coding RNA 2014	O	-	20201124	-
9606	105374106	LOC105374106	-	-	-	3	3q22.1	uncharacterized LOC105374106	ncRNA	-	-	-	-	20201124	-
9606	105374107	LOC105374107	-	-	-	3	3q22.1	uncharacterized LOC105374107	ncRNA	-	-	-	-	20201124	-
9606	105374108	LOC105374108	-	-	-	3	3q22.1	uncharacterized LOC105374108	ncRNA	-	-	-	-	20201124	-
9606	105374110	LOC105374110	-	-	-	3	3q22.1	uncharacterized LOC105374110	ncRNA	-	-	-	-	20201124	-
9606	105374111	LOC105374111	-	-	-	3	3q22.1	uncharacterized LOC105374111	ncRNA	-	-	-	-	20201124	-
9606	105374113	LOC105374113	-	-	-	3	3q22.1	uncharacterized LOC105374113	ncRNA	-	-	-	-	20201124	-
9606	105374114	LOC105374114	-	-	Ensembl:ENSG00000248468	3	3q22.1	uncharacterized LOC105374114	ncRNA	-	-	-	-	20201124	-
9606	105374115	LOC105374115	-	-	-	3	3q22.1	uncharacterized LOC105374115	ncRNA	-	-	-	-	20201124	-
9606	105374116	LOC105374116	-	-	-	3	3q22.1	uncharacterized LOC105374116	ncRNA	-	-	-	-	20201124	-
9606	105374117	LOC105374117	-	-	-	3	3q22.2	uncharacterized LOC105374117	ncRNA	-	-	-	-	20201124	-
9606	105374118	LOC105374118	-	-	-	3	3q22.2	uncharacterized LOC105374118	ncRNA	-	-	-	-	20201124	-
9606	105374119	LINC02004	-	-	HGNC:HGNC:52838|Ensembl:ENSG00000240006	3	3q22.2	long intergenic non-protein coding RNA 2004	ncRNA	LINC02004	long intergenic non-protein coding RNA 2004	O	-	20201124	-
9606	105374120	LOC105374120	-	-	-	3	3q22.2	uncharacterized LOC105374120	ncRNA	-	-	-	-	20201124	-
9606	105374121	LOC105374121	-	-	-	3	3q22.2	uncharacterized LOC105374121	ncRNA	-	-	-	-	20201124	-
9606	105374122	LOC105374122	-	-	-	3	3q22.2	uncharacterized LOC105374122	ncRNA	-	-	-	-	20201124	-
9606	105374123	LOC105374123	-	-	-	3	3q22.2	uncharacterized LOC105374123	ncRNA	-	-	-	-	20201124	-
9606	105374124	LOC105374124	-	-	-	3	3q22.2	uncharacterized LOC105374124	ncRNA	-	-	-	-	20201124	-
9606	105374126	LOC105374126	-	-	-	3	3q22.3	uncharacterized LOC105374126	ncRNA	-	-	-	-	20201124	-
9606	105374127	LOC105374127	-	-	-	3	3q22.3	uncharacterized LOC105374127	ncRNA	-	-	-	-	20201124	-
9606	105374128	LOC105374128	-	-	-	3	3q22.3	uncharacterized LOC105374128	ncRNA	-	-	-	-	20201124	-
9606	105374129	LOC105374129	-	-	-	3	3q22.3	uncharacterized LOC105374129	ncRNA	-	-	-	-	20201124	-
9606	105374132	LOC105374132	-	-	-	3	3q23	uncharacterized LOC105374132	ncRNA	-	-	-	-	20201124	-
9606	105374134	LOC105374134	-	-	Ensembl:ENSG00000286822	3	3q23	uncharacterized LOC105374134	ncRNA	-	-	-	-	20201124	-
9606	105374136	LOC105374136	-	-	-	3	3q23	uncharacterized LOC105374136	ncRNA	-	-	-	-	20201124	-
9606	105374137	LOC105374137	-	-	-	3	3q24	uncharacterized LOC105374137	ncRNA	-	-	-	-	20201124	-
9606	105374138	LOC105374138	-	-	-	3	3q23-q24	uncharacterized LOC105374138	ncRNA	-	-	-	-	20201124	-
9606	105374139	LOC105374139	-	-	-	3	3q24	uncharacterized LOC105374139	ncRNA	-	-	-	-	20201124	-
9606	105374140	LOC105374140	-	-	-	3	3q24	uncharacterized LOC105374140	ncRNA	-	-	-	-	20201124	-
9606	105374141	LOC105374141	-	-	-	3	3q24	uncharacterized LOC105374141	ncRNA	-	-	-	-	20201124	-
9606	105374142	LOC105374142	-	-	-	3	3q24	uncharacterized LOC105374142	ncRNA	-	-	-	-	20201124	-
9606	105374143	LOC105374143	-	-	-	3	3q24	uncharacterized LOC105374143	ncRNA	-	-	-	-	20201124	-
9606	105374144	LOC105374144	-	-	-	3	3q24	uncharacterized LOC105374144	ncRNA	-	-	-	-	20201124	-
9606	105374145	LOC105374145	-	-	-	3	3q24	uncharacterized LOC105374145	ncRNA	-	-	-	-	20201124	-
9606	105374146	LINC02045	-	-	HGNC:HGNC:52885	3	3q24	long intergenic non-protein coding RNA 2045	ncRNA	LINC02045	long intergenic non-protein coding RNA 2045	O	-	20201124	-
9606	105374147	LOC105374147	-	-	-	3	3q24	uncharacterized LOC105374147	ncRNA	-	-	-	-	20201124	-
9606	105374148	LOC105374148	-	-	-	3	3q24	uncharacterized LOC105374148	ncRNA	-	-	-	-	20201124	-
9606	105374149	LINC02046	-	-	HGNC:HGNC:52886	3	3q24	long intergenic non-protein coding RNA 2046	ncRNA	LINC02046	long intergenic non-protein coding RNA 2046	O	-	20201124	-
9606	105374150	LOC105374150	-	-	-	3	3q24	uncharacterized LOC105374150	ncRNA	-	-	-	-	20201124	-
9606	105374151	LOC105374151	-	-	-	3	3q25.1	uncharacterized LOC105374151	ncRNA	-	-	-	-	20201124	-
9606	105374152	LOC105374152	-	-	-	3	3q25.1	uncharacterized LOC105374152	ncRNA	-	-	-	-	20201124	-
9606	105374153	LOC105374153	-	-	-	3	3q25.1	uncharacterized LOC105374153	ncRNA	-	-	-	-	20201124	-
9606	105374154	LOC105374154	-	-	-	3	3q25.1	uncharacterized LOC105374154	ncRNA	-	-	-	-	20201124	-
9606	105374155	LOC105374155	-	-	-	3	3q25.1	uncharacterized LOC105374155	ncRNA	-	-	-	-	20201124	-
9606	105374157	LOC105374157	-	-	-	3	3q25.1	uncharacterized LOC105374157	ncRNA	-	-	-	-	20201124	-
9606	105374158	LINC02066	-	-	HGNC:HGNC:52911	3	3q25.1	long intergenic non-protein coding RNA 2066	ncRNA	LINC02066	long intergenic non-protein coding RNA 2066	O	-	20201124	-
9606	105374159	LOC105374159	-	-	-	3	3q25.1	uncharacterized LOC105374159	ncRNA	-	-	-	-	20201124	-
9606	105374160	LOC105374160	-	-	-	3	3q25.1	uncharacterized LOC105374160	ncRNA	-	-	-	-	20201124	-
9606	105374163	LOC105374163	-	-	-	3	3q25.2	uncharacterized LOC105374163	ncRNA	-	-	-	-	20201124	-
9606	105374164	LOC105374164	-	-	-	3	3q25.2	uncharacterized LOC105374164	ncRNA	-	-	-	-	20201124	-
9606	105374165	LINC02006	-	-	HGNC:HGNC:52842	3	3q25.2	long intergenic non-protein coding RNA 2006	ncRNA	LINC02006	long intergenic non-protein coding RNA 2006	O	-	20201124	-
9606	105374166	LOC105374166	-	-	-	3	3q25.2	uncharacterized LOC105374166	ncRNA	-	-	-	-	20201124	-
9606	105374167	LOC105374167	-	-	-	3	3q25.2	uncharacterized LOC105374167	ncRNA	-	-	-	-	20201124	-
9606	105374170	LOC105374170	-	-	-	3	3q25.2	uncharacterized LOC105374170	ncRNA	-	-	-	-	20201124	-
9606	105374171	LOC105374171	-	-	Ensembl:ENSG00000243953	3	3q25.2	uncharacterized LOC105374171	ncRNA	-	-	-	-	20201124	-
9606	105374172	LOC105374172	-	-	-	3	3q25.31	uncharacterized LOC105374172	ncRNA	-	-	-	-	20201124	-
9606	105374174	LOC105374174	-	-	-	3	3q25.31	uncharacterized LOC105374174	ncRNA	-	-	-	-	20201124	-
9606	105374177	LINC02029	-	-	HGNC:HGNC:52863|Ensembl:ENSG00000241544	3	3q25.31	long intergenic non-protein coding RNA 2029	ncRNA	LINC02029	long intergenic non-protein coding RNA 2029	O	-	20201124	-
9606	105374179	LOC105374179	-	-	-	3	3q25.31	uncharacterized LOC105374179	ncRNA	-	-	-	-	20201124	-
9606	105374181	LOC105374181	-	-	-	3	3q25.32	uncharacterized LOC105374181	ncRNA	-	-	-	-	20201124	-
9606	105374186	LOC105374186	-	-	-	3	3q26.1	uncharacterized LOC105374186	ncRNA	-	-	-	-	20201124	-
9606	105374187	LOC105374187	-	-	-	3	3q26.1	uncharacterized LOC105374187	ncRNA	-	-	-	-	20201124	-
9606	105374188	LOC105374188	-	-	-	3	3q26.1	uncharacterized LOC105374188	ncRNA	-	-	-	-	20201124	-
9606	105374189	LOC105374189	-	-	-	3	3q26.1	uncharacterized LOC105374189	ncRNA	-	-	-	-	20201124	-
9606	105374190	LOC105374190	-	-	-	3	3q26.1	uncharacterized LOC105374190	ncRNA	-	-	-	-	20201124	-
9606	105374191	LOC105374191	-	-	-	3	3q26.1	uncharacterized LOC105374191	ncRNA	-	-	-	-	20201124	-
9606	105374192	LOC105374192	-	-	-	3	3q26.1	uncharacterized LOC105374192	ncRNA	-	-	-	-	20201124	-
9606	105374193	LOC105374193	-	-	-	3	3q26.1	uncharacterized LOC105374193	ncRNA	-	-	-	-	20201124	-
9606	105374194	LOC105374194	-	inv3q26.1	-	3	3q26.1	uncharacterized LOC105374194	ncRNA	-	-	-	-	20201124	-
9606	105374195	LOC105374195	-	-	-	3	3q26.1	uncharacterized LOC105374195	ncRNA	-	-	-	-	20201124	-
9606	105374196	LOC105374196	-	-	-	3	3q26.1	uncharacterized LOC105374196	ncRNA	-	-	-	-	20201124	-
9606	105374197	LOC105374197	-	-	-	3	3q26.1	uncharacterized LOC105374197	ncRNA	-	-	-	-	20201124	-
9606	105374200	LOC105374200	-	-	-	3	3q26.2	uncharacterized LOC105374200	ncRNA	-	-	-	-	20201124	-
9606	105374201	LINC01997	-	-	HGNC:HGNC:52831	3	3q26.2	long intergenic non-protein coding RNA 1997	ncRNA	LINC01997	long intergenic non-protein coding RNA 1997	O	-	20201124	-
9606	105374205	MECOM-AS1	-	-	HGNC:HGNC:40368|Ensembl:ENSG00000241479	3	3q26.2	MECOM antisense RNA 1	ncRNA	MECOM-AS1	MECOM antisense RNA 1	O	-	20201124	-
9606	105374206	LOC105374206	-	-	-	3	3q26.2	uncharacterized LOC105374206	ncRNA	-	-	-	-	20201124	-
9606	105374209	LOC105374209	-	-	-	3	3q26.2	uncharacterized LOC105374209	ncRNA	-	-	-	-	20201124	-
9606	105374211	LOC105374211	-	-	-	3	3q26.2	uncharacterized LOC105374211	ncRNA	-	-	-	-	20201124	-
9606	105374216	LOC105374216	-	-	-	3	3q26.2	uncharacterized LOC105374216	ncRNA	-	-	-	-	20201124	-
9606	105374217	LOC105374217	-	-	-	3	3q26.31	uncharacterized LOC105374217	ncRNA	-	-	-	-	20201124	-
9606	105374218	LOC105374218	-	-	-	3	3q26.31	uncharacterized LOC105374218	ncRNA	-	-	-	-	20201124	-
9606	105374219	LINC02068	-	-	HGNC:HGNC:52914|Ensembl:ENSG00000223387	3	3q26.31	long intergenic non-protein coding RNA 2068	ncRNA	LINC02068	long intergenic non-protein coding RNA 2068	O	-	20201124	-
9606	105374220	LOC105374220	-	-	-	3	3q26.31	uncharacterized LOC105374220	ncRNA	-	-	-	-	20201124	-
9606	105374221	LOC105374221	-	-	-	3	3q26.31	uncharacterized LOC105374221	ncRNA	-	-	-	-	20201124	-
9606	105374224	LOC105374224	-	-	-	3	3q26.31	uncharacterized LOC105374224	ncRNA	-	-	-	-	20201124	-
9606	105374225	LOC105374225	-	-	-	3	3q26.31	uncharacterized LOC105374225	ncRNA	-	-	-	-	20201124	-
9606	105374226	LOC105374226	-	-	-	3	3q26.31	uncharacterized LOC105374226	ncRNA	-	-	-	-	20201124	-
9606	105374229	LOC105374229	-	-	-	3	3q26.32	uncharacterized LOC105374229	ncRNA	-	-	-	-	20201124	-
9606	105374230	LOC105374230	-	-	-	3	3q26.32	uncharacterized LOC105374230	ncRNA	-	-	-	-	20201124	-
9606	105374234	LOC105374234	-	-	-	3	3q26.32	uncharacterized LOC105374234	ncRNA	-	-	-	-	20201124	-
9606	105374235	LOC105374235	-	-	-	3	3q26.32	uncharacterized LOC105374235	ncRNA	-	-	-	-	20201124	-
9606	105374240	LOC105374240	-	-	-	3	3q26.33	uncharacterized LOC105374240	ncRNA	-	-	-	-	20201124	-
9606	105374242	LOC105374242	-	-	-	3	3q26.33	uncharacterized LOC105374242	ncRNA	-	-	-	-	20201124	-
9606	105374243	LOC105374243	-	-	-	3	3q26.33	uncharacterized LOC105374243	ncRNA	-	-	-	-	20201124	-
9606	105374244	LINC01995	-	-	HGNC:HGNC:52828|Ensembl:ENSG00000244247	3	3q26.33	long intergenic non-protein coding RNA 1995	ncRNA	LINC01995	long intergenic non-protein coding RNA 1995	O	-	20201124	-
9606	105374245	LOC105374245	-	-	-	3	3q26.33	uncharacterized LOC105374245	ncRNA	-	-	-	-	20201124	-
9606	105374246	LOC105374246	-	-	-	3	3q26.33	uncharacterized LOC105374246	ncRNA	-	-	-	-	20201124	-
9606	105374247	LOC105374247	-	-	-	3	3q27.1	uncharacterized LOC105374247	ncRNA	-	-	-	-	20201124	-
9606	105374248	LOC105374248	-	-	-	3	3q27.1	uncharacterized LOC105374248	ncRNA	-	-	-	-	20201124	-
9606	105374249	EIF2B5-DT	-	-	HGNC:HGNC:55202	3	3q27.1	EIF2B5 divergent transcript	ncRNA	EIF2B5-DT	EIF2B5 divergent transcript	O	-	20201124	-
9606	105374250	LINC02054	-	-	HGNC:HGNC:52894|Ensembl:ENSG00000224153	3	3q27.1	long intergenic non-protein coding RNA 2054	ncRNA	LINC02054	long intergenic non-protein coding RNA 2054	O	-	20201124	-
9606	105374251	LINC01839	-	EIF2B5-IT1	HGNC:HGNC:41330	3	3q27.1	long intergenic non-protein coding RNA 1839	ncRNA	LINC01839	long intergenic non-protein coding RNA 1839	O	EIF2B5 intronic transcript 1 (non-protein coding)	20201124	-
9606	105374252	LOC105374252	-	-	-	3	-	uncharacterized LOC105374252	ncRNA	-	-	-	-	20201124	-
9606	105374253	LOC105374253	-	-	-	3	3q27.1	uncharacterized LOC105374253	ncRNA	-	-	-	-	20201124	-
9606	105374254	LOC105374254	-	-	-	3	3q27.2	uncharacterized LOC105374254	ncRNA	-	-	-	-	20201124	-
9606	105374257	LOC105374257	-	-	-	3	3q27.2	uncharacterized LOC105374257	ncRNA	-	-	-	-	20201124	-
9606	105374258	LOC105374258	-	-	-	3	3q27.3	uncharacterized LOC105374258	ncRNA	-	-	-	-	20201124	-
9606	105374259	LOC105374259	-	-	-	3	3q27.3	uncharacterized LOC105374259	ncRNA	-	-	-	-	20201124	-
9606	105374260	LOC105374260	-	-	-	3	3q27.3	uncharacterized LOC105374260	ncRNA	-	-	-	-	20201124	-
9606	105374261	LINC02041	-	-	HGNC:HGNC:52881	3	3q27.3	long intergenic non-protein coding RNA 2041	ncRNA	LINC02041	long intergenic non-protein coding RNA 2041	O	RP11-567G11.1	20201124	-
9606	105374262	LOC105374262	-	-	-	3	3q27.3	uncharacterized LOC105374262	ncRNA	-	-	-	-	20201124	-
9606	105374263	LOC105374263	-	-	-	3	3q27.3	uncharacterized LOC105374263	ncRNA	-	-	-	-	20201124	-
9606	105374264	LOC105374264	-	-	-	3	3q27.3	uncharacterized LOC105374264	ncRNA	-	-	-	-	20201124	-
9606	105374265	LOC105374265	-	-	-	3	3q27.3	uncharacterized LOC105374265	ncRNA	-	-	-	-	20201124	-
9606	105374266	LINC01991	-	-	HGNC:HGNC:52823	3	3q27.3	long intergenic non-protein coding RNA 1991	ncRNA	LINC01991	long intergenic non-protein coding RNA 1991	O	-	20201124	-
9606	105374270	LOC105374270	-	-	-	3	3q28	uncharacterized LOC105374270	ncRNA	-	-	-	-	20201124	-
9606	105374272	LINC02013	-	-	HGNC:HGNC:52848	3	3q28	long intergenic non-protein coding RNA 2013	ncRNA	LINC02013	long intergenic non-protein coding RNA 2013	O	-	20201124	-
9606	105374275	LOC105374275	-	-	-	3	3q28	uncharacterized LOC105374275	ncRNA	-	-	-	-	20201124	-
9606	105374276	LOC105374276	-	-	-	3	3q28	uncharacterized LOC105374276	ncRNA	-	-	-	-	20201124	-
9606	105374277	LOC105374277	-	-	-	3	3q28	uncharacterized LOC105374277	ncRNA	-	-	-	-	20201124	-
9606	105374280	LOC105374280	-	-	-	3	3q29	uncharacterized LOC105374280	ncRNA	-	-	-	-	20201124	-
9606	105374282	LOC105374282	-	-	-	3	3q29	uncharacterized LOC105374282	ncRNA	-	-	-	-	20201124	-
9606	105374283	LOC105374283	-	-	-	3	3q29	uncharacterized LOC105374283	ncRNA	-	-	-	-	20201124	-
9606	105374284	LOC105374284	-	-	-	3	3q29	uncharacterized LOC105374284	ncRNA	-	-	-	-	20201124	-
9606	105374285	LINC02038	-	-	HGNC:HGNC:52878	3	3q29	long intergenic non-protein coding RNA 2038	ncRNA	LINC02038	long intergenic non-protein coding RNA 2038	O	-	20201124	-
9606	105374286	LOC105374286	-	-	-	3	3q29	uncharacterized LOC105374286	ncRNA	-	-	-	-	20201124	-
9606	105374287	LOC105374287	-	-	-	3	3q29	uncharacterized LOC105374287	ncRNA	-	-	-	-	20201124	-
9606	105374289	LINC02048	-	-	HGNC:HGNC:52888|Ensembl:ENSG00000228271	3	3q29	long intergenic non-protein coding RNA 2048	ncRNA	LINC02048	long intergenic non-protein coding RNA 2048	O	-	20201124	-
9606	105374291	LOC105374291	-	-	-	3	3q29	uncharacterized LOC105374291	ncRNA	-	-	-	-	20201124	-
9606	105374292	LOC105374292	-	-	-	3	3q29	uncharacterized LOC105374292	ncRNA	-	-	-	-	20201124	-
9606	105374293	LINC01972	-	-	HGNC:HGNC:52798|Ensembl:ENSG00000230401	3	3q29	long intergenic non-protein coding RNA 1972	ncRNA	LINC01972	long intergenic non-protein coding RNA 1972	O	-	20201124	-
9606	105374294	LOC105374294	-	-	-	3	3q29	uncharacterized LOC105374294	ncRNA	-	-	-	-	20201124	-
9606	105374295	LOC105374295	-	-	-	3	3q29	uncharacterized LOC105374295	ncRNA	-	-	-	-	20201124	-
9606	105374296	LOC105374296	-	-	-	3	3q29	uncharacterized LOC105374296	ncRNA	-	-	-	-	20201124	-
9606	105374297	LOC105374297	-	-	-	3	3q29	uncharacterized LOC105374297	ncRNA	-	-	-	-	20201124	-
9606	105374298	LOC105374298	-	-	-	3	3q29	uncharacterized LOC105374298	ncRNA	-	-	-	-	20201124	-
9606	105374299	LOC105374299	-	-	-	3	3q29	uncharacterized LOC105374299	protein-coding	-	-	-	uncharacterized protein LOC105374299	20201124	-
9606	105374301	LOC105374301	-	-	-	3	3q29	mucin-1-like	protein-coding	-	-	-	mucin-1-like	20201124	-
9606	105374303	LOC105374303	-	-	-	3	3q29	uncharacterized LOC105374303	ncRNA	-	-	-	-	20201124	-
9606	105374304	LOC105374304	-	-	-	3	3q29	uncharacterized LOC105374304	ncRNA	-	-	-	-	20201124	-
9606	105374306	LOC105374306	-	-	-	3	3q29	uncharacterized LOC105374306	ncRNA	-	-	-	-	20201124	-
9606	105374307	LOC105374307	-	-	-	3	3q29	uncharacterized LOC105374307	ncRNA	-	-	-	-	20201124	-
9606	105374308	LOC105374308	-	-	-	3	3q29	uncharacterized LOC105374308	ncRNA	-	-	-	-	20201124	-
9606	105374309	LOC105374309	-	-	-	3	3q29	uncharacterized LOC105374309	ncRNA	-	-	-	-	20201124	-
9606	105374310	LOC105374310	-	-	-	3	3q29	uncharacterized LOC105374310	ncRNA	-	-	-	-	20201124	-
9606	105374312	LOC105374312	-	-	Ensembl:ENSG00000272840	3	3q21.2	uncharacterized LOC105374312	ncRNA	-	-	-	-	20201124	-
9606	105374313	LOC105374313	-	-	-	3	3q25.1	uncharacterized LOC105374313	ncRNA	-	-	-	-	20201124	-
9606	105374314	LOC105374314	-	-	-	3	3q25.33	uncharacterized LOC105374314	protein-coding	-	-	-	uncharacterized protein LOC105374314	20201124	-
9606	105374317	LOC105374317	-	-	-	2	2p24.1	uncharacterized LOC105374317	ncRNA	-	-	-	-	20201124	-
9606	105374318	LOC105374318	-	-	-	2	2p24.1	uncharacterized LOC105374318	ncRNA	-	-	-	-	20201124	-
9606	105374320	LOC105374320	-	-	-	2	2p24.1	uncharacterized LOC105374320	ncRNA	-	-	-	-	20201124	-
9606	105374322	LINC01830	-	-	HGNC:HGNC:52636	2	2p24.1	long intergenic non-protein coding RNA 1830	ncRNA	LINC01830	long intergenic non-protein coding RNA 1830	O	-	20201124	-
9606	105374323	LOC105374323	-	-	-	2	2p24.1	uncharacterized LOC105374323	ncRNA	-	-	-	-	20201124	-
9606	105374325	LOC105374325	-	-	-	2	2p24.1	uncharacterized LOC105374325	ncRNA	-	-	-	-	20201124	-
9606	105374328	LOC105374328	-	-	-	2	2p23.3	uncharacterized LOC105374328	ncRNA	-	-	-	-	20201124	-
9606	105374329	LOC105374329	-	-	-	2	2p23.3	uncharacterized LOC105374329	ncRNA	-	-	-	-	20201124	-
9606	105374332	LOC105374332	-	-	-	2	2p23.3	uncharacterized LOC105374332	ncRNA	-	-	-	-	20201124	-
9606	105374333	LOC105374333	-	-	-	2	2p23.3	uncharacterized LOC105374333	ncRNA	-	-	-	-	20201124	-
9606	105374334	LOC105374334	-	-	-	2	2p23.3	uncharacterized LOC105374334	ncRNA	-	-	-	-	20201124	-
9606	105374336	LOC105374336	-	-	-	4	4p16.3	uncharacterized LOC105374336	ncRNA	-	-	-	-	20201124	-
9606	105374338	LOC105374338	-	-	Ensembl:ENSG00000283183	4	4p16.3	uncharacterized LOC105374338	ncRNA	-	-	-	-	20201124	-
9606	105374339	LOC105374339	-	-	-	4	4p16.3	uncharacterized LOC105374339	ncRNA	-	-	-	-	20201124	-
9606	105374340	LOC105374340	-	-	-	4	4p16.3	uncharacterized LOC105374340	ncRNA	-	-	-	-	20201124	-
9606	105374341	LOC105374341	-	-	-	4	4p16.3	uncharacterized LOC105374341	ncRNA	-	-	-	-	20201124	-
9606	105374343	LOC105374343	-	-	-	4	4p16.3	uncharacterized LOC105374343	ncRNA	-	-	-	-	20201124	-
9606	105374344	LOC105374344	-	-	Ensembl:ENSG00000251652	4	4p16.3	uncharacterized LOC105374344	ncRNA	-	-	-	-	20201124	-
9606	105374346	LOC105374346	-	-	-	4	4p16.3	uncharacterized LOC105374346	ncRNA	-	-	-	-	20201124	-
9606	105374347	LOC105374347	-	-	-	4	4p16.3	uncharacterized LOC105374347	ncRNA	-	-	-	-	20201124	-
9606	105374348	LOC105374348	-	-	-	4	4p16.3	uncharacterized LOC105374348	ncRNA	-	-	-	-	20201124	-
9606	105374349	LOC105374349	-	-	-	4	4p16.3	uncharacterized LOC105374349	ncRNA	-	-	-	-	20201124	-
9606	105374352	LOC105374352	-	-	-	4	4p16.3	uncharacterized LOC105374352	ncRNA	-	-	-	-	20201124	-
9606	105374353	LOC105374353	-	-	-	4	4p16.3	uncharacterized LOC105374353	ncRNA	-	-	-	-	20201124	-
9606	105374354	LOC105374354	-	-	-	4	4p16.3	uncharacterized LOC105374354	ncRNA	-	-	-	-	20201124	-
9606	105374355	LOC105374355	-	-	-	4	4p16.3	uncharacterized LOC105374355	ncRNA	-	-	-	-	20201124	-
9606	105374357	LOC105374357	-	-	-	4	4p16.3	uncharacterized LOC105374357	ncRNA	-	-	-	-	20201124	-
9606	105374358	LOC105374358	-	-	-	4	4p16.3	uncharacterized LOC105374358	ncRNA	-	-	-	-	20201124	-
9606	105374359	LOC105374359	-	-	-	4	4p16.3	uncharacterized LOC105374359	ncRNA	-	-	-	-	20201124	-
9606	105374362	LOC105374362	-	-	-	4	4p16.2	uncharacterized LOC105374362	ncRNA	-	-	-	-	20201124	-
9606	105374363	LOC105374363	-	-	-	2	2p23.3	uncharacterized LOC105374363	ncRNA	-	-	-	-	20201124	-
9606	105374364	LOC105374364	-	-	-	4	4p16.1	uncharacterized LOC105374364	ncRNA	-	-	-	-	20201124	-
9606	105374365	LOC105374365	-	-	-	4	4p16.1	uncharacterized LOC105374365	ncRNA	-	-	-	-	20201124	-
9606	105374366	LINC02482	-	-	HGNC:HGNC:53458|Ensembl:ENSG00000251580	4	4p16.1	long intergenic non-protein coding RNA 2482	ncRNA	LINC02482	long intergenic non-protein coding RNA 2482	O	-	20201124	-
9606	105374367	LOC105374367	-	-	Ensembl:ENSG00000287331	4	4p16.1	uncharacterized LOC105374367	ncRNA	-	-	-	-	20201124	-
9606	105374368	LOC105374368	-	-	-	4	4p16.1	uncharacterized LOC105374368	ncRNA	-	-	-	-	20201124	-
9606	105374369	LOC105374369	-	-	-	2	2p23.2	uncharacterized LOC105374369	ncRNA	-	-	-	-	20201124	-
9606	105374370	LOC105374370	-	-	-	4	4p16.1	uncharacterized LOC105374370	ncRNA	-	-	-	-	20201124	-
9606	105374371	LOC105374371	-	-	-	4	4p16.1	uncharacterized LOC105374371	ncRNA	-	-	-	-	20201124	-
9606	105374373	LOC105374373	-	-	-	4	4p16.1	uncharacterized LOC105374373	ncRNA	-	-	-	-	20201124	-
9606	105374374	LINC02517	-	-	HGNC:HGNC:53506|Ensembl:ENSG00000249145	4	4p16.1	long intergenic non-protein coding RNA 2517	ncRNA	LINC02517	long intergenic non-protein coding RNA 2517	O	-	20201124	-
9606	105374376	LOC105374376	-	-	-	4	4p16.1	uncharacterized LOC105374376	ncRNA	-	-	-	-	20201124	-
9606	105374377	LOC105374377	-	-	-	4	4p16.3	BCL2/adenovirus E1B 19 kDa protein-interacting protein 3-like	pseudo	-	-	-	-	20201124	-
9606	105374378	LOC105374378	-	-	-	2	2p23.2	uncharacterized LOC105374378	ncRNA	-	-	-	-	20201124	-
9606	105374381	LOC105374381	-	-	-	2	2p23.2	uncharacterized LOC105374381	ncRNA	-	-	-	-	20201124	-
9606	105374382	LOC105374382	-	-	-	2	2p23.2	uncharacterized LOC105374382	ncRNA	-	-	-	-	20201124	-
9606	105374383	LOC105374383	-	-	-	2	2p23.2	uncharacterized LOC105374383	ncRNA	-	-	-	-	20201124	-
9606	105374384	LOC105374384	-	-	-	2	2p23.2	uncharacterized LOC105374384	ncRNA	-	-	-	-	20201124	-
9606	105374386	LOC105374386	-	-	-	2	2p23.2	uncharacterized LOC105374386	ncRNA	-	-	-	-	20201124	-
9606	105374389	LOC105374389	-	-	-	2	2p23.2	uncharacterized LOC105374389	ncRNA	-	-	-	-	20201124	-
9606	105374391	LOC105374391	-	-	-	4	4p15.1	uncharacterized LOC105374391	ncRNA	-	-	-	-	20201124	-
9606	105374392	LOC105374392	-	-	-	4	4p15.1	uncharacterized LOC105374392	ncRNA	-	-	-	-	20201124	-
9606	105374394	LINC02484	-	-	HGNC:HGNC:53459	4	4p15.1	long intergenic non-protein coding RNA 2484	ncRNA	LINC02484	long intergenic non-protein coding RNA 2484	O	-	20201124	-
9606	105374396	LOC105374396	-	-	-	4	4p14	uncharacterized LOC105374396	ncRNA	-	-	-	-	20201124	-
9606	105374397	LOC105374397	-	-	-	4	4p14	uncharacterized LOC105374397	ncRNA	-	-	-	-	20201124	-
9606	105374399	LOC105374399	-	-	-	4	4p14	uncharacterized LOC105374399	ncRNA	-	-	-	-	20201124	-
9606	105374400	LINC02505	-	-	HGNC:HGNC:53494	4	4p14	long intergenic non-protein coding RNA 2505	ncRNA	LINC02505	long intergenic non-protein coding RNA 2505	O	-	20201124	-
9606	105374402	LOC105374402	-	-	-	4	4p14	uncharacterized LOC105374402	ncRNA	-	-	-	-	20201124	-
9606	105374404	LOC105374404	-	-	-	4	4p14	uncharacterized LOC105374404	ncRNA	-	-	-	-	20201124	-
9606	105374406	LOC105374406	-	-	-	4	4p14	uncharacterized LOC105374406	ncRNA	-	-	-	-	20201124	-
9606	105374407	LOC105374407	-	-	-	4	4p14	uncharacterized LOC105374407	ncRNA	-	-	-	-	20201124	-
9606	105374408	LOC105374408	-	-	-	4	4p14	uncharacterized LOC105374408	ncRNA	-	-	-	-	20201124	-
9606	105374409	LOC105374409	-	-	-	4	4p14	uncharacterized LOC105374409	ncRNA	-	-	-	-	20201124	-
9606	105374410	LINC02513	-	-	HGNC:HGNC:53502|Ensembl:ENSG00000248227	4	4p14	long intergenic non-protein coding RNA 2513	ncRNA	LINC02513	long intergenic non-protein coding RNA 2513	O	-	20201124	-
9606	105374411	LINC02278	-	-	HGNC:HGNC:53194	4	4p14	long intergenic non-protein coding RNA 2278	ncRNA	LINC02278	long intergenic non-protein coding RNA 2278	O	-	20201124	-
9606	105374412	LOC105374412	-	-	-	4	4p14	uncharacterized LOC105374412	ncRNA	-	-	-	-	20201124	-
9606	105374413	LOC105374413	-	-	-	4	4p14	uncharacterized LOC105374413	ncRNA	-	-	-	-	20201124	-
9606	105374414	LOC105374414	-	-	-	2	2p23.1	uncharacterized LOC105374414	ncRNA	-	-	-	-	20201124	-
9606	105374418	LOC105374418	-	-	-	4	4p14	uncharacterized LOC105374418	ncRNA	-	-	-	-	20201124	-
9606	105374419	LOC105374419	-	-	-	4	4p14	uncharacterized LOC105374419	ncRNA	-	-	-	-	20201124	-
9606	105374421	LOC105374421	-	-	-	4	4p13	uncharacterized LOC105374421	ncRNA	-	-	-	-	20201124	-
9606	105374423	LOC105374423	-	-	-	4	4p13	uncharacterized LOC105374423	ncRNA	-	-	-	-	20201124	-
9606	105374425	PHOX2B-AS1	-	-	HGNC:HGNC:40457	4	4p13	PHOX2B antisense RNA 1	ncRNA	PHOX2B-AS1	PHOX2B antisense RNA 1	O	-	20201124	-
9606	105374426	LOC105374426	-	-	-	4	4p13	uncharacterized LOC105374426	ncRNA	-	-	-	-	20201124	-
9606	105374428	LOC105374428	-	-	Ensembl:ENSG00000250781	4	4p13	uncharacterized LOC105374428	ncRNA	-	-	-	-	20201124	-
9606	105374430	LOC105374430	-	-	-	4	4p13	uncharacterized LOC105374430	ncRNA	-	-	-	-	20201124	-
9606	105374432	LOC105374432	-	-	-	4	4p13	uncharacterized LOC105374432	ncRNA	-	-	-	-	20201124	-
9606	105374433	LOC105374433	-	-	-	4	4p13	uncharacterized LOC105374433	ncRNA	-	-	-	-	20201124	-
9606	105374434	LOC105374434	-	-	-	4	4p13	uncharacterized LOC105374434	ncRNA	-	-	-	-	20201124	-
9606	105374435	LOC105374435	-	-	-	2	2p23.1	uncharacterized LOC105374435	ncRNA	-	-	-	-	20201124	-
9606	105374436	LINC02383	-	-	HGNC:HGNC:53306|Ensembl:ENSG00000248143	4	4p13	long intergenic non-protein coding RNA 2383	ncRNA	LINC02383	long intergenic non-protein coding RNA 2383	O	-	20201124	-
9606	105374438	LOC105374438	-	-	Ensembl:ENSG00000250863	4	4p13	uncharacterized LOC105374438	ncRNA	-	-	-	-	20201124	-
9606	105374439	LOC105374439	-	-	-	4	4p12	uncharacterized LOC105374439	ncRNA	-	-	-	-	20201124	-
9606	105374440	LOC105374440	-	-	-	4	4p12	uncharacterized LOC105374440	ncRNA	-	-	-	-	20201124	-
9606	105374441	LOC105374441	-	-	-	4	4p12	uncharacterized LOC105374441	ncRNA	-	-	-	-	20201124	-
9606	105374442	LOC105374442	-	-	-	4	4p12	uncharacterized LOC105374442	ncRNA	-	-	-	-	20201124	-
9606	105374443	LOC105374443	-	-	-	4	4p12	uncharacterized LOC105374443	ncRNA	-	-	-	-	20201124	-
9606	105374444	LOC105374444	-	-	-	4	4p12	uncharacterized LOC105374444	ncRNA	-	-	-	-	20201124	-
9606	105374445	LOC105374445	-	-	-	4	4p11	uncharacterized LOC105374445	ncRNA	-	-	-	-	20201124	-
9606	105374449	LINC01946	-	-	HGNC:HGNC:52770|Ensembl:ENSG00000223647	2	2p23.1-p22.3	long intergenic non-protein coding RNA 1946	ncRNA	LINC01946	long intergenic non-protein coding RNA 1946	O	-	20201124	-
9606	105374453	LOC105374453	-	-	-	2	2p22.3	uncharacterized LOC105374453	ncRNA	-	-	-	-	20201124	-
9606	105374454	RASGRP3-AS1	-	-	HGNC:HGNC:40689	2	2p22.3	RASGRP3 antisense RNA 1	ncRNA	RASGRP3-AS1	RASGRP3 antisense RNA 1	O	-	20201124	-
9606	105374455	LOC105374455	-	-	-	2	2p22.3	uncharacterized LOC105374455	ncRNA	-	-	-	-	20201124	-
9606	105374456	LOC105374456	-	-	-	2	2p22.3	uncharacterized LOC105374456	ncRNA	-	-	-	-	20201124	-
9606	105374457	LOC105374457	-	-	-	2	2p22.3	uncharacterized LOC105374457	ncRNA	-	-	-	-	20201124	-
9606	105374458	LOC105374458	-	-	-	2	2p22.3	uncharacterized LOC105374458	ncRNA	-	-	-	-	20201124	-
9606	105374459	LOC105374459	-	-	-	2	2p22.3	uncharacterized LOC105374459	ncRNA	-	-	-	-	20201124	-
9606	105374461	LOC105374461	-	-	Ensembl:ENSG00000237320	2	2p22.3	uncharacterized LOC105374461	ncRNA	-	-	-	-	20201124	-
9606	105374464	LOC105374464	-	-	-	2	2p22.2	uncharacterized LOC105374464	ncRNA	-	-	-	-	20201124	-
9606	105374465	LOC105374465	-	-	-	2	2p22.2	uncharacterized LOC105374465	ncRNA	-	-	-	-	20201124	-
9606	105374466	LOC105374466	-	-	-	2	2p22.2	uncharacterized LOC105374466	ncRNA	-	-	-	-	20201124	-
9606	105374467	LOC105374467	-	-	-	2	2p22.2	uncharacterized LOC105374467	ncRNA	-	-	-	-	20201124	-
9606	105374468	LOC105374468	-	-	-	2	2p22.1	uncharacterized LOC105374468	ncRNA	-	-	-	-	20201124	-
9606	105374470	LOC105374470	-	-	-	2	2p22.1	uncharacterized LOC105374470	ncRNA	-	-	-	-	20201124	-
9606	105374471	LOC105374471	-	-	-	2	2p22.1	uncharacterized LOC105374471	ncRNA	-	-	-	-	20201124	-
9606	105374473	LOC105374473	-	-	-	2	2p22.1	uncharacterized LOC105374473	ncRNA	-	-	-	-	20201124	-
9606	105374474	LOC105374474	-	-	-	4	4p16.1	uncharacterized LOC105374474	ncRNA	-	-	-	-	20201124	-
9606	105374475	LOC105374475	-	-	-	2	2p22.1	uncharacterized LOC105374475	ncRNA	-	-	-	-	20201124	-
9606	105374476	SLC2A9-AS1	-	-	HGNC:HGNC:40636	4	4p16.1	SLC2A9 antisense RNA 1	ncRNA	SLC2A9-AS1	SLC2A9 antisense RNA 1	O	-	20201124	-
9606	105374478	LOC105374478	-	-	-	4	4p16.1	uncharacterized LOC105374478	ncRNA	-	-	-	-	20201124	-
9606	105374479	LOC105374479	-	-	-	4	4p16.1	uncharacterized LOC105374479	ncRNA	-	-	-	-	20201124	-
9606	105374480	LOC105374480	-	-	-	4	4p16.1	uncharacterized LOC105374480	ncRNA	-	-	-	-	20201124	-
9606	105374481	LOC105374481	-	-	-	4	4p16.1	uncharacterized LOC105374481	ncRNA	-	-	-	-	20201124	-
9606	105374482	LOC105374482	-	-	-	4	4p16.1	uncharacterized LOC105374482	ncRNA	-	-	-	-	20201124	-
9606	105374483	LOC105374483	-	-	-	4	4p15.33	uncharacterized LOC105374483	ncRNA	-	-	-	-	20201124	-
9606	105374484	LINC02360	-	-	HGNC:HGNC:53282|Ensembl:ENSG00000248300	4	4p15.33	long intergenic non-protein coding RNA 2360	ncRNA	LINC02360	long intergenic non-protein coding RNA 2360	O	-	20201124	-
9606	105374488	LOC105374488	-	-	-	4	4p16.1	uncharacterized LOC105374488	ncRNA	-	-	-	-	20201124	-
9606	105374489	LOC105374489	-	-	-	4	4p15.33	uncharacterized LOC105374489	ncRNA	-	-	-	-	20201124	-
9606	105374490	LOC105374490	-	-	-	4	4p15.33	uncharacterized LOC105374490	ncRNA	-	-	-	-	20201124	-
9606	105374491	LOC105374491	-	-	-	2	2p22.1	uncharacterized LOC105374491	ncRNA	-	-	-	-	20201124	-
9606	105374492	LOC105374492	-	-	-	4	4p15.33	uncharacterized LOC105374492	ncRNA	-	-	-	-	20201124	-
9606	105374493	LOC105374493	-	-	-	4	4p15.33	uncharacterized LOC105374493	ncRNA	-	-	-	-	20201124	-
9606	105374494	LOC105374494	-	-	-	4	4p15.33	uncharacterized LOC105374494	ncRNA	-	-	-	-	20201124	-
9606	105374495	LOC105374495	-	-	-	4	4p15.33	uncharacterized LOC105374495	ncRNA	-	-	-	-	20201124	-
9606	105374496	LOC105374496	-	-	-	4	4p15.33	uncharacterized LOC105374496	ncRNA	-	-	-	-	20201124	-
9606	105374497	LOC105374497	-	-	-	2	2p22.1	uncharacterized LOC105374497	ncRNA	-	-	-	-	20201124	-
9606	105374498	LOC105374498	-	-	-	4	4p15.33	uncharacterized LOC105374498	ncRNA	-	-	-	-	20201124	-
9606	105374501	LOC105374501	-	-	-	4	4p15.32	uncharacterized LOC105374501	ncRNA	-	-	-	-	20201124	-
9606	105374502	LOC105374502	-	-	-	4	4p15.32	uncharacterized LOC105374502	ncRNA	-	-	-	-	20201124	-
9606	105374505	LOC105374505	-	-	-	4	4p15.32	uncharacterized LOC105374505	ncRNA	-	-	-	-	20201124	-
9606	105374506	LOC105374506	-	-	-	2	2p22.1-p21	uncharacterized LOC105374506	ncRNA	-	-	-	-	20201124	-
9606	105374507	LOC105374507	-	-	-	4	4p15.32	uncharacterized LOC105374507	ncRNA	-	-	-	-	20201124	-
9606	105374510	LOC105374510	-	-	-	4	4p15.31	uncharacterized LOC105374510	ncRNA	-	-	-	-	20201124	-
9606	105374511	LOC105374511	-	-	-	4	4p15.31	uncharacterized LOC105374511	ncRNA	-	-	-	-	20201124	-
9606	105374513	LOC105374513	-	-	-	4	4p15.31	uncharacterized LOC105374513	ncRNA	-	-	-	-	20201124	-
9606	105374514	LOC105374514	-	-	-	4	4p15.31	uncharacterized LOC105374514	ncRNA	-	-	-	-	20201124	-
9606	105374515	LOC105374515	-	-	-	4	4p15.31	uncharacterized LOC105374515	ncRNA	-	-	-	-	20201124	-
9606	105374516	LOC105374516	-	-	Ensembl:ENSG00000250092	4	4p15.2	uncharacterized LOC105374516	ncRNA	-	-	-	-	20201124	-
9606	105374517	LOC105374517	-	-	-	2	2p21	uncharacterized LOC105374517	ncRNA	-	-	-	-	20201124	-
9606	105374519	LOC105374519	-	-	-	4	4p15.2	uncharacterized LOC105374519	ncRNA	-	-	-	-	20201124	-
9606	105374520	LOC105374520	-	-	-	4	4p15.2	uncharacterized LOC105374520	ncRNA	-	-	-	-	20201124	-
9606	105374521	LOC105374521	-	-	-	4	4p15.2	uncharacterized LOC105374521	ncRNA	-	-	-	-	20201124	-
9606	105374523	LOC105374523	-	-	-	4	4p15.2	uncharacterized LOC105374523	ncRNA	-	-	-	-	20201124	-
9606	105374524	LOC105374524	-	-	Ensembl:ENSG00000248837	4	4p15.2	uncharacterized LOC105374524	ncRNA	-	-	-	-	20201124	-
9606	105374525	LOC105374525	-	-	-	4	4p15.2	uncharacterized LOC105374525	ncRNA	-	-	-	-	20201124	-
9606	105374527	LOC105374527	-	-	-	4	4p15.2	uncharacterized LOC105374527	ncRNA	-	-	-	-	20201124	-
9606	105374528	LOC105374528	-	-	-	4	4p15.2	uncharacterized LOC105374528	ncRNA	-	-	-	-	20201124	-
9606	105374531	LOC105374531	-	-	-	2	2p21	uncharacterized LOC105374531	ncRNA	-	-	-	-	20201124	-
9606	105374534	LOC105374534	-	-	-	4	4p15.2	uncharacterized LOC105374534	ncRNA	-	-	-	-	20201124	-
9606	105374535	LOC105374535	-	-	-	4	4p15.2	uncharacterized LOC105374535	ncRNA	-	-	-	-	20201124	-
9606	105374536	LOC105374536	-	-	-	4	4p15.2	uncharacterized LOC105374536	ncRNA	-	-	-	-	20201124	-
9606	105374537	LOC105374537	-	-	-	2	2p21	uncharacterized LOC105374537	ncRNA	-	-	-	-	20201124	-
9606	105374538	LOC105374538	-	-	-	4	4p15.2	uncharacterized LOC105374538	ncRNA	-	-	-	-	20201124	-
9606	105374540	LINC02357	-	-	HGNC:HGNC:53279|Ensembl:ENSG00000283314	4	4p15.2	long intergenic non-protein coding RNA 2357	ncRNA	LINC02357	long intergenic non-protein coding RNA 2357	O	-	20201124	-
9606	105374541	LOC105374541	-	-	-	4	4p15.2	uncharacterized LOC105374541	ncRNA	-	-	-	-	20201124	-
9606	105374542	LOC105374542	-	-	-	4	4p15.2	uncharacterized LOC105374542	ncRNA	-	-	-	-	20201124	-
9606	105374545	LOC105374545	-	-	-	4	4p15.2	uncharacterized LOC105374545	ncRNA	-	-	-	-	20201124	-
9606	105374546	STIM2-AS1	-	-	HGNC:HGNC:40879	4	4p15.2	STIM2 antisense RNA 1	ncRNA	STIM2-AS1	STIM2 antisense RNA 1	O	-	20201124	-
9606	105374547	LOC105374547	-	-	-	4	4p15.2	uncharacterized LOC105374547	ncRNA	-	-	-	-	20201124	-
9606	105374548	LOC105374548	-	-	-	4	4p15.2-p15.1	uncharacterized LOC105374548	ncRNA	-	-	-	-	20201124	-
9606	105374549	LOC105374549	-	-	-	4	4p15.1	uncharacterized LOC105374549	ncRNA	-	-	-	-	20201124	-
9606	105374550	LOC105374550	-	-	-	4	4p15.1	uncharacterized LOC105374550	ncRNA	-	-	-	-	20201124	-
9606	105374552	LOC105374552	-	-	-	4	4p15.1	uncharacterized LOC105374552	ncRNA	-	-	-	-	20201124	-
9606	105374553	LOC105374553	-	-	-	4	4p15.1	uncharacterized LOC105374553	ncRNA	-	-	-	-	20201124	-
9606	105374555	LOC105374555	-	-	-	2	2p21	uncharacterized LOC105374555	ncRNA	-	-	-	-	20201124	-
9606	105374556	LOC105374556	-	-	-	4	4p15.1	uncharacterized LOC105374556	ncRNA	-	-	-	-	20201124	-
9606	105374557	LOC105374557	-	-	-	4	4p15.1	uncharacterized LOC105374557	ncRNA	-	-	-	-	20201124	-
9606	105374558	LOC105374558	-	-	-	4	4p15.1	uncharacterized LOC105374558	ncRNA	-	-	-	-	20201124	-
9606	105374559	LOC105374559	-	-	-	4	4p15.1	uncharacterized LOC105374559	ncRNA	-	-	-	-	20201124	-
9606	105374561	LINC02472	-	-	HGNC:HGNC:53411|Ensembl:ENSG00000248338	4	4p15.1	long intergenic non-protein coding RNA 2472	ncRNA	LINC02472	long intergenic non-protein coding RNA 2472	O	-	20201124	-
9606	105374562	LOC105374562	-	-	-	4	4p15.1	uncharacterized LOC105374562	ncRNA	-	-	-	-	20201124	-
9606	105374564	LOC105374564	-	-	-	4	4p15.1	uncharacterized LOC105374564	ncRNA	-	-	-	-	20201124	-
9606	105374565	LINC02501	-	-	HGNC:HGNC:53489|Ensembl:ENSG00000249882	4	4p15.1	long intergenic non-protein coding RNA 2501	ncRNA	LINC02501	long intergenic non-protein coding RNA 2501	O	-	20201124	-
9606	105374566	LOC105374566	-	-	-	4	4p15.1	uncharacterized LOC105374566	ncRNA	-	-	-	-	20201124	-
9606	105374567	LOC105374567	-	-	-	2	2p21	uncharacterized LOC105374567	ncRNA	-	-	-	-	20201124	-
9606	105374568	LOC105374568	-	-	-	2	2p21	uncharacterized LOC105374568	ncRNA	-	-	-	-	20201124	-
9606	105374570	LOC105374570	-	-	-	2	2p21	uncharacterized LOC105374570	ncRNA	-	-	-	-	20201124	-
9606	105374571	LOC105374571	-	-	-	2	2p21	uncharacterized LOC105374571	ncRNA	-	-	-	-	20201124	-
9606	105374573	LOC105374573	-	-	-	2	2p21	uncharacterized LOC105374573	ncRNA	-	-	-	-	20201124	-
9606	105374576	LOC105374576	-	-	-	2	2p21	uncharacterized LOC105374576	ncRNA	-	-	-	-	20201124	-
9606	105374577	LOC105374577	-	-	-	2	2p21	uncharacterized LOC105374577	ncRNA	-	-	-	-	20201124	-
9606	105374580	PRKCE-AS1	-	-	HGNC:HGNC:40474|Ensembl:ENSG00000228481	2	2p21	PRKCE antisense RNA 1	ncRNA	PRKCE-AS1	PRKCE antisense RNA 1	O	-	20201124	-
9606	105374581	LOC105374581	-	-	-	2	2p21	uncharacterized LOC105374581	ncRNA	-	-	-	-	20201124	-
9606	105374582	LINC01820	-	-	HGNC:HGNC:52625|Ensembl:ENSG00000228100	2	2p21	long intergenic non-protein coding RNA 1820	ncRNA	LINC01820	long intergenic non-protein coding RNA 1820	O	-	20201124	-
9606	105374584	LOC105374584	-	-	-	2	2p21	uncharacterized LOC105374584	ncRNA	-	-	-	-	20201124	-
9606	105374588	LOC105374588	-	-	-	2	2p21	uncharacterized LOC105374588	ncRNA	-	-	-	-	20201124	-
9606	105374589	LOC105374589	-	-	-	2	2p16.3	uncharacterized LOC105374589	ncRNA	-	-	-	-	20201124	-
9606	105374590	LOC105374590	-	-	-	2	2p16.3	uncharacterized LOC105374590	ncRNA	-	-	-	-	20201124	-
9606	105374591	LOC105374591	-	-	-	2	2p16.3	uncharacterized LOC105374591	ncRNA	-	-	-	-	20201124	-
9606	105374592	LOC105374592	-	-	-	2	2p16.3	uncharacterized LOC105374592	ncRNA	-	-	-	-	20201124	-
9606	105374593	LOC105374593	-	-	-	2	2p16.3	uncharacterized LOC105374593	ncRNA	-	-	-	-	20201124	-
9606	105374594	LOC105374594	-	-	-	2	2p16.3	uncharacterized LOC105374594	ncRNA	-	-	-	-	20201124	-
9606	105374595	LOC105374595	-	-	-	2	2p16.3	uncharacterized LOC105374595	ncRNA	-	-	-	-	20201124	-
9606	105374596	LINC01867	-	-	HGNC:HGNC:52687|Ensembl:ENSG00000225444	2	2p16.3	long intergenic non-protein coding RNA 1867	ncRNA	LINC01867	long intergenic non-protein coding RNA 1867	O	-	20201124	-
9606	105374597	LOC105374597	-	-	-	2	2p16.3	uncharacterized LOC105374597	ncRNA	-	-	-	-	20201124	-
9606	105374598	LOC105374598	-	-	-	2	2p16.2	uncharacterized LOC105374598	ncRNA	-	-	-	-	20201124	-
9606	105374600	LOC105374600	-	-	-	2	2p16.2	uncharacterized LOC105374600	ncRNA	-	-	-	-	20201124	-
9606	105374601	LOC105374601	-	-	-	2	2p16.2	uncharacterized LOC105374601	ncRNA	-	-	-	-	20201124	-
9606	105374602	LOC105374602	-	-	-	5	5p15.33	uncharacterized LOC105374602	ncRNA	-	-	-	-	20201124	-
9606	105374606	LOC105374606	-	-	-	5	5p15.33	uncharacterized LOC105374606	ncRNA	-	-	-	-	20201124	-
9606	105374607	LOC105374607	-	-	-	5	5p15.33	uncharacterized LOC105374607	ncRNA	-	-	-	-	20201124	-
9606	105374608	LOC105374608	-	-	-	5	5p15.33	uncharacterized LOC105374608	ncRNA	-	-	-	-	20201124	-
9606	105374610	LOC105374610	-	-	-	2	2p16.2	uncharacterized LOC105374610	ncRNA	-	-	-	-	20201124	-
9606	105374612	LOC105374612	-	-	-	5	5p15.33	uncharacterized LOC105374612	ncRNA	-	-	-	-	20201124	-
9606	105374614	LOC105374614	-	-	-	5	5p15.33	uncharacterized LOC105374614	ncRNA	-	-	-	-	20201124	-
9606	105374615	LOC105374615	-	-	-	2	2p16.2	uncharacterized LOC105374615	ncRNA	-	-	-	-	20201124	-
9606	105374616	LOC105374616	-	-	-	5	5p15.33	uncharacterized LOC105374616	ncRNA	-	-	-	-	20201124	-
9606	105374618	LOC105374618	-	-	Ensembl:ENSG00000248994	5	5p15.33	uncharacterized LOC105374618	ncRNA	-	-	-	-	20201124	-
9606	105374620	LOC105374620	-	-	-	5	5p15.33	uncharacterized LOC105374620	ncRNA	-	-	-	-	20201124	-
9606	105374621	LOC105374621	-	-	-	5	5p15.33	uncharacterized LOC105374621	ncRNA	-	-	-	-	20201124	-
9606	105374624	LINC02162	-	-	HGNC:HGNC:53023|Ensembl:ENSG00000249830	5	5p15.33	long intergenic non-protein coding RNA 2162	ncRNA	LINC02162	long intergenic non-protein coding RNA 2162	O	-	20201124	-
9606	105374625	LOC105374625	-	-	-	5	5p15.33	uncharacterized LOC105374625	ncRNA	-	-	-	-	20201124	-
9606	105374626	LOC105374626	-	-	-	5	5p15.33	uncharacterized LOC105374626	ncRNA	-	-	-	-	20201124	-
9606	105374627	LINC02063	-	-	HGNC:HGNC:52908	5	5p15.33	long intergenic non-protein coding RNA 2063	ncRNA	LINC02063	long intergenic non-protein coding RNA 2063	O	CTD-2008N3.1	20201124	-
9606	105374629	LOC105374629	-	-	-	5	5p15.32	uncharacterized LOC105374629	ncRNA	-	-	-	CTD-2046I8.1	20201124	-
9606	105374630	LOC105374630	-	-	-	5	5p15.32	uncharacterized LOC105374630	ncRNA	-	-	-	CTD-2247C11.1|CTD-2247C11.2	20201124	-
9606	105374631	LINC02121	-	-	HGNC:HGNC:52977|Ensembl:ENSG00000250529	5	5p15.32	long intergenic non-protein coding RNA 2121	ncRNA	LINC02121	long intergenic non-protein coding RNA 2121	O	-	20201124	-
9606	105374634	LOC105374634	-	-	-	5	5p15.32	uncharacterized LOC105374634	ncRNA	-	-	-	-	20201124	-
9606	105374636	LOC105374636	-	-	-	5	5p15.32	uncharacterized LOC105374636	ncRNA	-	-	-	-	20201124	-
9606	105374639	LOC105374639	-	-	-	5	5p15.31	uncharacterized LOC105374639	ncRNA	-	-	-	-	20201124	-
9606	105374640	SPTBN1-AS1	-	SPTBN1-AS2	HGNC:HGNC:40562	2	2p16.2	SPTBN1 antisense RNA 1	ncRNA	SPTBN1-AS1	SPTBN1 antisense RNA 1	O	SPTBN1 antisense RNA 2	20201124	-
9606	105374641	LOC105374641	-	-	-	5	5p15.31	uncharacterized LOC105374641	ncRNA	-	-	-	-	20201124	-
9606	105374642	LOC105374642	-	-	-	5	5p15.31	uncharacterized LOC105374642	ncRNA	-	-	-	-	20201124	-
9606	105374643	LOC105374643	-	-	-	5	5p15.31	uncharacterized LOC105374643	ncRNA	-	-	-	-	20201124	-
9606	105374644	LINC02142	-	-	HGNC:HGNC:53002|Ensembl:ENSG00000223597	5	5p15.31	long intergenic non-protein coding RNA 2142	ncRNA	LINC02142	long intergenic non-protein coding RNA 2142	O	CTD-2296D1.5	20201124	-
9606	105374645	LOC105374645	-	-	-	5	5p15.31	uncharacterized LOC105374645	ncRNA	-	-	-	CTD-2296D1.3|CTD-2296D1.4	20201124	-
9606	105374646	LOC105374646	-	-	-	5	5p15.31	uncharacterized LOC105374646	ncRNA	-	-	-	-	20201124	-
9606	105374647	LOC105374647	-	-	Ensembl:ENSG00000249782	5	5p15.31	uncharacterized LOC105374647	ncRNA	-	-	-	-	20201124	-
9606	105374648	LINC02221	-	-	HGNC:HGNC:53090	5	5p15.31	long intergenic non-protein coding RNA 2221	ncRNA	LINC02221	long intergenic non-protein coding RNA 2221	O	-	20201124	-
9606	105374649	LOC105374649	-	-	-	5	5p15.31	uncharacterized LOC105374649	ncRNA	-	-	-	-	20201124	-
9606	105374651	LOC105374651	-	-	-	5	5p15.2	uncharacterized LOC105374651	ncRNA	-	-	-	-	20201124	-
9606	105374652	DAP-DT	-	-	HGNC:HGNC:55214	5	5p15.2	DAP divergent transcript	ncRNA	DAP-DT	DAP divergent transcript	O	CTD-2154B17.4	20201124	-
9606	105374653	LOC105374653	-	-	-	2	2p16.2	uncharacterized LOC105374653	ncRNA	-	-	-	-	20201124	-
9606	105374654	LOC105374654	-	-	-	5	5p15.2	uncharacterized LOC105374654	ncRNA	-	-	-	-	20201124	-
9606	105374655	LOC105374655	-	-	-	5	5p15.2	uncharacterized LOC105374655	ncRNA	-	-	-	-	20201124	-
9606	105374656	LOC105374656	-	-	-	5	5p15.2	uncharacterized LOC105374656	ncRNA	-	-	-	-	20201124	-
9606	105374657	LOC105374657	-	-	-	5	5p15.2	uncharacterized LOC105374657	ncRNA	-	-	-	-	20201124	-
9606	105374658	LINC02220	-	-	HGNC:HGNC:53087	5	5p15.2	long intergenic non-protein coding RNA 2220	ncRNA	LINC02220	long intergenic non-protein coding RNA 2220	O	-	20201124	-
9606	105374659	LOC105374659	-	-	-	5	5p15.2	uncharacterized LOC105374659	ncRNA	-	-	-	CTC-305H11.1	20201124	-
9606	105374660	LOC105374660	-	-	-	5	5p15.2	uncharacterized LOC105374660	ncRNA	-	-	-	-	20201124	-
9606	105374661	LOC105374661	-	-	-	5	5p15.2	uncharacterized LOC105374661	ncRNA	-	-	-	-	20201124	-
9606	105374662	LOC105374662	-	-	-	2	2p16.1	uncharacterized LOC105374662	ncRNA	-	-	-	-	20201124	-
9606	105374663	LOC105374663	-	-	-	5	5p15.1	uncharacterized LOC105374663	ncRNA	-	-	-	-	20201124	-
9606	105374664	LOC105374664	-	-	-	5	5p15.1	uncharacterized LOC105374664	ncRNA	-	-	-	-	20201124	-
9606	105374666	LOC105374666	-	-	-	5	5p15.1	uncharacterized LOC105374666	ncRNA	-	-	-	-	20201124	-
9606	105374667	EML6-AS1	-	-	HGNC:HGNC:41299	2	2p16.1	EML6 antisense RNA 1	ncRNA	EML6-AS1	EML6 antisense RNA 1	O	-	20201124	-
9606	105374668	LOC105374668	-	-	-	5	5p15.1	uncharacterized LOC105374668	ncRNA	-	-	-	-	20201124	-
9606	105374669	LOC105374669	-	-	-	5	5p14.3	uncharacterized LOC105374669	ncRNA	-	-	-	-	20201124	-
9606	105374672	LOC105374672	-	-	-	5	5p14.3	uncharacterized LOC105374672	ncRNA	-	-	-	-	20201124	-
9606	105374673	LOC105374673	-	-	-	5	5p14.3	uncharacterized LOC105374673	ncRNA	-	-	-	-	20201124	-
9606	105374674	LOC105374674	-	-	-	2	2p16.1	uncharacterized LOC105374674	ncRNA	-	-	-	-	20201124	-
9606	105374676	LINC02241	-	-	HGNC:HGNC:53126|Ensembl:ENSG00000251629	5	5p14.3	long intergenic non-protein coding RNA 2241	ncRNA	LINC02241	long intergenic non-protein coding RNA 2241	O	-	20201124	-
9606	105374677	LINC02146	-	-	HGNC:HGNC:53006	5	5p14.3	long intergenic non-protein coding RNA 2146	ncRNA	LINC02146	long intergenic non-protein coding RNA 2146	O	-	20201124	-
9606	105374678	LOC105374678	-	-	-	5	5p14.3	uncharacterized LOC105374678	ncRNA	-	-	-	-	20201124	-
9606	105374681	LOC105374681	-	-	-	5	5p14.3	uncharacterized LOC105374681	ncRNA	-	-	-	-	20201124	-
9606	105374682	LOC105374682	-	-	-	5	5p14.3	uncharacterized LOC105374682	ncRNA	-	-	-	-	20201124	-
9606	105374683	LOC105374683	-	-	-	5	5p14.3	uncharacterized LOC105374683	ncRNA	-	-	-	-	20201124	-
9606	105374685	LOC105374685	-	-	-	5	5p14.3	uncharacterized LOC105374685	ncRNA	-	-	-	-	20201124	-
9606	105374686	LOC105374686	-	-	-	5	5p14.3	uncharacterized LOC105374686	ncRNA	-	-	-	-	20201124	-
9606	105374687	LOC105374687	-	-	-	5	5p14.3	uncharacterized LOC105374687	ncRNA	-	-	-	-	20201124	-
9606	105374688	LOC105374688	-	-	-	5	5p14.2	uncharacterized LOC105374688	ncRNA	-	-	-	-	20201124	-
9606	105374689	LOC105374689	-	-	-	5	5p14.2	uncharacterized LOC105374689	ncRNA	-	-	-	-	20201124	-
9606	105374690	LOC105374690	-	-	-	2	2p16.1	uncharacterized LOC105374690	ncRNA	-	-	-	-	20201124	-
9606	105374693	LINC02211	-	-	HGNC:HGNC:53078	5	5p14.1	long intergenic non-protein coding RNA 2211	ncRNA	LINC02211	long intergenic non-protein coding RNA 2211	O	-	20201124	-
9606	105374694	LINC02228	-	-	HGNC:HGNC:53097	5	5p14.1	long intergenic non-protein coding RNA 2228	ncRNA	LINC02228	long intergenic non-protein coding RNA 2228	O	-	20201124	-
9606	105374695	LOC105374695	-	-	-	5	5p14.1	uncharacterized LOC105374695	ncRNA	-	-	-	-	20201124	-
9606	105374696	LOC105374696	-	-	-	5	5p14.1	uncharacterized LOC105374696	ncRNA	-	-	-	-	20201124	-
9606	105374697	LOC105374697	-	-	-	2	2p16.1	uncharacterized LOC105374697	ncRNA	-	-	-	-	20201124	-
9606	105374698	LINC02103	-	-	HGNC:HGNC:52958|Ensembl:ENSG00000249785	5	5p14.1	long intergenic non-protein coding RNA 2103	ncRNA	LINC02103	long intergenic non-protein coding RNA 2103	O	-	20201124	-
9606	105374699	LOC105374699	-	-	-	5	5p13.3	uncharacterized LOC105374699	ncRNA	-	-	-	-	20201124	-
9606	105374701	LOC105374701	-	-	-	5	5p14.1	uncharacterized LOC105374701	ncRNA	-	-	-	CTD-2134P3.1	20201124	-
9606	105374702	LOC105374702	-	-	-	5	5p13.3	uncharacterized LOC105374702	ncRNA	-	-	-	-	20201124	-
9606	105374703	LOC105374703	-	-	-	5	5p13.3	uncharacterized LOC105374703	ncRNA	-	-	-	-	20201124	-
9606	105374704	LOC105374704	-	-	-	5	5p13.3	uncharacterized LOC105374704	ncRNA	-	-	-	-	20201124	-
9606	105374705	LOC105374705	-	-	-	5	5p13.3	uncharacterized LOC105374705	ncRNA	-	-	-	-	20201124	-
9606	105374706	LOC105374706	-	-	-	5	5p13.3	uncharacterized LOC105374706	ncRNA	-	-	-	-	20201124	-
9606	105374707	LOC105374707	-	-	-	5	5p13.3	uncharacterized LOC105374707	ncRNA	-	-	-	-	20201124	-
9606	105374709	LOC105374709	-	-	-	5	5p13.3	uncharacterized LOC105374709	ncRNA	-	-	-	-	20201124	-
9606	105374711	LOC105374711	-	-	-	5	5p13.3	uncharacterized LOC105374711	ncRNA	-	-	-	-	20201124	-
9606	105374714	LINC02061	-	-	HGNC:HGNC:52906	5	5p13.3	long intergenic non-protein coding RNA 2061	ncRNA	LINC02061	long intergenic non-protein coding RNA 2061	O	CTD-2004A9.1	20201124	-
9606	105374715	LOC105374715	-	-	-	5	5p13.3	uncharacterized LOC105374715	ncRNA	-	-	-	CTD-2066L21.2|CTD-2066L21.3	20201124	-
9606	105374716	LINC02160	-	-	HGNC:HGNC:53021|Ensembl:ENSG00000251443	5	5p13.3	long intergenic non-protein coding RNA 2160	ncRNA	LINC02160	long intergenic non-protein coding RNA 2160	O	-	20201124	-
9606	105374717	LOC105374717	-	-	-	5	5p13.3	uncharacterized LOC105374717	ncRNA	-	-	-	-	20201124	-
9606	105374719	LOC105374719	-	-	-	5	5p13.2	uncharacterized LOC105374719	ncRNA	-	-	-	-	20201124	-
9606	105374721	LOC105374721	-	-	-	5	5p13.2	uncharacterized LOC105374721	ncRNA	-	-	-	-	20201124	-
9606	105374723	LOC105374723	-	-	-	5	5p13.2	uncharacterized LOC105374723	ncRNA	-	-	-	CTD-2024P10.2	20201124	-
9606	105374724	LOC105374724	-	-	-	5	5p13.2	uncharacterized LOC105374724	ncRNA	-	-	-	CTD-2113L7.1	20201124	-
9606	105374726	LOC105374726	-	-	-	2	2p16.1	uncharacterized LOC105374726	ncRNA	-	-	-	-	20201124	-
9606	105374727	LOC105374727	-	-	Ensembl:ENSG00000286193	5	5p13.2	uncharacterized LOC105374727	ncRNA	-	-	-	-	20201124	-
9606	105374728	LINC02117	-	-	HGNC:HGNC:52972	5	5p13.2	long intergenic non-protein coding RNA 2117	ncRNA	LINC02117	long intergenic non-protein coding RNA 2117	O	-	20201124	-
9606	105374729	LINC02110	-	-	HGNC:HGNC:52965|Ensembl:ENSG00000251518	5	5p13.2	long intergenic non-protein coding RNA 2110	ncRNA	LINC02110	long intergenic non-protein coding RNA 2110	O	-	20201124	-
9606	105374730	LOC105374730	-	-	-	5	5p13.2	uncharacterized LOC105374730	ncRNA	-	-	-	-	20201124	-
9606	105374731	LINC02107	-	-	HGNC:HGNC:52962|Ensembl:ENSG00000248461	5	5p13.2	long intergenic non-protein coding RNA 2107	ncRNA	LINC02107	long intergenic non-protein coding RNA 2107	O	CTD-2116N24.1	20201124	-
9606	105374732	LOC105374732	-	-	-	5	5p13.1	uncharacterized LOC105374732	ncRNA	-	-	-	CTD-2263F21.1	20201124	-
9606	105374733	LOC105374733	-	-	-	5	5p13.1	uncharacterized LOC105374733	ncRNA	-	-	-	-	20201124	-
9606	105374735	LOC105374735	-	-	-	5	5p13.1	uncharacterized LOC105374735	ncRNA	-	-	-	CTD-2196P11.1	20201124	-
9606	105374736	LOC105374736	-	-	Ensembl:ENSG00000287597	5	5p13.1	uncharacterized LOC105374736	ncRNA	-	-	-	-	20201124	-
9606	105374737	LOC105374737	-	-	-	5	5p13.1	uncharacterized LOC105374737	ncRNA	-	-	-	-	20201124	-
9606	105374739	LOC105374739	-	-	-	5	5p13.1	uncharacterized LOC105374739	ncRNA	-	-	-	-	20201124	-
9606	105374740	LOC105374740	-	-	-	5	5p13.1	uncharacterized LOC105374740	ncRNA	-	-	-	-	20201124	-
9606	105374744	LINC01795	-	-	HGNC:HGNC:52585	2	2p16.1	long intergenic non-protein coding RNA 1795	ncRNA	LINC01795	long intergenic non-protein coding RNA 1795	O	-	20201124	-
9606	105374745	LOC105374745	-	-	-	5	5p12	uncharacterized LOC105374745	ncRNA	-	-	-	-	20201124	-
9606	105374746	LOC105374746	-	-	-	5	5p12	uncharacterized LOC105374746	ncRNA	-	-	-	-	20201124	-
9606	105374748	LOC105374748	-	-	-	5	5p12	uncharacterized LOC105374748	ncRNA	-	-	-	CTD-2035E11.3|CTD-2035E11.4	20201124	-
9606	105374749	C5orf34-AS1	-	-	HGNC:HGNC:41061	5	5p12	C5orf34 antisense RNA 1	ncRNA	C5orf34-AS1	C5orf34 antisense RNA 1	O	-	20201124	-
9606	105374754	LOC105374754	-	-	-	2	2p16.1	uncharacterized LOC105374754	ncRNA	-	-	-	-	20201124	-
9606	105374758	LOC105374758	-	-	Ensembl:ENSG00000271889	2	2p15	uncharacterized LOC105374758	ncRNA	-	-	-	-	20201124	-
9606	105374759	LOC105374759	-	-	-	2	2p15	uncharacterized LOC105374759	ncRNA	-	-	-	-	20201124	-
9606	105374760	LOC105374760	-	-	-	2	2p15	uncharacterized LOC105374760	ncRNA	-	-	-	-	20201124	-
9606	105374761	LOC105374761	-	-	-	2	2p15	uncharacterized LOC105374761	ncRNA	-	-	-	-	20201124	-
9606	105374764	LOC105374764	-	-	-	2	2p15	uncharacterized LOC105374764	ncRNA	-	-	-	-	20201124	-
9606	105374768	LOC105374768	-	-	-	2	2p14	uncharacterized LOC105374768	ncRNA	-	-	-	-	20201124	-
9606	105374769	LOC105374769	-	-	-	2	2p14	uncharacterized LOC105374769	ncRNA	-	-	-	-	20201124	-
9606	105374771	LGALSL-DT	-	-	HGNC:HGNC:53951	2	2p14	LGALSL divergent transcript	ncRNA	LGALSL-DT	LGALSL divergent transcript	O	-	20201124	-
9606	105374772	LOC105374772	-	-	-	2	2p14	uncharacterized LOC105374772	ncRNA	-	-	-	-	20201124	-
9606	105374773	LOC105374773	-	-	-	2	2p14	uncharacterized LOC105374773	ncRNA	-	-	-	-	20201124	-
9606	105374774	LINC01805	-	-	HGNC:HGNC:52597|Ensembl:ENSG00000223863	2	2p14	long intergenic non-protein coding RNA 1805	ncRNA	LINC01805	long intergenic non-protein coding RNA 1805	O	-	20201124	-
9606	105374775	LOC105374775	-	-	-	2	2p14	uncharacterized LOC105374775	ncRNA	-	-	-	-	20201124	-
9606	105374776	LOC105374776	-	-	-	2	2p14	uncharacterized LOC105374776	ncRNA	-	-	-	-	20201124	-
9606	105374777	LOC105374777	-	-	-	2	2p14	uncharacterized LOC105374777	ncRNA	-	-	-	-	20201124	-
9606	105374780	LOC105374780	-	-	-	2	2p14	uncharacterized LOC105374780	ncRNA	-	-	-	-	20201124	-
9606	105374781	LOC105374781	-	-	-	2	2p14	uncharacterized LOC105374781	ncRNA	-	-	-	-	20201124	-
9606	105374785	LOC105374785	-	-	-	2	2p14	uncharacterized LOC105374785	ncRNA	-	-	-	-	20201124	-
9606	105374786	LOC105374786	-	-	-	2	2p14	uncharacterized LOC105374786	ncRNA	-	-	-	-	20201124	-
9606	105374789	LOC105374789	-	-	-	2	2p14	uncharacterized LOC105374789	ncRNA	-	-	-	-	20201124	-
9606	105374790	LOC105374790	-	-	-	2	2p13.3	uncharacterized LOC105374790	ncRNA	-	-	-	-	20201124	-
9606	105374791	LINC01890	-	-	HGNC:HGNC:52709|Ensembl:ENSG00000228329	2	2p13.3	long intergenic non-protein coding RNA 1890	ncRNA	LINC01890	long intergenic non-protein coding RNA 1890	O	-	20201124	-
9606	105374792	LOC105374792	-	-	-	2	2p13.3	uncharacterized LOC105374792	ncRNA	-	-	-	-	20201124	-
9606	105374794	LOC105374794	-	-	-	2	2p13.3	uncharacterized LOC105374794	ncRNA	-	-	-	-	20201124	-
9606	105374795	LOC105374795	-	-	-	2	2p13.3	uncharacterized LOC105374795	ncRNA	-	-	-	-	20201124	-
9606	105374796	LOC105374796	-	-	-	2	2p13.3	uncharacterized LOC105374796	ncRNA	-	-	-	-	20201124	-
9606	105374797	LOC105374797	-	-	-	2	2p13.3	uncharacterized LOC105374797	ncRNA	-	-	-	-	20201124	-
9606	105374798	LOC105374798	-	-	-	2	2p13.2	uncharacterized LOC105374798	ncRNA	-	-	-	-	20201124	-
9606	105374800	LOC105374800	-	-	-	2	2p13.2	uncharacterized LOC105374800	ncRNA	-	-	-	-	20201124	-
9606	105374802	LOC105374802	-	-	Ensembl:ENSG00000287435	2	2p13.1	uncharacterized LOC105374802	ncRNA	-	-	-	-	20201124	-
9606	105374803	LOC105374803	-	-	-	2	2p13.1	uncharacterized LOC105374803	ncRNA	-	-	-	-	20201124	-
9606	105374804	LOC105374804	-	-	-	2	2p13.1	uncharacterized LOC105374804	ncRNA	-	-	-	-	20201124	-
9606	105374807	LOC105374807	-	-	-	2	2p13.1	uncharacterized LOC105374807	ncRNA	-	-	-	-	20201124	-
9606	105374808	LOC105374808	-	-	-	2	2p13.1	uncharacterized LOC105374808	ncRNA	-	-	-	-	20201124	-
9606	105374809	LOC105374809	-	-	-	2	2p12	uncharacterized LOC105374809	ncRNA	-	-	-	-	20201124	-
9606	105374810	LOC105374810	-	-	-	2	2p12	uncharacterized LOC105374810	ncRNA	-	-	-	-	20201124	-
9606	105374811	LOC105374811	-	-	-	2	2p12	uncharacterized LOC105374811	ncRNA	-	-	-	-	20201124	-
9606	105374813	LOC105374813	-	-	-	2	2p12	uncharacterized LOC105374813	ncRNA	-	-	-	-	20201124	-
9606	105374814	LOC105374814	-	-	-	2	2p12	uncharacterized LOC105374814	ncRNA	-	-	-	-	20201124	-
9606	105374815	LOC105374815	-	-	-	2	2p12	uncharacterized LOC105374815	ncRNA	-	-	-	-	20201124	-
9606	105374816	LOC105374816	-	-	-	2	2p12	uncharacterized LOC105374816	ncRNA	-	-	-	-	20201124	-
9606	105374817	LOC105374817	-	-	-	2	2p12	uncharacterized LOC105374817	ncRNA	-	-	-	-	20201124	-
9606	105374819	LOC105374819	-	-	-	2	2p12	uncharacterized LOC105374819	ncRNA	-	-	-	-	20201124	-
9606	105374820	LOC105374820	-	-	-	2	2p12	uncharacterized LOC105374820	ncRNA	-	-	-	-	20201124	-
9606	105374821	LOC105374821	-	-	-	2	2p12	uncharacterized LOC105374821	ncRNA	-	-	-	-	20201124	-
9606	105374822	LOC105374822	-	-	-	2	2p12	uncharacterized LOC105374822	ncRNA	-	-	-	-	20201124	-
9606	105374823	LOC105374823	-	-	Ensembl:ENSG00000286227	2	2p12	uncharacterized LOC105374823	ncRNA	-	-	-	-	20201124	-
9606	105374824	LOC105374824	-	-	-	2	2p12	uncharacterized LOC105374824	ncRNA	-	-	-	-	20201124	-
9606	105374827	LOC105374827	-	-	-	2	2p12	uncharacterized LOC105374827	ncRNA	-	-	-	-	20201124	-
9606	105374828	LOC105374828	-	-	-	2	2p12	uncharacterized LOC105374828	ncRNA	-	-	-	-	20201124	-
9606	105374829	LOC105374829	-	-	-	2	2p12	uncharacterized LOC105374829	ncRNA	-	-	-	-	20201124	-
9606	105374831	LOC105374831	-	-	-	2	2p12	uncharacterized LOC105374831	ncRNA	-	-	-	-	20201124	-
9606	105374832	LOC105374832	-	-	-	2	2p12	uncharacterized LOC105374832	ncRNA	-	-	-	-	20201124	-
9606	105374833	LOC105374833	-	-	-	2	2p11.2	uncharacterized LOC105374833	ncRNA	-	-	-	-	20201124	-
9606	105374834	LOC105374834	-	-	-	2	2p11.2	uncharacterized LOC105374834	ncRNA	-	-	-	-	20201124	-
9606	105374836	LOC105374836	-	-	Ensembl:ENSG00000186854	2	2p11.2	uncharacterized LOC105374836	ncRNA	-	-	-	-	20201124	-
9606	105374837	LOC105374837	-	-	-	2	2p11.2	uncharacterized LOC105374837	ncRNA	-	-	-	-	20201124	-
9606	105374838	LOC105374838	-	-	-	2	2p11.2	uncharacterized LOC105374838	ncRNA	-	-	-	-	20201124	-
9606	105374839	LOC105374839	-	-	-	2	2p11.2	uncharacterized LOC105374839	ncRNA	-	-	-	-	20201124	-
9606	105374841	LOC105374841	-	-	-	2	2p11.2	uncharacterized LOC105374841	ncRNA	-	-	-	-	20201124	-
9606	105374842	LOC105374842	-	-	-	2	2p11.2	uncharacterized LOC105374842	ncRNA	-	-	-	-	20201124	-
9606	105374843	LOC105374843	-	-	-	2	2p11.2	uncharacterized LOC105374843	ncRNA	-	-	-	-	20201124	-
9606	105374845	LOC105374845	-	-	-	2	2p11.2	uncharacterized LOC105374845	ncRNA	-	-	-	-	20201124	-
9606	105374846	LOC105374846	-	-	-	2	2p11.2	uncharacterized LOC105374846	ncRNA	-	-	-	-	20201124	-
9606	105374847	LINC01955	-	-	HGNC:HGNC:52780	2	2p11.2	long intergenic non-protein coding RNA 1955	ncRNA	LINC01955	long intergenic non-protein coding RNA 1955	O	-	20201124	-
9606	105374848	LOC105374848	-	-	-	2	2p11.2	uncharacterized LOC105374848	ncRNA	-	-	-	-	20201124	-
9606	105374851	LOC105374851	-	-	-	2	2p11.2	uncharacterized LOC105374851	ncRNA	-	-	-	-	20201124	-
9606	105374852	LOC105374852	-	-	-	2	2p11.2	uncharacterized LOC105374852	ncRNA	-	-	-	-	20201124	-
9606	105374853	LOC105374853	-	-	-	2	2p11.2	uncharacterized LOC105374853	ncRNA	-	-	-	-	20201124	-
9606	105374854	LOC105374854	-	-	-	2	2p11.2	uncharacterized LOC105374854	ncRNA	-	-	-	-	20201124	-
9606	105374855	MALLP2	-	-	HGNC:HGNC:55039	2	2p11.2	MALL pseudogene 2	ncRNA	MALLP2	MALL pseudogene 2	O	-	20201124	-
9606	105374857	LOC105374857	-	-	-	2	-	uncharacterized LOC105374857	ncRNA	-	-	-	-	20201124	-
9606	105374858	LOC105374858	-	-	-	2	-	uncharacterized LOC105374858	ncRNA	-	-	-	-	20201124	-
9606	105374859	LOC105374859	-	-	-	2	-	uncharacterized LOC105374859	ncRNA	-	-	-	-	20201124	-
9606	105374862	LOC105374862	-	-	-	2	2p11.2	uncharacterized LOC105374862	ncRNA	-	-	-	-	20201124	-
9606	105374866	LOC105374866	-	-	-	2	2p11.2	uncharacterized LOC105374866	ncRNA	-	-	-	-	20201124	-
9606	105374868	LOC105374868	-	-	-	2	2p11.2	uncharacterized LOC105374868	ncRNA	-	-	-	-	20201124	-
9606	105374869	LOC105374869	-	-	-	6	6p25.3	uncharacterized LOC105374869	ncRNA	-	-	-	-	20201124	-
9606	105374870	LOC105374870	-	-	-	6	6p25.3	uncharacterized LOC105374870	ncRNA	-	-	-	-	20201124	-
9606	105374873	LOC105374873	-	-	-	6	6p25.3	uncharacterized LOC105374873	ncRNA	-	-	-	-	20201124	-
9606	105374875	LOC105374875	-	-	-	6	6p25.3	uncharacterized LOC105374875	ncRNA	-	-	-	-	20201124	-
9606	105374879	LOC105374879	-	-	-	6	6p25.3	uncharacterized LOC105374879	ncRNA	-	-	-	-	20201124	-
9606	105374880	FOXF2-DT	-	-	HGNC:HGNC:50662	6	6p25.3	FOXF2 divergent transcript	ncRNA	FOXF2-DT	FOXF2 divergent transcript	O	-	20201124	-
9606	105374882	LOC105374882	-	-	-	6	6p25.3	uncharacterized LOC105374882	ncRNA	-	-	-	-	20201124	-
9606	105374883	LOC105374883	-	-	-	6	6p25.3	uncharacterized LOC105374883	ncRNA	-	-	-	-	20201124	-
9606	105374885	LINC02521	-	-	HGNC:HGNC:53560	6	6p25.2	long intergenic non-protein coding RNA 2521	ncRNA	LINC02521	long intergenic non-protein coding RNA 2521	O	-	20201124	-
9606	105374887	LOC105374887	-	-	-	6	6p25.2	uncharacterized LOC105374887	ncRNA	-	-	-	-	20201124	-
9606	105374888	NQO2-AS1	-	-	HGNC:HGNC:40407	6	6p25.2	NQO2 antisense RNA 1	ncRNA	NQO2-AS1	NQO2 antisense RNA 1	O	-	20201124	-
9606	105374889	LOC105374889	-	-	-	6	6p25.2	uncharacterized LOC105374889	ncRNA	-	-	-	-	20201124	-
9606	105374890	LOC105374890	-	-	-	6	6p25.2	uncharacterized LOC105374890	ncRNA	-	-	-	-	20201124	-
9606	105374893	LOC105374893	-	-	-	6	6p25.2	uncharacterized LOC105374893	ncRNA	-	-	-	-	20201124	-
9606	105374894	LOC105374894	-	-	-	6	6p25.1	uncharacterized LOC105374894	ncRNA	-	-	-	-	20201124	-
9606	105374895	LINC02533	-	-	HGNC:HGNC:53566	6	6p25.1	long intergenic non-protein coding RNA 2533	ncRNA	LINC02533	long intergenic non-protein coding RNA 2533	O	-	20201124	-
9606	105374897	LOC105374897	-	-	-	6	6p25.1	uncharacterized LOC105374897	ncRNA	-	-	-	-	20201124	-
9606	105374898	LOC105374898	-	-	-	6	6p25.1	uncharacterized LOC105374898	ncRNA	-	-	-	-	20201124	-
9606	105374901	LOC105374901	-	-	-	6	6p25.1	uncharacterized LOC105374901	ncRNA	-	-	-	-	20201124	-
9606	105374902	LOC105374902	-	-	-	6	6p25.1	uncharacterized LOC105374902	ncRNA	-	-	-	-	20201124	-
9606	105374903	LOC105374903	-	-	-	6	6p25.1	uncharacterized LOC105374903	ncRNA	-	-	-	-	20201124	-
9606	105374904	LOC105374904	-	-	-	6	6p25.1	uncharacterized LOC105374904	ncRNA	-	-	-	-	20201124	-
9606	105374906	LOC105374906	-	-	-	6	6p24.3	uncharacterized LOC105374906	ncRNA	-	-	-	-	20201124	-
9606	105374907	LOC105374907	-	-	-	6	6p24.3	uncharacterized LOC105374907	ncRNA	-	-	-	-	20201124	-
9606	105374910	LOC105374910	-	-	-	6	6p24.3	uncharacterized LOC105374910	ncRNA	-	-	-	-	20201124	-
9606	105374911	LOC105374911	-	-	-	6	6p24.3	uncharacterized LOC105374911	ncRNA	-	-	-	-	20201124	-
9606	105374912	LOC105374912	-	-	-	6	6p24.3	uncharacterized LOC105374912	ncRNA	-	-	-	-	20201124	-
9606	105374913	LOC105374913	-	-	-	6	6p24.3	uncharacterized LOC105374913	ncRNA	-	-	-	-	20201124	-
9606	105374914	LOC105374914	-	-	-	6	6p24.3	uncharacterized LOC105374914	ncRNA	-	-	-	-	20201124	-
9606	105374918	LOC105374918	-	-	-	6	6p24.3	uncharacterized LOC105374918	ncRNA	-	-	-	-	20201124	-
9606	105374919	LOC105374919	-	-	-	6	6p24.3	uncharacterized LOC105374919	ncRNA	-	-	-	-	20201124	-
9606	105374920	LOC105374920	-	-	-	6	6p24.3	uncharacterized LOC105374920	ncRNA	-	-	-	-	20201124	-
9606	105374921	LOC105374921	-	-	-	6	6p24.3	uncharacterized LOC105374921	ncRNA	-	-	-	-	20201124	-
9606	105374923	LOC105374923	-	-	-	6	6p24.2	uncharacterized LOC105374923	ncRNA	-	-	-	-	20201124	-
9606	105374924	LOC105374924	-	-	-	6	6p24.2	uncharacterized LOC105374924	ncRNA	-	-	-	-	20201124	-
9606	105374925	LOC105374925	-	-	-	6	6p24.2	uncharacterized LOC105374925	ncRNA	-	-	-	-	20201124	-
9606	105374927	LOC105374927	-	-	-	6	6p24.2	uncharacterized LOC105374927	ncRNA	-	-	-	-	20201124	-
9606	105374928	LOC105374928	-	-	-	6	6p24.2	uncharacterized LOC105374928	ncRNA	-	-	-	-	20201124	-
9606	105374929	LOC105374929	-	-	-	6	6p24.2	uncharacterized LOC105374929	ncRNA	-	-	-	-	20201124	-
9606	105374931	LOC105374931	-	-	-	6	6p24.1	uncharacterized LOC105374931	ncRNA	-	-	-	-	20201124	-
9606	105374933	LOC105374933	-	-	-	6	6p24.1	uncharacterized LOC105374933	ncRNA	-	-	-	-	20201124	-
9606	105374934	LOC105374934	-	-	-	6	6p24.1	uncharacterized LOC105374934	ncRNA	-	-	-	-	20201124	-
9606	105374935	LOC105374935	-	-	-	6	6p24.1	uncharacterized LOC105374935	ncRNA	-	-	-	-	20201124	-
9606	105374936	LOC105374936	-	-	-	6	6p24.1	uncharacterized LOC105374936	ncRNA	-	-	-	-	20201124	-
9606	105374937	LOC105374937	-	-	-	6	6p23	uncharacterized LOC105374937	ncRNA	-	-	-	-	20201124	-
9606	105374938	LOC105374938	-	-	-	6	6p23	uncharacterized LOC105374938	ncRNA	-	-	-	-	20201124	-
9606	105374939	LOC105374939	-	-	-	6	6p23	uncharacterized LOC105374939	ncRNA	-	-	-	-	20201124	-
9606	105374940	LOC105374940	-	-	-	6	6p23	uncharacterized LOC105374940	ncRNA	-	-	-	-	20201124	-
9606	105374942	LOC105374942	-	-	-	6	6p23	uncharacterized LOC105374942	ncRNA	-	-	-	-	20201124	-
9606	105374943	LOC105374943	-	-	-	6	6p23	uncharacterized LOC105374943	ncRNA	-	-	-	-	20201124	-
9606	105374944	LOC105374944	-	-	-	6	6p23	uncharacterized LOC105374944	ncRNA	-	-	-	-	20201124	-
9606	105374945	LOC105374945	-	-	-	6	6p23	uncharacterized LOC105374945	ncRNA	-	-	-	-	20201124	-
9606	105374946	LOC105374946	-	-	-	6	6p23	uncharacterized LOC105374946	ncRNA	-	-	-	-	20201124	-
9606	105374947	LOC105374947	-	-	-	6	6p22.3	uncharacterized LOC105374947	ncRNA	-	-	-	-	20201124	-
9606	105374948	LOC105374948	-	-	-	6	6p22.3	uncharacterized LOC105374948	ncRNA	-	-	-	-	20201124	-
9606	105374949	LOC105374949	-	-	-	6	6p22.3	uncharacterized LOC105374949	ncRNA	-	-	-	-	20201124	-
9606	105374951	LOC105374951	-	-	-	6	6p22.3	uncharacterized LOC105374951	ncRNA	-	-	-	-	20201124	-
9606	105374952	NUP153-AS1	-	-	HGNC:HGNC:55217|Ensembl:ENSG00000272269	6	6p22.3	NUP153 antisense RNA 1	ncRNA	NUP153-AS1	NUP153 antisense RNA 1	O	-	20201124	-
9606	105374953	LOC105374953	-	-	-	6	6p22.3	uncharacterized LOC105374953	ncRNA	-	-	-	-	20201124	-
9606	105374955	LOC105374955	-	-	-	6	6p22.3	uncharacterized LOC105374955	ncRNA	-	-	-	-	20201124	-
9606	105374956	MIR548A1HG	-	-	HGNC:HGNC:53539	6	6p22.3	MIR548A1 host gene	ncRNA	MIR548A1HG	MIR548A1 host gene	O	-	20201124	-
9606	105374957	LOC105374957	-	-	-	6	6p22.3	uncharacterized LOC105374957	ncRNA	-	-	-	-	20201124	-
9606	105374958	LOC105374958	-	-	-	6	6p22.3	uncharacterized LOC105374958	ncRNA	-	-	-	-	20201124	-
9606	105374959	LOC105374959	-	-	-	6	6p22.3	uncharacterized LOC105374959	ncRNA	-	-	-	-	20201124	-
9606	105374960	LOC105374960	-	-	-	6	6p22.3	uncharacterized LOC105374960	ncRNA	-	-	-	-	20201124	-
9606	105374961	LOC105374961	-	-	-	6	6p22.3	uncharacterized LOC105374961	ncRNA	-	-	-	-	20201124	-
9606	105374963	LOC105374963	-	-	-	6	6p22.3	uncharacterized LOC105374963	ncRNA	-	-	-	-	20201124	-
9606	105374965	LOC105374965	-	-	-	6	6p22.3	uncharacterized LOC105374965	ncRNA	-	-	-	-	20201124	-
9606	105374966	LOC105374966	-	-	-	6	6p22.3	uncharacterized LOC105374966	ncRNA	-	-	-	-	20201124	-
9606	105374968	LOC105374968	-	-	-	6	6p22.3	uncharacterized LOC105374968	ncRNA	-	-	-	-	20201124	-
9606	105374970	LOC105374970	-	-	-	6	6p22.3	uncharacterized LOC105374970	ncRNA	-	-	-	-	20201124	-
9606	105374971	LOC105374971	-	-	-	6	6p22.3	uncharacterized LOC105374971	ncRNA	-	-	-	-	20201124	-
9606	105374972	LOC105374972	-	-	-	6	6p22.3	uncharacterized LOC105374972	ncRNA	-	-	-	-	20201124	-
9606	105374973	LOC105374973	-	-	-	6	6p22.3	uncharacterized LOC105374973	ncRNA	-	-	-	-	20201124	-
9606	105374974	LOC105374974	-	-	-	6	6p22.3	uncharacterized LOC105374974	ncRNA	-	-	-	-	20201124	-
9606	105374975	LOC105374975	-	-	-	6	6p22.3	uncharacterized LOC105374975	ncRNA	-	-	-	-	20201124	-
9606	105374976	LOC105374976	-	-	-	6	6p22.3	uncharacterized LOC105374976	ncRNA	-	-	-	-	20201124	-
9606	105374978	LINC02828	-	-	HGNC:HGNC:54359|Ensembl:ENSG00000224164	6	6p22.3	long intergenic non-protein coding RNA 2828	ncRNA	LINC02828	long intergenic non-protein coding RNA 2828	O	-	20201124	-
9606	105374981	LOC105374981	-	-	-	6	6p22.3	uncharacterized LOC105374981	ncRNA	-	-	-	-	20201124	-
9606	105374985	LOC105374985	-	-	-	6	6p22.2	uncharacterized LOC105374985	ncRNA	-	-	-	-	20201124	-
9606	105374986	LOC105374986	-	-	-	6	6p22.2	uncharacterized LOC105374986	ncRNA	-	-	-	-	20201124	-
9606	105374988	LOC105374988	-	-	Ensembl:ENSG00000284607	6	6p22.2	uncharacterized LOC105374988	ncRNA	-	-	-	-	20201124	-
9606	105374989	LOC105374989	-	-	Ensembl:ENSG00000275846	6	6p22.2	uncharacterized LOC105374989	ncRNA	-	-	-	-	20201124	-
9606	105374991	LOC105374991	-	-	-	6	6p22.2	uncharacterized LOC105374991	ncRNA	-	-	-	-	20201124	-
9606	105374992	LOC105374992	-	-	-	6	6p22.2	uncharacterized LOC105374992	ncRNA	-	-	-	-	20201124	-
9606	105374995	LOC105374995	-	-	-	6	6p22.1	uncharacterized LOC105374995	ncRNA	-	-	-	-	20201124	-
9606	105374996	LOC105374996	-	-	-	6	6p22.1	uncharacterized LOC105374996	ncRNA	-	-	-	-	20201124	-
9606	105374997	LOC105374997	-	-	-	6	6p22.1	uncharacterized LOC105374997	ncRNA	-	-	-	-	20201124	-
9606	105374998	LOC105374998	-	-	-	6	6p22.1	uncharacterized LOC105374998	ncRNA	-	-	-	-	20201124	-
9606	105375001	LOC105375001	-	-	-	6	6p22.1	uncharacterized LOC105375001	ncRNA	-	-	-	-	20201124	-
9606	105375002	LOC105375002	-	-	-	6	6p22.1	uncharacterized LOC105375002	ncRNA	-	-	-	-	20201124	-
9606	105375005	LOC105375005	-	-	-	6	6p22.1	uncharacterized LOC105375005	ncRNA	-	-	-	-	20201124	-
9606	105375006	LOC105375006	-	-	-	6	6p22.1	uncharacterized LOC105375006	ncRNA	-	-	-	-	20201124	-
9606	105375008	LOC105375008	-	-	-	6	6p22.1	uncharacterized LOC105375008	ncRNA	-	-	-	-	20201124	-
9606	105375009	LINC02829	-	-	HGNC:HGNC:54362|Ensembl:ENSG00000229274	6	6p22.1	long intergenic non-protein coding RNA 2829	ncRNA	LINC02829	long intergenic non-protein coding RNA 2829	O	XXbac-BPG13B8.10	20201124	-
9606	105375010	LOC105375010	-	-	-	6	6p22.1	uncharacterized LOC105375010	ncRNA	-	-	-	-	20201124	-
9606	105375011	ERVK9-12	-	-	HGNC:HGNC:53627	6	6p22.1	endogenous retrovirus group K9, member 12	other	ERVK9-12	endogenous retrovirus group K9, member 12	O	-	20200313	-
9606	105375012	LOC105375012	-	-	-	6	6p22.1	uncharacterized LOC105375012	ncRNA	-	-	-	-	20201124	-
9606	105375013	HCG20	-	NCRNA00149	HGNC:HGNC:31334|Ensembl:ENSG00000228022	6	6p21.33	HLA complex group 20	ncRNA	HCG20	HLA complex group 20	O	HLA complex group 20 (non-protein coding)	20201124	-
9606	105375014	LINC02570	-	-	HGNC:HGNC:39766|Ensembl:ENSG00000237923	6	6p21.33	long intergenic non-protein coding RNA 2570	ncRNA	LINC02570	long intergenic non-protein coding RNA 2570	O	-	20201124	-
9606	105375015	LINC02571	-	-	HGNC:HGNC:53630|Ensembl:ENSG00000256166	6	6p21.33	long intergenic non-protein coding RNA 2571	ncRNA	LINC02571	long intergenic non-protein coding RNA 2571	O	-	20201124	-
9606	105375018	LOC105375018	-	-	-	6	6p21.33	uncharacterized LOC105375018	ncRNA	-	-	-	-	20201124	-
9606	105375019	LOC105375019	-	-	-	6	6p21.33	uncharacterized LOC105375019	ncRNA	-	-	-	-	20201124	-
9606	105375020	LOC105375020	-	-	-	6	6p21.33	uncharacterized LOC105375020	ncRNA	-	-	-	-	20201124	-
9606	105375021	LOC105375021	-	-	-	6	6p21.32	uncharacterized LOC105375021	ncRNA	-	-	-	-	20201124	-
9606	105375022	LOC105375022	-	-	-	6	6p21.32	uncharacterized LOC105375022	ncRNA	-	-	-	XXbac-BPG157A10.21	20201124	-
9606	105375023	LOC105375023	-	-	-	6	6p21.31	uncharacterized LOC105375023	ncRNA	-	-	-	-	20201124	-
9606	105375024	LOC105375024	-	-	-	6	6p21.31	uncharacterized LOC105375024	ncRNA	-	-	-	-	20201124	-
9606	105375025	LOC105375025	-	-	-	6	6p21.31	uncharacterized LOC105375025	ncRNA	-	-	-	-	20201124	-
9606	105375026	LOC105375026	-	-	-	6	6p21.31	uncharacterized LOC105375026	ncRNA	-	-	-	-	20201124	-
9606	105375027	LOC105375027	-	-	-	6	6p21.31	uncharacterized LOC105375027	ncRNA	-	-	-	-	20201124	-
9606	105375028	LOC105375028	-	-	-	6	6p21.31	uncharacterized LOC105375028	ncRNA	-	-	-	-	20201124	-
9606	105375034	LOC105375034	-	-	-	6	6p21.31	uncharacterized LOC105375034	ncRNA	-	-	-	-	20201124	-
9606	105375035	LOC105375035	-	-	-	6	6p21.31	uncharacterized LOC105375035	ncRNA	-	-	-	-	20201124	-
9606	105375036	LOC105375036	-	-	-	6	6p21.31	uncharacterized LOC105375036	ncRNA	-	-	-	-	20201124	-
9606	105375037	ETV7-AS1	-	-	HGNC:HGNC:40833	6	6p21.31	ETV7 and PTX1 antisense RNA 1	ncRNA	ETV7-AS1	ETV7 and PTX1 antisense RNA 1	O	-	20201124	-
9606	105375038	LOC105375038	-	-	-	6	6p21.2	uncharacterized LOC105375038	ncRNA	-	-	-	-	20201124	-
9606	105375040	LOC105375040	-	-	-	6	6p21.2	uncharacterized LOC105375040	ncRNA	-	-	-	-	20201124	-
9606	105375044	LOC105375044	-	-	-	6	6p21.2	uncharacterized LOC105375044	ncRNA	-	-	-	-	20201124	-
9606	105375045	LOC105375045	-	-	-	6	6p21.2	uncharacterized LOC105375045	ncRNA	-	-	-	-	20201124	-
9606	105375046	LOC105375046	-	-	-	6	6p21.2	uncharacterized LOC105375046	ncRNA	-	-	-	-	20201124	-
9606	105375047	LOC105375047	-	-	-	6	6p21.2	uncharacterized LOC105375047	ncRNA	-	-	-	-	20201124	-
9606	105375049	LOC105375049	-	-	-	6	6p21.2	uncharacterized LOC105375049	ncRNA	-	-	-	-	20201124	-
9606	105375050	LOC105375050	-	-	Ensembl:ENSG00000227131	6	6p21.2	uncharacterized LOC105375050	ncRNA	-	-	-	-	20201124	-
9606	105375051	LOC105375051	-	-	-	6	6p21.1	uncharacterized LOC105375051	ncRNA	-	-	-	-	20201124	-
9606	105375052	LOC105375052	-	-	-	6	6p21.1	uncharacterized LOC105375052	ncRNA	-	-	-	-	20201124	-
9606	105375053	LOC105375053	-	-	-	6	6p21.1	uncharacterized LOC105375053	ncRNA	-	-	-	-	20201124	-
9606	105375055	LOC105375055	-	-	-	6	6p21.1	uncharacterized LOC105375055	ncRNA	-	-	-	-	20201124	-
9606	105375056	LOC105375056	-	-	-	6	6p21.1	uncharacterized LOC105375056	ncRNA	-	-	-	-	20201124	-
9606	105375059	LOC105375059	-	-	-	6	6p21.1	uncharacterized LOC105375059	ncRNA	-	-	-	-	20201124	-
9606	105375060	LOC105375060	-	-	-	6	6p21.1	uncharacterized LOC105375060	ncRNA	-	-	-	-	20201124	-
9606	105375061	LOC105375061	-	-	-	6	6p21.1	uncharacterized LOC105375061	ncRNA	-	-	-	-	20201124	-
9606	105375063	LOC105375063	-	-	-	6	6p21.1	uncharacterized LOC105375063	ncRNA	-	-	-	-	20201124	-
9606	105375064	LOC105375064	-	-	-	6	6p21.1	uncharacterized LOC105375064	ncRNA	-	-	-	-	20201124	-
9606	105375065	LOC105375065	-	-	-	6	6p21.1	uncharacterized LOC105375065	ncRNA	-	-	-	-	20201124	-
9606	105375067	LOC105375067	-	-	-	6	6p21.1	uncharacterized LOC105375067	ncRNA	-	-	-	-	20201124	-
9606	105375068	LOC105375068	-	-	-	6	6p21.1	uncharacterized LOC105375068	ncRNA	-	-	-	-	20201124	-
9606	105375069	LOC105375069	-	-	-	6	6p21.1	uncharacterized LOC105375069	ncRNA	-	-	-	-	20201124	-
9606	105375070	LOC105375070	-	-	-	6	6p21.1	uncharacterized LOC105375070	ncRNA	-	-	-	-	20201124	-
9606	105375072	LOC105375072	-	-	-	6	6p21.1	uncharacterized LOC105375072	ncRNA	-	-	-	-	20201124	-
9606	105375074	LOC105375074	-	-	-	6	6p21.1	uncharacterized LOC105375074	ncRNA	-	-	-	-	20201124	-
9606	105375075	LOC105375075	-	-	-	6	6p21.1	uncharacterized LOC105375075	ncRNA	-	-	-	-	20201124	-
9606	105375077	RUNX2-AS1	-	-	HGNC:HGNC:53512	6	6p21.1	RUNX2 antisense RNA 1	ncRNA	RUNX2-AS1	RUNX2 antisense RNA 1	O	-	20201124	-
9606	105375078	LOC105375078	-	-	-	6	6p21.1	uncharacterized LOC105375078	ncRNA	-	-	-	-	20201124	-
9606	105375079	LOC105375079	-	-	-	6	6p12.3	uncharacterized LOC105375079	ncRNA	-	-	-	-	20201124	-
9606	105375080	LOC105375080	-	-	-	6	6p12.3	uncharacterized LOC105375080	ncRNA	-	-	-	-	20201124	-
9606	105375081	LOC105375081	-	-	-	6	6p12.3	uncharacterized LOC105375081	ncRNA	-	-	-	-	20201124	-
9606	105375082	LOC105375082	-	-	-	6	6p12.3	uncharacterized LOC105375082	ncRNA	-	-	-	-	20201124	-
9606	105375084	LOC105375084	-	-	-	6	6p12.3	uncharacterized LOC105375084	ncRNA	-	-	-	-	20201124	-
9606	105375085	LOC105375085	-	-	-	6	6p12.3	uncharacterized LOC105375085	ncRNA	-	-	-	-	20201124	-
9606	105375087	LOC105375087	-	-	-	6	6p12.3	uncharacterized LOC105375087	ncRNA	-	-	-	-	20201124	-
9606	105375091	LOC105375091	-	-	-	6	6p12.2	uncharacterized LOC105375091	ncRNA	-	-	-	-	20201124	-
9606	105375095	LOC105375095	-	-	Ensembl:ENSG00000249379	6	6p12.1	uncharacterized LOC105375095	ncRNA	-	-	-	-	20201124	-
9606	105375097	LOC105375097	-	-	-	6	6p12.1	uncharacterized LOC105375097	ncRNA	-	-	-	-	20201124	-
9606	105375098	LOC105375098	-	-	-	6	6p12.1	uncharacterized LOC105375098	ncRNA	-	-	-	-	20201124	-
9606	105375100	LOC105375100	-	-	-	6	6p12.1	uncharacterized LOC105375100	ncRNA	-	-	-	-	20201124	-
9606	105375101	LOC105375101	-	-	-	6	6p11.2	uncharacterized LOC105375101	ncRNA	-	-	-	-	20201124	-
9606	105375102	LOC105375102	-	-	-	6	6p11.2	uncharacterized LOC105375102	ncRNA	-	-	-	-	20201124	-
9606	105375103	LOC105375103	-	-	-	6	6p11.2	uncharacterized LOC105375103	ncRNA	-	-	-	-	20201124	-
9606	105375107	LOC105375107	-	-	-	6	6p22.1	uncharacterized LOC105375107	protein-coding	-	-	-	uncharacterized protein LOC105375107	20201124	-
9606	105375112	LOC105375112	-	-	-	7	7p22.3	putative protein FAM157B	protein-coding	-	-	-	probable serine/threonine-protein kinase DDB_G0277071|putative protein FAM157B	20201124	-
9606	105375113	LOC105375113	-	-	-	7	7p22.3	uncharacterized LOC105375113	ncRNA	-	-	-	-	20201124	-
9606	105375114	LOC105375114	-	-	-	7	7p22.3	uncharacterized LOC105375114	ncRNA	-	-	-	-	20201124	-
9606	105375115	LOC105375115	-	-	Ensembl:ENSG00000239715	7	7p22.3	uncharacterized LOC105375115	ncRNA	-	-	-	-	20201124	-
9606	105375116	LOC105375116	-	-	-	7	7p22.3	TRIO and F-actin-binding protein-like	protein-coding	-	-	-	TRIO and F-actin-binding protein-like	20201124	-
9606	105375118	LOC105375118	-	-	Ensembl:ENSG00000287342	7	7p22.3	uncharacterized LOC105375118	ncRNA	-	-	-	-	20201124	-
9606	105375119	LOC105375119	-	-	-	7	7p22.3	uncharacterized LOC105375119	ncRNA	-	-	-	-	20201124	-
9606	105375120	LOC105375120	-	-	-	7	7p22.3	uncharacterized LOC105375120	ncRNA	-	-	-	-	20201124	-
9606	105375122	LOC105375122	-	-	-	7	7p22.3	uncharacterized LOC105375122	ncRNA	-	-	-	-	20201124	-
9606	105375123	LOC105375123	-	-	-	7	7p22.3	uncharacterized LOC105375123	ncRNA	-	-	-	-	20201124	-
9606	105375124	LOC105375124	-	-	-	7	7p22.3	uncharacterized LOC105375124	ncRNA	-	-	-	-	20201124	-
9606	105375126	LOC105375126	-	-	-	7	7p22.3	uncharacterized LOC105375126	ncRNA	-	-	-	-	20201124	-
9606	105375127	LOC105375127	-	-	-	7	7p22.3	uncharacterized LOC105375127	ncRNA	-	-	-	-	20201124	-
9606	105375128	LOC105375128	-	-	-	7	7p22.3	uncharacterized LOC105375128	ncRNA	-	-	-	-	20201124	-
9606	105375130	LOC105375130	-	-	-	7	7p22.2	uncharacterized LOC105375130	ncRNA	-	-	-	-	20201124	-
9606	105375131	LOC105375131	-	-	-	7	7p22.2	uncharacterized LOC105375131	ncRNA	-	-	-	-	20201124	-
9606	105375132	SDK1-AS1	-	-	HGNC:HGNC:40883	7	7p22.2	SDK1 antisense RNA 1	ncRNA	SDK1-AS1	SDK1 antisense RNA 1	O	-	20201124	-
9606	105375133	LOC105375133	-	-	-	7	7p22.1	uncharacterized LOC105375133	ncRNA	-	-	-	-	20201124	-
9606	105375134	LOC105375134	-	-	-	7	7p22.1	uncharacterized LOC105375134	pseudo	-	-	-	-	20201124	-
9606	105375138	LOC105375138	-	-	-	7	7p22.1	uncharacterized LOC105375138	ncRNA	-	-	-	-	20201124	-
9606	105375142	LOC105375142	-	-	-	7	7p21.3	uncharacterized LOC105375142	ncRNA	-	-	-	-	20201124	-
9606	105375144	LOC105375144	-	-	-	7	7p21.3	uncharacterized LOC105375144	ncRNA	-	-	-	-	20201124	-
9606	105375145	LOC105375145	-	-	-	7	7p21.3	uncharacterized LOC105375145	ncRNA	-	-	-	-	20201124	-
9606	105375146	LOC105375146	-	-	-	7	7p21.3	uncharacterized LOC105375146	ncRNA	-	-	-	-	20201124	-
9606	105375147	LOC105375147	-	-	-	7	7p21.3	uncharacterized LOC105375147	ncRNA	-	-	-	-	20201124	-
9606	105375148	LOC105375148	-	-	-	7	7p21.3	uncharacterized LOC105375148	ncRNA	-	-	-	-	20201124	-
9606	105375149	LOC105375149	-	-	-	7	7p21.3	uncharacterized LOC105375149	ncRNA	-	-	-	-	20201124	-
9606	105375150	LOC105375150	-	-	-	7	7p21.3	uncharacterized LOC105375150	ncRNA	-	-	-	-	20201124	-
9606	105375151	LOC105375151	-	-	-	7	7p21.3	uncharacterized LOC105375151	ncRNA	-	-	-	-	20201124	-
9606	105375153	LOC105375153	-	-	-	7	7p21.3	uncharacterized LOC105375153	ncRNA	-	-	-	-	20201124	-
9606	105375154	LOC105375154	-	-	-	7	7p21.3	uncharacterized LOC105375154	ncRNA	-	-	-	-	20201124	-
9606	105375155	LOC105375155	-	-	-	7	7p21.3	uncharacterized LOC105375155	ncRNA	-	-	-	-	20201124	-
9606	105375156	LOC105375156	-	-	-	7	7p21.3	uncharacterized LOC105375156	ncRNA	-	-	-	-	20201124	-
9606	105375157	LOC105375157	-	-	-	7	7p21.3	uncharacterized LOC105375157	ncRNA	-	-	-	-	20201124	-
9606	105375158	LOC105375158	-	-	-	7	7p21.3	uncharacterized LOC105375158	ncRNA	-	-	-	-	20201124	-
9606	105375161	LOC105375161	-	-	-	7	7p21.2	uncharacterized LOC105375161	ncRNA	-	-	-	-	20201124	-
9606	105375162	LOC105375162	-	-	-	7	7p21.2	uncharacterized LOC105375162	ncRNA	-	-	-	-	20201124	-
9606	105375164	LOC105375164	-	-	-	7	7p21.2	uncharacterized LOC105375164	ncRNA	-	-	-	-	20201124	-
9606	105375166	LOC105375166	-	-	Ensembl:ENSG00000237070	7	7p21.2	uncharacterized LOC105375166	ncRNA	-	-	-	-	20201124	-
9606	105375167	LOC105375167	-	-	-	7	7p21.2	uncharacterized LOC105375167	ncRNA	-	-	-	-	20201124	-
9606	105375168	LOC105375168	-	-	-	7	7p21.2	uncharacterized LOC105375168	ncRNA	-	-	-	-	20201124	-
9606	105375169	LOC105375169	-	-	-	7	7p21.1	uncharacterized LOC105375169	ncRNA	-	-	-	-	20201124	-
9606	105375170	LOC105375170	-	-	-	7	7p21.1	uncharacterized LOC105375170	ncRNA	-	-	-	-	20201124	-
9606	105375171	LOC105375171	-	-	-	7	7p21.1	uncharacterized LOC105375171	ncRNA	-	-	-	-	20201124	-
9606	105375172	LOC105375172	-	-	-	7	7p21.1	uncharacterized LOC105375172	ncRNA	-	-	-	-	20201124	-
9606	105375176	HDAC9-AS1	-	-	HGNC:HGNC:40664	7	7p21.1	HDAC9 antisense RNA 1	ncRNA	HDAC9-AS1	HDAC9 antisense RNA 1	O	-	20201124	-
9606	105375179	LOC105375179	-	-	-	7	7p21.1	uncharacterized LOC105375179	ncRNA	-	-	-	-	20201124	-
9606	105375180	LOC105375180	-	-	-	7	7p21.1	uncharacterized LOC105375180	ncRNA	-	-	-	-	20201124	-
9606	105375181	LOC105375181	-	-	-	7	7p21.1	uncharacterized LOC105375181	ncRNA	-	-	-	-	20201124	-
9606	105375183	LOC105375183	-	-	-	7	7p15.3	uncharacterized LOC105375183	ncRNA	-	-	-	-	20201124	-
9606	105375184	LOC105375184	-	-	-	7	7p15.3	uncharacterized LOC105375184	ncRNA	-	-	-	-	20201124	-
9606	105375185	LOC105375185	-	-	-	7	7p15.3	uncharacterized LOC105375185	ncRNA	-	-	-	-	20201124	-
9606	105375186	LOC105375186	-	-	-	7	7p15.3	uncharacterized LOC105375186	ncRNA	-	-	-	-	20201124	-
9606	105375187	LOC105375187	-	-	-	7	7p15.3	uncharacterized LOC105375187	ncRNA	-	-	-	-	20201124	-
9606	105375188	LOC105375188	-	-	-	7	7p15.3	uncharacterized LOC105375188	ncRNA	-	-	-	-	20201124	-
9606	105375191	LOC105375191	-	-	-	7	7p15.3	uncharacterized LOC105375191	ncRNA	-	-	-	-	20201124	-
9606	105375192	TSEN15P3	-	-	HGNC:HGNC:43964	7	7p15.3	tRNA splicing endonuclease subunit 15 pseudogene 3	pseudo	TSEN15P3	tRNA splicing endonuclease subunit 15 pseudogene 3	O	TSEN15 tRNA splicing endonuclease subunit pseudogene 3|tRNA splicing endonuclease 15 homolog pseudogene 3|tRNA-splicing endonuclease subunit Sen15 pseudogene	20201124	-
9606	105375193	LOC105375193	-	-	-	7	7p15.3	uncharacterized LOC105375193	ncRNA	-	-	-	-	20201124	-
9606	105375194	LOC105375194	-	-	-	7	7p15.3	uncharacterized LOC105375194	ncRNA	-	-	-	-	20201124	-
9606	105375195	LOC105375195	-	-	-	7	7p15.3	uncharacterized LOC105375195	ncRNA	-	-	-	-	20201124	-
9606	105375196	LOC105375196	-	-	-	7	7p15.3	uncharacterized LOC105375196	ncRNA	-	-	-	-	20201124	-
9606	105375198	LOC105375198	-	-	-	7	7p15.2	uncharacterized LOC105375198	ncRNA	-	-	-	-	20201124	-
9606	105375199	LOC105375199	-	-	-	7	7p15.2	uncharacterized LOC105375199	ncRNA	-	-	-	-	20201124	-
9606	105375200	LOC105375200	-	-	-	7	7p15.2	uncharacterized LOC105375200	ncRNA	-	-	-	-	20201124	-
9606	105375202	LOC105375202	-	-	-	7	7p15.2	uncharacterized LOC105375202	ncRNA	-	-	-	-	20201124	-
9606	105375206	LOC105375206	-	-	-	7	7p15.2	uncharacterized LOC105375206	ncRNA	-	-	-	-	20201124	-
9606	105375207	LOC105375207	-	-	-	7	7p15.2	uncharacterized LOC105375207	ncRNA	-	-	-	-	20201124	-
9606	105375208	LOC105375208	-	-	-	7	7p15.1	uncharacterized LOC105375208	ncRNA	-	-	-	-	20201124	-
9606	105375210	TAX1BP1-AS1	-	-	HGNC:HGNC:40576	7	7p15.2	TAX1BP1 antisense RNA 1	ncRNA	TAX1BP1-AS1	TAX1BP1 antisense RNA 1	O	-	20201124	-
9606	105375211	LOC105375211	-	-	-	7	7p15.2	uncharacterized LOC105375211	ncRNA	-	-	-	-	20201124	-
9606	105375213	LOC105375213	-	-	-	7	7p14.3	uncharacterized LOC105375213	ncRNA	-	-	-	-	20201124	-
9606	105375215	FKBP14-AS1	-	-	HGNC:HGNC:40990	7	7p14.3	FKBP14 antisense RNA 1	ncRNA	FKBP14-AS1	FKBP14 antisense RNA 1	O	-	20201124	-
9606	105375216	LOC105375216	-	-	Ensembl:ENSG00000286847	7	7p14.3	uncharacterized LOC105375216	ncRNA	-	-	-	-	20201124	-
9606	105375217	LOC105375217	-	-	-	7	7p14.3	uncharacterized LOC105375217	ncRNA	-	-	-	-	20201124	-
9606	105375218	LOC105375218	-	-	-	7	7p14.3	uncharacterized LOC105375218	ncRNA	-	-	-	-	20201124	-
9606	105375219	LOC105375219	-	-	-	7	7p14.3	uncharacterized LOC105375219	ncRNA	-	-	-	-	20201124	-
9606	105375220	LOC105375220	-	-	-	7	7p14.3	uncharacterized LOC105375220	ncRNA	-	-	-	-	20201124	-
9606	105375221	LOC105375221	-	-	-	7	7p14.3	uncharacterized LOC105375221	ncRNA	-	-	-	-	20201124	-
9606	105375222	LOC105375222	-	-	-	7	7p14.3	uncharacterized LOC105375222	ncRNA	-	-	-	-	20201124	-
9606	105375224	LOC105375224	-	-	Ensembl:ENSG00000231418	7	7p14.3	uncharacterized LOC105375224	ncRNA	-	-	-	-	20201124	-
9606	105375228	LOC105375228	-	-	-	7	7p14.2	uncharacterized LOC105375228	ncRNA	-	-	-	-	20201124	-
9606	105375230	LOC105375230	-	-	-	7	7p14.2	uncharacterized LOC105375230	ncRNA	-	-	-	-	20201124	-
9606	105375231	LOC105375231	-	-	-	7	7p14.2	uncharacterized LOC105375231	ncRNA	-	-	-	-	20201124	-
9606	105375233	LOC105375233	-	-	-	7	7p14.2	uncharacterized LOC105375233	ncRNA	-	-	-	-	20201124	-
9606	105375235	LOC105375235	-	-	-	7	7p14.2	uncharacterized LOC105375235	ncRNA	-	-	-	-	20201124	-
9606	105375236	LOC105375236	-	-	-	7	7p14.1	uncharacterized LOC105375236	ncRNA	-	-	-	-	20201124	-
9606	105375237	LOC105375237	-	-	-	7	7p14.1	uncharacterized LOC105375237	ncRNA	-	-	-	-	20201124	-
9606	105375238	LOC105375238	-	-	-	7	7p14.1	uncharacterized LOC105375238	ncRNA	-	-	-	-	20201124	-
9606	105375239	LOC105375239	-	-	-	7	7p14.1	uncharacterized LOC105375239	ncRNA	-	-	-	-	20201124	-
9606	105375240	LOC105375240	-	-	-	7	7p14.1	uncharacterized LOC105375240	ncRNA	-	-	-	-	20201124	-
9606	105375241	LOC105375241	-	-	-	7	7p14.1	uncharacterized LOC105375241	ncRNA	-	-	-	-	20201124	-
9606	105375242	LOC105375242	-	-	-	7	7p14.1	uncharacterized LOC105375242	ncRNA	-	-	-	-	20201124	-
9606	105375243	LOC105375243	-	-	-	7	7p14.1	uncharacterized LOC105375243	ncRNA	-	-	-	-	20201124	-
9606	105375244	LOC105375244	-	-	-	7	7p14.1	uncharacterized LOC105375244	ncRNA	-	-	-	-	20201124	-
9606	105375245	LOC105375245	-	-	-	7	7p14.1	uncharacterized LOC105375245	ncRNA	-	-	-	-	20201124	-
9606	105375246	LOC105375246	-	-	-	7	7p14.1	uncharacterized LOC105375246	ncRNA	-	-	-	-	20201124	-
9606	105375247	LOC105375247	-	-	-	7	7p14.1	uncharacterized LOC105375247	ncRNA	-	-	-	-	20201124	-
9606	105375248	LOC105375248	-	-	-	7	7p14.1	uncharacterized LOC105375248	ncRNA	-	-	-	-	20201124	-
9606	105375249	LOC105375249	-	-	-	7	7p14.1	uncharacterized LOC105375249	ncRNA	-	-	-	-	20201124	-
9606	105375250	LOC105375250	-	-	-	7	7p14.1	uncharacterized LOC105375250	ncRNA	-	-	-	-	20201124	-
9606	105375251	LOC105375251	-	-	-	7	7p14.1	uncharacterized LOC105375251	ncRNA	-	-	-	-	20201124	-
9606	105375252	LOC105375252	-	-	-	7	7p14.1	serine-threonine kinase receptor-associated protein pseudogene	pseudo	-	-	-	-	20201124	-
9606	105375253	LOC105375253	-	-	-	7	7p14.1	uncharacterized LOC105375253	ncRNA	-	-	-	-	20201124	-
9606	105375257	LOC105375257	-	-	-	7	7p13	uncharacterized LOC105375257	ncRNA	-	-	-	-	20201124	-
9606	105375258	LOC105375258	-	-	-	7	7p13	uncharacterized LOC105375258	ncRNA	-	-	-	-	20201124	-
9606	105375259	LOC105375259	-	-	-	7	7p13	uncharacterized LOC105375259	ncRNA	-	-	-	-	20201124	-
9606	105375260	LOC105375260	-	-	-	7	7p13	uncharacterized LOC105375260	ncRNA	-	-	-	-	20201124	-
9606	105375261	LINC01952	-	-	HGNC:HGNC:52775	7	7p13	long intergenic non-protein coding RNA 1952	ncRNA	LINC01952	long intergenic non-protein coding RNA 1952	O	-	20201124	-
9606	105375262	LOC105375262	-	-	-	7	7p13	uncharacterized LOC105375262	ncRNA	-	-	-	-	20201124	-
9606	105375264	LOC105375264	-	-	-	7	7p12.3	uncharacterized LOC105375264	ncRNA	-	-	-	-	20201124	-
9606	105375265	LOC105375265	-	-	-	7	7p12.3	uncharacterized LOC105375265	ncRNA	-	-	-	-	20201124	-
9606	105375266	LOC105375266	-	-	Ensembl:ENSG00000230680	7	7p12.3	uncharacterized LOC105375266	ncRNA	-	-	-	-	20201124	-
9606	105375267	LOC105375267	-	-	Ensembl:ENSG00000223829	7	7p12.3	uncharacterized LOC105375267	ncRNA	-	-	-	-	20201124	-
9606	105375268	LOC105375268	-	-	-	7	7p12.3	uncharacterized LOC105375268	ncRNA	-	-	-	-	20201124	-
9606	105375270	LOC105375270	-	-	-	7	7p12.3	uncharacterized LOC105375270	ncRNA	-	-	-	-	20201124	-
9606	105375271	LOC105375271	-	-	-	7	7p12.3	uncharacterized LOC105375271	ncRNA	-	-	-	-	20201124	-
9606	105375272	LOC105375272	-	-	-	7	7p12.3	uncharacterized LOC105375272	ncRNA	-	-	-	-	20201124	-
9606	105375273	LINC02838	-	-	HGNC:HGNC:54372|Ensembl:ENSG00000285536	7	7p12.3	long intergenic non-protein coding RNA 2838	ncRNA	LINC02838	long intergenic non-protein coding RNA 2838	O	-	20201124	-
9606	105375277	LOC105375277	-	-	-	7	7p12.1	uncharacterized LOC105375277	ncRNA	-	-	-	-	20201124	-
9606	105375278	LOC105375278	-	-	-	7	7p12.1	uncharacterized LOC105375278	ncRNA	-	-	-	-	20201124	-
9606	105375282	LOC105375282	-	-	-	7	7p12.1	uncharacterized LOC105375282	ncRNA	-	-	-	-	20201124	-
9606	105375283	GS1-278J22.2	-	-	Ensembl:ENSG00000228627	7	7p12.1	uncharacterized GS1-278J22.2	ncRNA	-	-	-	-	20201124	-
9606	105375284	LOC105375284	-	-	-	7	7p11.2	uncharacterized LOC105375284	ncRNA	-	-	-	-	20201124	-
9606	105375287	LOC105375287	-	-	-	7	7p11.2	uncharacterized LOC105375287	ncRNA	-	-	-	-	20201124	-
9606	105375288	LOC105375288	-	-	-	7	7p11.2	uncharacterized LOC105375288	ncRNA	-	-	-	-	20201124	-
9606	105375289	LOC105375289	-	-	-	7	7p11.2	uncharacterized LOC105375289	ncRNA	-	-	-	-	20201124	-
9606	105375291	LOC105375291	-	-	-	7	7p11.2	uncharacterized LOC105375291	ncRNA	-	-	-	-	20201124	-
9606	105375292	LOC105375292	-	-	-	7	7p11.2	uncharacterized LOC105375292	ncRNA	-	-	-	-	20201124	-
9606	105375294	LOC105375294	-	-	-	7	7p11.2	uncharacterized LOC105375294	ncRNA	-	-	-	-	20201124	-
9606	105375295	LOC105375295	-	-	-	7	7p11.2	uncharacterized LOC105375295	ncRNA	-	-	-	-	20201124	-
9606	105375296	LOC105375296	-	-	-	7	7p11.2	uncharacterized LOC105375296	ncRNA	-	-	-	-	20201124	-
9606	105375297	LOC105375297	-	-	Ensembl:ENSG00000234089	7	7p11.2	uncharacterized LOC105375297	ncRNA	-	-	-	-	20201124	-
9606	105375298	LOC105375298	-	-	Ensembl:ENSG00000287517	7	7p11.2	uncharacterized LOC105375298	ncRNA	-	-	-	-	20201124	-
9606	105375299	LOC105375299	-	-	-	7	7p11.2	uncharacterized LOC105375299	ncRNA	-	-	-	-	20201124	-
9606	105375300	LOC105375300	-	-	-	7	7p11.2	uncharacterized LOC105375300	ncRNA	-	-	-	-	20201124	-
9606	105375301	LOC105375301	-	-	-	7	7p11.2	uncharacterized LOC105375301	ncRNA	-	-	-	-	20201124	-
9606	105375302	LOC105375302	-	-	-	7	7p11.2	uncharacterized LOC105375302	ncRNA	-	-	-	-	20201124	-
9606	105375303	LOC105375303	-	-	-	7	7p22.3	uncharacterized LOC105375303	ncRNA	-	-	-	-	20201124	-
9606	105375304	LOC105375304	-	-	Ensembl:ENSG00000225792	7	7p15.2	uncharacterized LOC105375304	ncRNA	-	-	-	-	20201124	-
9606	105375310	LOC105375310	-	-	-	2	2q11.2	uncharacterized LOC105375310	ncRNA	-	-	-	-	20201124	-
9606	105375311	LOC105375311	-	-	-	2	2q12.2	uncharacterized LOC105375311	ncRNA	-	-	-	-	20201124	-
9606	105375313	LOC105375313	-	-	-	7	7q11.21	uncharacterized LOC105375313	ncRNA	-	-	-	-	20201124	-
9606	105375314	LOC105375314	-	-	-	7	7q11.21	uncharacterized LOC105375314	ncRNA	-	-	-	-	20201124	-
9606	105375315	LOC105375315	-	-	-	7	7q11.21	uncharacterized LOC105375315	ncRNA	-	-	-	-	20201124	-
9606	105375317	LOC105375317	-	-	-	7	7q11.21	uncharacterized LOC105375317	ncRNA	-	-	-	-	20201124	-
9606	105375318	LOC105375318	-	-	-	7	7q11.21	uncharacterized LOC105375318	ncRNA	-	-	-	-	20201124	-
9606	105375319	LOC105375319	-	-	-	7	7q11.21	uncharacterized LOC105375319	ncRNA	-	-	-	-	20201124	-
9606	105375321	LOC105375321	-	-	-	7	7q11.21	uncharacterized LOC105375321	ncRNA	-	-	-	-	20201124	-
9606	105375322	LOC105375322	-	-	-	7	7q11.21	uncharacterized LOC105375322	ncRNA	-	-	-	-	20201124	-
9606	105375323	LOC105375323	-	-	-	7	7q11.21	uncharacterized LOC105375323	ncRNA	-	-	-	-	20201124	-
9606	105375324	LOC105375324	-	-	-	7	7q11.21	uncharacterized LOC105375324	ncRNA	-	-	-	-	20201124	-
9606	105375326	LOC105375326	-	-	-	7	7q11.21	uncharacterized LOC105375326	ncRNA	-	-	-	-	20201124	-
9606	105375328	LOC105375328	-	-	-	7	7q11.21	uncharacterized LOC105375328	ncRNA	-	-	-	-	20201124	-
9606	105375329	LOC105375329	-	-	-	7	7q11.21	uncharacterized LOC105375329	ncRNA	-	-	-	-	20201124	-
9606	105375330	LOC105375330	-	-	-	7	7q11.21	uncharacterized LOC105375330	ncRNA	-	-	-	-	20201124	-
9606	105375333	LOC105375333	-	-	-	7	7q11.21	uncharacterized LOC105375333	ncRNA	-	-	-	-	20201124	-
9606	105375334	LOC105375334	-	-	-	7	7q11.21	uncharacterized LOC105375334	ncRNA	-	-	-	-	20201124	-
9606	105375336	LOC105375336	-	-	-	7	7q11.21	uncharacterized LOC105375336	ncRNA	-	-	-	-	20201124	-
9606	105375337	LOC105375337	-	-	-	7	7q11.21	uncharacterized LOC105375337	ncRNA	-	-	-	-	20201124	-
9606	105375340	LOC105375340	-	-	-	7	7q11.22	uncharacterized LOC105375340	ncRNA	-	-	-	-	20201124	-
9606	105375341	LOC105375341	-	-	Ensembl:ENSG00000226829	7	7q11.22	uncharacterized LOC105375341	ncRNA	-	-	-	-	20201124	-
9606	105375342	LOC105375342	-	-	-	7	7q11.22	uncharacterized LOC105375342	ncRNA	-	-	-	-	20201124	-
9606	105375343	LOC105375343	-	-	-	7	7q11.22	uncharacterized LOC105375343	ncRNA	-	-	-	-	20201124	-
9606	105375344	LOC105375344	-	-	-	7	7q11.22	uncharacterized LOC105375344	ncRNA	-	-	-	-	20201124	-
9606	105375345	LOC105375345	-	-	-	7	7q11.22	uncharacterized LOC105375345	ncRNA	-	-	-	-	20201124	-
9606	105375346	LOC105375346	-	-	-	7	7q11.22	uncharacterized LOC105375346	ncRNA	-	-	-	-	20201124	-
9606	105375347	LOC105375347	-	-	-	7	7q11.22	uncharacterized LOC105375347	ncRNA	-	-	-	-	20201124	-
9606	105375350	LOC105375350	-	-	-	7	7q11.23	uncharacterized LOC105375350	ncRNA	-	-	-	-	20201124	-
9606	105375352	LOC105375352	-	-	-	7	7q11.23	uncharacterized LOC105375352	ncRNA	-	-	-	-	20201124	-
9606	105375355	UPK3B	-	P35|UP3B|UPIIIB	MIM:611887|HGNC:HGNC:21444|Ensembl:ENSG00000243566	7	7q11.23	uroplakin 3B	protein-coding	UPK3B	uroplakin 3B	O	uroplakin-3b|uroplakin IIIb	20201124	-
9606	105375356	LOC105375356	-	-	-	7	7q11.23	uncharacterized LOC105375356	ncRNA	-	-	-	-	20201124	-
9606	105375358	LOC105375358	-	-	-	7	7q11.23	uncharacterized LOC105375358	ncRNA	-	-	-	-	20201124	-
9606	105375359	LOC105375359	-	-	-	7	7q11.23	uncharacterized LOC105375359	ncRNA	-	-	-	-	20201124	-
9606	105375361	LOC105375361	-	-	-	7	7q11.23	uncharacterized LOC105375361	ncRNA	-	-	-	-	20201124	-
9606	105375363	LOC105375363	-	-	-	7	7q11.23	uncharacterized LOC105375363	ncRNA	-	-	-	-	20201124	-
9606	105375366	LOC105375366	-	-	-	7	7q21.11	uncharacterized LOC105375366	ncRNA	-	-	-	-	20201124	-
9606	105375368	DDX3ILA1	-	-	HGNC:HGNC:55358	7	7q21.11	DDX3 interacting lncRNA 1	ncRNA	DDX3ILA1	DDX3 interacting lncRNA 1	O	TCONS_00012883	20201126	-
9606	105375369	LOC105375369	-	-	-	7	7q21.11	uncharacterized LOC105375369	ncRNA	-	-	-	-	20201124	-
9606	105375370	LOC105375370	-	-	-	7	7q21.11	uncharacterized LOC105375370	ncRNA	-	-	-	-	20201124	-
9606	105375371	LOC105375371	-	-	-	7	7q21.11	uncharacterized LOC105375371	ncRNA	-	-	-	-	20201124	-
9606	105375372	LOC105375372	-	-	-	7	7q21.11	uncharacterized LOC105375372	ncRNA	-	-	-	-	20201124	-
9606	105375373	LOC105375373	-	-	-	7	7q21.11	uncharacterized LOC105375373	ncRNA	-	-	-	-	20201124	-
9606	105375376	LOC105375376	-	-	-	7	7q21.11	uncharacterized LOC105375376	ncRNA	-	-	-	-	20201124	-
9606	105375377	LOC105375377	-	-	-	7	7q21.11	uncharacterized LOC105375377	ncRNA	-	-	-	-	20201124	-
9606	105375378	LOC105375378	-	-	-	7	7q21.11	uncharacterized LOC105375378	ncRNA	-	-	-	-	20201124	-
9606	105375380	LINC00972	-	-	HGNC:HGNC:48826|Ensembl:ENSG00000225128	7	7q21.11	long intergenic non-protein coding RNA 972	ncRNA	LINC00972	long intergenic non-protein coding RNA 972	O	-	20201124	-
9606	105375382	LOC105375382	-	-	-	7	7q21.12	uncharacterized LOC105375382	ncRNA	-	-	-	-	20201124	-
9606	105375384	LOC105375384	-	-	-	7	7q21.12	uncharacterized LOC105375384	ncRNA	-	-	-	-	20201124	-
9606	105375386	LOC105375386	-	-	-	7	7q21.12	uncharacterized LOC105375386	ncRNA	-	-	-	-	20201124	-
9606	105375387	LOC105375387	-	-	-	7	7q21.13	uncharacterized LOC105375387	ncRNA	-	-	-	-	20201124	-
9606	105375392	LOC105375392	-	-	-	7	7q21.13	uncharacterized LOC105375392	ncRNA	-	-	-	-	20201124	-
9606	105375396	TMBIM7P	-	-	HGNC:HGNC:49212|Ensembl:ENSG00000230927	7	7q21.2	transmembrane BAX inhibitor motif containing 7, pseudogene	pseudo	TMBIM7P	transmembrane BAX inhibitor motif containing 7, pseudogene	O	bax inhibitor 1-like	20201124	-
9606	105375397	LOC105375397	-	-	-	7	7q21.2	uncharacterized LOC105375397	ncRNA	-	-	-	-	20201124	-
9606	105375400	LOC105375400	-	-	-	7	7q21.3	uncharacterized LOC105375400	ncRNA	-	-	-	-	20201124	-
9606	105375401	TFPI2-DT	-	-	HGNC:HGNC:40581|Ensembl:ENSG00000234695	7	7q21.3	TFPI2 divergent transcript	ncRNA	TFPI2-DT	TFPI2 divergent transcript	O	-	20201124	-
9606	105375402	LOC105375402	-	-	-	7	7q21.3	uncharacterized LOC105375402	ncRNA	-	-	-	-	20201124	-
9606	105375403	BET1-AS1	-	-	HGNC:HGNC:40690	7	7q21.3	BET1 antisense RNA 1	ncRNA	BET1-AS1	BET1 antisense RNA 1	O	-	20201124	-
9606	105375404	LOC105375404	-	-	-	7	7q21.3	uncharacterized LOC105375404	ncRNA	-	-	-	-	20201124	-
9606	105375405	PPP1R9A-AS1	-	-	HGNC:HGNC:40696	7	7q21.3	PPP1R9A antisense RNA 1	ncRNA	PPP1R9A-AS1	PPP1R9A antisense RNA 1	O	-	20201124	-
9606	105375409	LOC105375409	-	-	-	7	7q21.3	uncharacterized LOC105375409	ncRNA	-	-	-	-	20201124	-
9606	105375410	LOC105375410	-	-	-	7	7q21.3	uncharacterized LOC105375410	ncRNA	-	-	-	-	20201124	-
9606	105375411	LOC105375411	-	-	-	7	7q21.3	uncharacterized LOC105375411	ncRNA	-	-	-	-	20201124	-
9606	105375412	LOC105375412	-	-	-	7	7q21.3	uncharacterized LOC105375412	ncRNA	-	-	-	-	20201124	-
9606	105375414	LOC105375414	-	-	-	7	7q21.3	uncharacterized LOC105375414	ncRNA	-	-	-	-	20201124	-
9606	105375416	LOC105375416	-	-	-	7	7q21.3	uncharacterized LOC105375416	ncRNA	-	-	-	-	20201124	-
9606	105375417	LOC105375417	-	-	-	7	7q21.3	uncharacterized LOC105375417	ncRNA	-	-	-	-	20201124	-
9606	105375418	LOC105375418	-	-	-	7	7q22.1	uncharacterized LOC105375418	ncRNA	-	-	-	-	20201124	-
9606	105375419	LOC105375419	-	-	-	7	7q22.1	uncharacterized LOC105375419	ncRNA	-	-	-	-	20201124	-
9606	105375421	LOC105375421	-	-	Ensembl:ENSG00000284523	7	7q22.1	uncharacterized LOC105375421	ncRNA	-	-	-	-	20201124	-
9606	105375422	LOC105375422	-	-	-	7	7q22.1	uncharacterized LOC105375422	ncRNA	-	-	-	-	20201124	-
9606	105375423	LOC105375423	-	-	Ensembl:ENSG00000286923	7	7q22.1	uncharacterized LOC105375423	ncRNA	-	-	-	-	20201124	-
9606	105375426	LOC105375426	-	-	-	7	7q22.1	uncharacterized LOC105375426	ncRNA	-	-	-	-	20201124	-
9606	105375427	LOC105375427	-	-	-	7	7q22.1	uncharacterized LOC105375427	ncRNA	-	-	-	-	20201124	-
9606	105375429	LOC105375429	-	-	-	7	7q22.1	uncharacterized LOC105375429	ncRNA	-	-	-	-	20201124	-
9606	105375430	SLC12A9-AS1	-	-	HGNC:HGNC:40807|Ensembl:ENSG00000236305	7	7q22.1	SLC12A9 antisense RNA 1	ncRNA	SLC12A9-AS1	SLC12A9 antisense RNA 1	O	RP11-126L15.4	20201124	-
9606	105375431	LOC105375431	-	-	Ensembl:ENSG00000274993	7	7q22.1	uncharacterized LOC105375431	ncRNA	-	-	-	-	20201124	-
9606	105375433	LOC105375433	-	-	-	7	7q22.1	uncharacterized LOC105375433	ncRNA	-	-	-	-	20201124	-
9606	105375434	LOC105375434	-	-	-	7	7q22.1	uncharacterized LOC105375434	ncRNA	-	-	-	-	20201124	-
9606	105375435	LOC105375435	-	-	-	7	7q22.1	uncharacterized LOC105375435	ncRNA	-	-	-	-	20201124	-
9606	105375436	LOC105375436	-	-	-	7	7q22.2	uncharacterized LOC105375436	ncRNA	-	-	-	-	20201124	-
9606	105375440	LOC105375440	-	-	Ensembl:ENSG00000286013	7	7q22.3	uncharacterized LOC105375440	ncRNA	-	-	-	-	20201124	-
9606	105375441	PRKAR2B-AS1	-	-	HGNC:HGNC:40472	7	7q22.3	PRKAR2B antisense RNA 1	ncRNA	PRKAR2B-AS1	PRKAR2B antisense RNA 1	O	-	20201124	-
9606	105375443	LOC105375443	-	-	-	7	7q22.3	uncharacterized LOC105375443	ncRNA	-	-	-	-	20201124	-
9606	105375444	LOC105375444	-	-	-	7	7q31.1	uncharacterized LOC105375444	ncRNA	-	-	-	-	20201124	-
9606	105375445	LOC105375445	-	-	-	7	7q31.1	uncharacterized LOC105375445	ncRNA	-	-	-	-	20201124	-
9606	105375446	LOC105375446	-	-	-	7	7q31.1	uncharacterized LOC105375446	ncRNA	-	-	-	-	20201124	-
9606	105375448	LOC105375448	-	-	-	7	7q31.1	uncharacterized LOC105375448	ncRNA	-	-	-	-	20201124	-
9606	105375450	LOC105375450	-	-	-	7	7q31.1	uncharacterized LOC105375450	ncRNA	-	-	-	-	20201124	-
9606	105375451	LOC105375451	-	-	-	7	7q31.1	uncharacterized LOC105375451	ncRNA	-	-	-	-	20201124	-
9606	105375452	LOC105375452	-	-	-	7	7q31.1	uncharacterized LOC105375452	ncRNA	-	-	-	-	20201124	-
9606	105375456	LOC105375456	-	-	-	7	7q31.1	uncharacterized LOC105375456	ncRNA	-	-	-	-	20201124	-
9606	105375457	LOC105375457	-	-	-	7	7q31.1	uncharacterized LOC105375457	ncRNA	-	-	-	-	20201124	-
9606	105375461	LOC105375461	-	-	-	7	7q31.2	uncharacterized LOC105375461	ncRNA	-	-	-	-	20201124	-
9606	105375462	LOC105375462	-	-	-	7	7q31.2	uncharacterized LOC105375462	ncRNA	-	-	-	-	20201124	-
9606	105375463	LOC105375463	-	-	-	7	7q31.2	uncharacterized LOC105375463	ncRNA	-	-	-	-	20201124	-
9606	105375465	LOC105375465	-	-	-	7	7q31.2	uncharacterized LOC105375465	ncRNA	-	-	-	-	20201124	-
9606	105375466	LOC105375466	-	-	-	7	7q31.2	uncharacterized LOC105375466	ncRNA	-	-	-	-	20201124	-
9606	105375467	LOC105375467	-	-	-	7	7q31.2	uncharacterized LOC105375467	ncRNA	-	-	-	-	20201124	-
9606	105375468	LOC105375468	-	-	-	7	7q31.2	uncharacterized LOC105375468	ncRNA	-	-	-	-	20201124	-
9606	105375469	LOC105375469	-	-	-	7	7q31.31	uncharacterized LOC105375469	ncRNA	-	-	-	-	20201124	-
9606	105375470	LOC105375470	-	-	-	7	7q31.31	uncharacterized LOC105375470	ncRNA	-	-	-	-	20201124	-
9606	105375471	LOC105375471	-	-	-	7	7q31.31	uncharacterized LOC105375471	ncRNA	-	-	-	-	20201124	-
9606	105375472	LOC105375472	-	-	-	7	7q31.31	uncharacterized LOC105375472	ncRNA	-	-	-	-	20201124	-
9606	105375473	LOC105375473	-	-	-	7	7q31.31	uncharacterized LOC105375473	ncRNA	-	-	-	-	20201124	-
9606	105375475	LINC02476	-	LVCAT5|lnc-TSPAN12	HGNC:HGNC:53419|Ensembl:ENSG00000225546	7	7q31.31	long intergenic non-protein coding RNA 2476	ncRNA	LINC02476	long intergenic non-protein coding RNA 2476	O	liver cancer-associated transcript 5	20201124	-
9606	105375477	LOC105375477	-	-	-	7	7q31.31	uncharacterized LOC105375477	ncRNA	-	-	-	-	20201124	-
9606	105375478	LOC105375478	-	-	-	7	7q31.32	uncharacterized LOC105375478	ncRNA	-	-	-	-	20201124	-
9606	105375481	LOC105375481	-	-	-	7	7q31.32	uncharacterized LOC105375481	ncRNA	-	-	-	-	20201124	-
9606	105375482	LOC105375482	-	-	-	7	7q31.32	uncharacterized LOC105375482	ncRNA	-	-	-	-	20201124	-
9606	105375483	LOC105375483	-	-	Ensembl:ENSG00000241345	7	7q31.32	uncharacterized LOC105375483	ncRNA	-	-	-	-	20201124	-
9606	105375484	LOC105375484	-	-	-	7	7q31.33	uncharacterized LOC105375484	ncRNA	-	-	-	-	20201124	-
9606	105375486	LINC02830	-	-	HGNC:HGNC:54363	7	7q31.33	long intergenic non-protein coding RNA 2830	ncRNA	LINC02830	long intergenic non-protein coding RNA 2830	O	-	20201124	-
9606	105375487	LOC105375487	-	-	-	7	7q31.33	uncharacterized LOC105375487	ncRNA	-	-	-	-	20201124	-
9606	105375488	LOC105375488	-	-	-	7	7q31.33	uncharacterized LOC105375488	ncRNA	-	-	-	-	20201124	-
9606	105375489	LOC105375489	-	-	-	7	7q32.1	uncharacterized LOC105375489	ncRNA	-	-	-	-	20201124	-
9606	105375490	LOC105375490	-	-	-	7	7q31.33-q32.1	uncharacterized LOC105375490	ncRNA	-	-	-	-	20201124	-
9606	105375492	LOC105375492	-	-	-	7	7q32.1	uncharacterized LOC105375492	ncRNA	-	-	-	-	20201124	-
9606	105375493	LOC105375493	-	-	-	7	7q32.1	uncharacterized LOC105375493	ncRNA	-	-	-	-	20201124	-
9606	105375494	LOC105375494	-	-	-	7	7q32.1	uncharacterized LOC105375494	ncRNA	-	-	-	-	20201124	-
9606	105375497	LOC105375497	-	-	-	7	7q32.1	uncharacterized LOC105375497	ncRNA	-	-	-	-	20201124	-
9606	105375500	LOC105375500	-	-	-	7	7q32.1	uncharacterized LOC105375500	ncRNA	-	-	-	-	20201124	-
9606	105375501	LOC105375501	-	-	Ensembl:ENSG00000286380	7	7q32.2	uncharacterized LOC105375501	ncRNA	-	-	-	-	20201124	-
9606	105375503	LOC105375503	-	-	-	7	7q32.2	uncharacterized LOC105375503	ncRNA	-	-	-	-	20201124	-
9606	105375504	LOC105375504	-	-	-	7	7q32.2	uncharacterized LOC105375504	ncRNA	-	-	-	-	20201124	-
9606	105375505	LOC105375505	-	-	-	7	7q32.2	uncharacterized LOC105375505	ncRNA	-	-	-	-	20201124	-
9606	105375508	LOC105375508	-	-	-	7	7q32.2-q32.3	uncharacterized LOC105375508	ncRNA	-	-	-	-	20201124	-
9606	105375509	LOC105375509	-	-	-	7	7q32.3	uncharacterized LOC105375509	ncRNA	-	-	-	-	20201124	-
9606	105375511	LOC105375511	-	-	-	7	7q32.3	uncharacterized LOC105375511	ncRNA	-	-	-	-	20201124	-
9606	105375512	LOC105375512	-	-	-	7	7q33	uncharacterized LOC105375512	ncRNA	-	-	-	-	20201124	-
9606	105375513	LOC105375513	-	-	-	7	7q33	uncharacterized LOC105375513	ncRNA	-	-	-	-	20201124	-
9606	105375514	LOC105375514	-	-	-	7	7q33	uncharacterized LOC105375514	ncRNA	-	-	-	-	20201124	-
9606	105375517	LOC105375517	-	-	-	7	7q33	uncharacterized LOC105375517	ncRNA	-	-	-	-	20201124	-
9606	105375518	LOC105375518	-	-	-	7	7q33	uncharacterized LOC105375518	ncRNA	-	-	-	-	20201124	-
9606	105375519	LOC105375519	-	-	Ensembl:ENSG00000273297	7	7q33	uncharacterized LOC105375519	ncRNA	-	-	-	-	20201124	-
9606	105375520	LOC105375520	-	-	-	7	7q33	uncharacterized LOC105375520	ncRNA	-	-	-	-	20201124	-
9606	105375521	LOC105375521	-	-	-	7	7q33	uncharacterized LOC105375521	ncRNA	-	-	-	-	20201124	-
9606	105375522	LOC105375522	-	-	-	7	7q33	uncharacterized LOC105375522	ncRNA	-	-	-	-	20201124	-
9606	105375523	LOC105375523	-	-	-	7	7q33	uncharacterized LOC105375523	ncRNA	-	-	-	-	20201124	-
9606	105375524	LOC105375524	-	-	-	7	7q33	uncharacterized LOC105375524	ncRNA	-	-	-	-	20201124	-
9606	105375525	LOC105375525	-	-	-	7	7q33	uncharacterized LOC105375525	ncRNA	-	-	-	-	20201124	-
9606	105375527	LOC105375527	-	-	-	7	7q33	uncharacterized LOC105375527	ncRNA	-	-	-	-	20201124	-
9606	105375530	LOC105375530	-	-	-	7	7q34	uncharacterized LOC105375530	ncRNA	-	-	-	-	20201124	-
9606	105375532	LOC105375532	-	-	-	7	7q34	uncharacterized LOC105375532	ncRNA	-	-	-	-	20201124	-
9606	105375534	LOC105375534	-	-	-	7	7q34	uncharacterized LOC105375534	ncRNA	-	-	-	-	20201124	-
9606	105375535	LOC105375535	-	-	-	7	7q34	uncharacterized LOC105375535	ncRNA	-	-	-	-	20201124	-
9606	105375536	LOC105375536	-	-	-	7	7q34	uncharacterized LOC105375536	ncRNA	-	-	-	-	20201124	-
9606	105375537	LOC105375537	-	-	-	7	7q34	uncharacterized LOC105375537	ncRNA	-	-	-	-	20201124	-
9606	105375538	AGK-DT	-	-	HGNC:HGNC:55356	7	7q34	AGK divergent transcript	ncRNA	AGK-DT	AGK divergent transcript	O	-	20201124	-
9606	105375539	LOC105375539	-	-	-	7	7q34	uncharacterized LOC105375539	ncRNA	-	-	-	-	20201124	-
9606	105375541	LOC105375541	-	-	-	7	7q34	uncharacterized LOC105375541	ncRNA	-	-	-	-	20201124	-
9606	105375542	LOC105375542	-	-	-	7	7q34	uncharacterized LOC105375542	ncRNA	-	-	-	-	20201124	-
9606	105375543	LOC105375543	-	-	-	7	7q34	uncharacterized LOC105375543	ncRNA	-	-	-	-	20201124	-
9606	105375544	LOC105375544	-	-	-	7	7q34	uncharacterized LOC105375544	ncRNA	-	-	-	-	20201124	-
9606	105375545	TMEM139-AS1	-	-	HGNC:HGNC:40988	7	7q34	TMEM139 antisense RNA 1	ncRNA	TMEM139-AS1	TMEM139 antisense RNA 1	O	-	20201124	-
9606	105375546	LOC105375546	-	-	-	7	7q34	uncharacterized LOC105375546	ncRNA	-	-	-	-	20201124	-
9606	105375547	LOC105375547	-	-	-	7	7q35	uncharacterized LOC105375547	ncRNA	-	-	-	-	20201124	-
9606	105375548	LOC105375548	-	-	-	7	7q35	uncharacterized LOC105375548	ncRNA	-	-	-	-	20201124	-
9606	105375549	LOC105375549	-	-	-	7	7q35	uncharacterized LOC105375549	ncRNA	-	-	-	-	20201124	-
9606	105375551	LOC105375551	-	-	-	7	7q35	uncharacterized LOC105375551	ncRNA	-	-	-	-	20201124	-
9606	105375552	LOC105375552	-	-	-	7	7q35	uncharacterized LOC105375552	ncRNA	-	-	-	-	20201124	-
9606	105375553	LOC105375553	-	-	-	7	7q35	uncharacterized LOC105375553	ncRNA	-	-	-	-	20201124	-
9606	105375554	LOC105375554	-	-	-	7	7q36.1	uncharacterized LOC105375554	ncRNA	-	-	-	-	20201124	-
9606	105375556	LOC105375556	-	-	Ensembl:ENSG00000230190	7	7q35	uncharacterized LOC105375556	ncRNA	-	-	-	-	20201124	-
9606	105375557	LOC105375557	-	-	-	7	7q36.1	uncharacterized LOC105375557	ncRNA	-	-	-	-	20201124	-
9606	105375559	LOC105375559	-	-	-	7	7q36.1	uncharacterized LOC105375559	ncRNA	-	-	-	-	20201124	-
9606	105375560	LOC105375560	-	-	-	7	7q36.1	uncharacterized LOC105375560	ncRNA	-	-	-	-	20201124	-
9606	105375563	REPIN1-AS1	-	-	HGNC:HGNC:41201	7	7q36.1	REPIN1 antisense RNA 1	ncRNA	REPIN1-AS1	REPIN1 antisense RNA 1	O	-	20201124	-
9606	105375564	ZNF775-AS1	-	-	HGNC:HGNC:41202	7	7q36.1	ZNF775 antisense RNA 1	ncRNA	ZNF775-AS1	ZNF775 antisense RNA 1	O	-	20201124	-
9606	105375566	LOC105375566	-	-	-	7	7q36.1	uncharacterized LOC105375566	ncRNA	-	-	-	-	20201124	-
9606	105375567	LOC105375567	-	-	-	7	7q36.1	uncharacterized LOC105375567	ncRNA	-	-	-	-	20201124	-
9606	105375570	LOC105375570	-	-	-	7	7q36.1	uncharacterized LOC105375570	ncRNA	-	-	-	-	20201124	-
9606	105375571	LOC105375571	-	-	-	7	7q36.1	uncharacterized LOC105375571	ncRNA	-	-	-	-	20201124	-
9606	105375574	LOC105375574	-	-	-	7	7q36.1	uncharacterized LOC105375574	ncRNA	-	-	-	-	20201124	-
9606	105375577	LOC105375577	-	-	-	7	7q36.2	uncharacterized LOC105375577	ncRNA	-	-	-	-	20201124	-
9606	105375578	LOC105375578	-	-	-	7	7q36.2	uncharacterized LOC105375578	ncRNA	-	-	-	-	20201124	-
9606	105375579	LOC105375579	-	-	-	7	7q36.2	uncharacterized LOC105375579	ncRNA	-	-	-	-	20201124	-
9606	105375580	LOC105375580	-	-	-	7	7q36.2	uncharacterized LOC105375580	ncRNA	-	-	-	-	20201124	-
9606	105375581	LOC105375581	-	-	-	7	7q36.2	uncharacterized LOC105375581	ncRNA	-	-	-	-	20201124	-
9606	105375582	LOC105375582	-	-	-	7	7q36.2	uncharacterized LOC105375582	ncRNA	-	-	-	-	20201124	-
9606	105375584	LOC105375584	-	-	-	7	7q36.2	uncharacterized LOC105375584	ncRNA	-	-	-	-	20201124	-
9606	105375586	LOC105375586	-	-	-	7	7q36.3	uncharacterized LOC105375586	ncRNA	-	-	-	-	20201124	-
9606	105375587	LOC105375587	-	-	-	7	7q36.3	uncharacterized LOC105375587	ncRNA	-	-	-	-	20201124	-
9606	105375588	LOC105375588	-	-	-	7	7q36.3	uncharacterized LOC105375588	ncRNA	-	-	-	-	20201124	-
9606	105375589	LOC105375589	-	-	Ensembl:ENSG00000225612	7	7q36.3	uncharacterized LOC105375589	ncRNA	-	-	-	-	20201124	-
9606	105375591	INSIG1-DT	-	-	HGNC:HGNC:55155	7	7q36.3	INSIG1 divergent transcript	ncRNA	INSIG1-DT	INSIG1 divergent transcript	O	-	20201124	-
9606	105375592	LOC105375592	-	-	-	7	7q36.3	uncharacterized LOC105375592	ncRNA	-	-	-	-	20201124	-
9606	105375593	LOC105375593	-	-	-	7	7q36.3	uncharacterized LOC105375593	ncRNA	-	-	-	-	20201124	-
9606	105375594	LOC105375594	-	-	-	7	7q36.3	uncharacterized LOC105375594	ncRNA	-	-	-	-	20201124	-
9606	105375597	LOC105375597	-	-	-	7	7q36.3	uncharacterized LOC105375597	ncRNA	-	-	-	-	20201124	-
9606	105375599	LOC105375599	-	-	-	7	7q36.3	uncharacterized LOC105375599	ncRNA	-	-	-	-	20201124	-
9606	105375601	LOC105375601	-	-	-	7	7q36.3	uncharacterized LOC105375601	ncRNA	-	-	-	-	20201124	-
9606	105375602	LOC105375602	-	-	-	7	7q36.3	uncharacterized LOC105375602	ncRNA	-	-	-	-	20201124	-
9606	105375603	LOC105375603	-	-	-	7	7q36.3	uncharacterized LOC105375603	ncRNA	-	-	-	-	20201124	-
9606	105375604	LOC105375604	-	-	-	7	7q36.3	uncharacterized LOC105375604	ncRNA	-	-	-	-	20201124	-
9606	105375605	LOC105375605	-	-	-	7	7q36.3	uncharacterized LOC105375605	ncRNA	-	-	-	-	20201124	-
9606	105375606	MNX1-AS2	-	-	HGNC:HGNC:40278|Ensembl:ENSG00000235029	7	7q36.3	MNX1 antisense RNA 2	ncRNA	MNX1-AS2	MNX1 antisense RNA 2	O	-	20201124	-
9606	105375607	LOC105375607	-	-	-	7	7q36.3	uncharacterized LOC105375607	ncRNA	-	-	-	-	20201124	-
9606	105375610	LOC105375610	-	-	-	7	7q36.3	uncharacterized LOC105375610	ncRNA	-	-	-	-	20201124	-
9606	105375613	LOC105375613	-	-	-	7	7q36.3	uncharacterized LOC105375613	ncRNA	-	-	-	-	20201124	-
9606	105375614	LOC105375614	-	-	Ensembl:ENSG00000222012	7	7q36.3	uncharacterized LOC105375614	ncRNA	-	-	-	-	20201124	-
9606	105375615	LOC105375615	-	-	-	7	7q36.3	uncharacterized LOC105375615	ncRNA	-	-	-	-	20201124	-
9606	105375616	LINC01022	-	-	HGNC:HGNC:48998	7	7q36.3	long intergenic non-protein coding RNA 1022	ncRNA	LINC01022	long intergenic non-protein coding RNA 1022	O	TCONS_00013107	20201124	-
9606	105375622	LINC02849	-	-	HGNC:HGNC:54385|Ensembl:ENSG00000285768	8	8q21.2	long intergenic non-protein coding RNA 2849	ncRNA	LINC02849	long intergenic non-protein coding RNA 2849	O	-	20201124	-
9606	105375623	LOC105375623	-	-	-	8	8q21.3	uncharacterized LOC105375623	ncRNA	-	-	-	CTD-3118D11.3	20201124	-
9606	105375624	LOC105375624	-	-	Ensembl:ENSG00000254231	8	8q21.3	uncharacterized LOC105375624	ncRNA	-	-	-	-	20201124	-
9606	105375626	LOC105375626	-	-	-	8	8q21.3	uncharacterized LOC105375626	ncRNA	-	-	-	-	20201124	-
9606	105375628	LOC105375628	-	-	-	8	8q21.3	uncharacterized LOC105375628	ncRNA	-	-	-	-	20201124	-
9606	105375629	LOC105375629	-	-	-	8	8q21.3	uncharacterized LOC105375629	ncRNA	-	-	-	-	20201124	-
9606	105375630	LOC105375630	-	-	-	8	8q21.3	uncharacterized LOC105375630	ncRNA	-	-	-	-	20201124	-
9606	105375631	LOC105375631	-	-	-	8	8q21.3	uncharacterized LOC105375631	ncRNA	-	-	-	-	20201124	-
9606	105375633	LOC105375633	-	-	-	8	8q21.3	uncharacterized LOC105375633	ncRNA	-	-	-	-	20201124	-
9606	105375634	LOC105375634	-	-	-	8	8q21.3	uncharacterized LOC105375634	ncRNA	-	-	-	-	20201124	-
9606	105375635	LOC105375635	-	-	-	8	8q21.3	uncharacterized LOC105375635	ncRNA	-	-	-	-	20201124	-
9606	105375637	LOC105375637	-	-	-	8	8q21.3	uncharacterized LOC105375637	ncRNA	-	-	-	-	20201124	-
9606	105375638	LOC105375638	-	-	Ensembl:ENSG00000253682	8	8q22.1	uncharacterized LOC105375638	ncRNA	-	-	-	-	20201124	-
9606	105375639	LOC105375639	-	-	-	8	8q22.1	uncharacterized LOC105375639	ncRNA	-	-	-	-	20201124	-
9606	105375641	LOC105375641	-	-	-	8	8q22.1	uncharacterized LOC105375641	ncRNA	-	-	-	-	20201124	-
9606	105375642	LOC105375642	-	-	-	8	8q22.1	uncharacterized LOC105375642	ncRNA	-	-	-	-	20201124	-
9606	105375643	LOC105375643	-	-	-	8	8q22.1	uncharacterized LOC105375643	ncRNA	-	-	-	-	20201124	-
9606	105375644	LOC105375644	-	-	-	8	8q22.1	uncharacterized LOC105375644	ncRNA	-	-	-	-	20201124	-
9606	105375645	LOC105375645	-	-	-	8	8q22.1	uncharacterized LOC105375645	ncRNA	-	-	-	-	20201124	-
9606	105375646	LOC105375646	-	-	-	8	8q22.1	uncharacterized LOC105375646	ncRNA	-	-	-	-	20201124	-
9606	105375647	LOC105375647	-	-	-	8	8q22.1	uncharacterized LOC105375647	ncRNA	-	-	-	-	20201124	-
9606	105375648	LOC105375648	-	-	-	8	8q22.1	uncharacterized LOC105375648	ncRNA	-	-	-	-	20201124	-
9606	105375650	MIR3150BHG	-	-	HGNC:HGNC:52000|Ensembl:ENSG00000245080	8	8q22.1	MIR3150B host gene	ncRNA	MIR3150BHG	MIR3150B host gene	O	-	20201124	-
9606	105375652	LOC105375652	-	-	-	8	8q22.1	uncharacterized LOC105375652	ncRNA	-	-	-	-	20201124	-
9606	105375653	LOC105375653	-	-	-	8	8q22.1	uncharacterized LOC105375653	ncRNA	-	-	-	-	20201124	-
9606	105375655	LOC105375655	-	-	-	8	8q22.1	uncharacterized LOC105375655	ncRNA	-	-	-	-	20201124	-
9606	105375657	LOC105375657	-	-	-	8	8q22.1	uncharacterized LOC105375657	ncRNA	-	-	-	-	20201124	-
9606	105375659	LOC105375659	-	-	-	8	8q22.2	uncharacterized LOC105375659	ncRNA	-	-	-	-	20201124	-
9606	105375660	LOC105375660	-	-	-	8	8q22.2	uncharacterized LOC105375660	ncRNA	-	-	-	-	20201124	-
9606	105375666	VPS13B-DT	-	OLC8	HGNC:HGNC:54375|Ensembl:ENSG00000253948	8	8q22.2	VPS13B divergent transcript	ncRNA	VPS13B-DT	VPS13B divergent transcript	O	oncogenic long non-coding RNA on chromosome 8	20201124	-
9606	105375668	LOC105375668	-	-	-	8	8q22.2	uncharacterized LOC105375668	ncRNA	-	-	-	-	20201124	-
9606	105375669	LOC105375669	-	-	-	8	8q22.2	uncharacterized LOC105375669	ncRNA	-	-	-	-	20201124	-
9606	105375670	LOC105375670	-	-	-	8	8q22.2-q22.3	uncharacterized LOC105375670	ncRNA	-	-	-	-	20201124	-
9606	105375671	LOC105375671	-	-	-	8	8q22.3	uncharacterized LOC105375671	ncRNA	-	-	-	KB-1083B1.1	20201124	-
9606	105375672	LOC105375672	-	-	-	8	8q22.3	uncharacterized LOC105375672	ncRNA	-	-	-	-	20201124	-
9606	105375673	LOC105375673	-	-	-	8	8q22.3	uncharacterized LOC105375673	ncRNA	-	-	-	-	20201124	-
9606	105375674	LOC105375674	-	-	-	8	8q22.3	uncharacterized LOC105375674	ncRNA	-	-	-	KB-1460A1.1	20201124	-
9606	105375675	LOC105375675	-	-	-	8	8q22.3	uncharacterized LOC105375675	ncRNA	-	-	-	-	20201124	-
9606	105375676	LOC105375676	-	-	-	8	8q22.3	uncharacterized LOC105375676	ncRNA	-	-	-	-	20201124	-
9606	105375679	LINC02844	-	-	HGNC:HGNC:54379|Ensembl:ENSG00000253679	8	8q22.3	long intergenic non-protein coding RNA 2844	ncRNA	LINC02844	long intergenic non-protein coding RNA 2844	O	KB-1410C5.2	20201124	-
9606	105375680	LINC02845	-	-	HGNC:HGNC:54380|Ensembl:ENSG00000253644	8	8q22.3	long intergenic non-protein coding RNA 2845	ncRNA	LINC02845	long intergenic non-protein coding RNA 2845	O	-	20201124	-
9606	105375683	LOC105375683	-	-	-	8	8q22.3	uncharacterized LOC105375683	ncRNA	-	-	-	-	20201124	-
9606	105375684	LOC105375684	-	-	-	8	8q22.3	uncharacterized LOC105375684	ncRNA	-	-	-	-	20201124	-
9606	105375685	LOC105375685	-	-	-	8	8q22.3	uncharacterized LOC105375685	ncRNA	-	-	-	-	20201124	-
9606	105375686	LOC105375686	-	-	-	8	8q22.3	uncharacterized LOC105375686	ncRNA	-	-	-	-	20201124	-
9606	105375688	LOC105375688	-	-	-	8	8q22.3	uncharacterized LOC105375688	ncRNA	-	-	-	-	20201124	-
9606	105375689	LOC105375689	-	-	-	8	8q22.3	uncharacterized LOC105375689	ncRNA	-	-	-	-	20201124	-
9606	105375690	LOC105375690	-	-	-	8	8q22.3	uncharacterized LOC105375690	ncRNA	-	-	-	-	20201124	-
9606	105375691	LOC105375691	-	-	-	8	8q22.3	uncharacterized LOC105375691	ncRNA	-	-	-	-	20201124	-
9606	105375692	LOC105375692	-	-	-	8	8q22.3	uncharacterized LOC105375692	ncRNA	-	-	-	-	20201124	-
9606	105375693	LOC105375693	-	-	-	8	8q22.3	uncharacterized LOC105375693	ncRNA	-	-	-	-	20201124	-
9606	105375694	LOC105375694	-	-	-	8	8q22.3	uncharacterized LOC105375694	ncRNA	-	-	-	-	20201124	-
9606	105375695	LOC105375695	-	-	-	8	8q23.1	uncharacterized LOC105375695	ncRNA	-	-	-	-	20201124	-
9606	105375696	LOC105375696	-	-	-	8	8q23.1	uncharacterized LOC105375696	ncRNA	-	-	-	-	20201124	-
9606	105375700	LOC105375700	-	-	Ensembl:ENSG00000253582	8	8q23.1	uncharacterized LOC105375700	ncRNA	-	-	-	-	20201124	-
9606	105375701	LOC105375701	-	-	-	8	8q23.1	uncharacterized LOC105375701	ncRNA	-	-	-	-	20201124	-
9606	105375703	LOC105375703	-	-	-	8	8q23.1	uncharacterized LOC105375703	ncRNA	-	-	-	-	20201124	-
9606	105375704	LOC105375704	-	-	-	8	8q23.1	uncharacterized LOC105375704	ncRNA	-	-	-	-	20201124	-
9606	105375705	LOC105375705	-	-	-	8	8q23.3	uncharacterized LOC105375705	ncRNA	-	-	-	-	20201124	-
9606	105375706	LINC02237	-	-	HGNC:HGNC:53108|Ensembl:ENSG00000253434	8	8q23.3	long intergenic non-protein coding RNA 2237	ncRNA	LINC02237	long intergenic non-protein coding RNA 2237	O	RP11-1101K5.1	20201124	-
9606	105375707	LOC105375707	-	-	-	8	8q23.3	uncharacterized LOC105375707	ncRNA	-	-	-	-	20201124	-
9606	105375709	LOC105375709	-	-	-	8	8q23.3	uncharacterized LOC105375709	ncRNA	-	-	-	-	20201124	-
9606	105375710	LOC105375710	-	-	-	8	8q23.3	uncharacterized LOC105375710	ncRNA	-	-	-	-	20201124	-
9606	105375711	LOC105375711	-	-	-	8	8q23.3	uncharacterized LOC105375711	ncRNA	-	-	-	-	20201124	-
9606	105375712	LOC105375712	-	-	-	8	8q23.3	uncharacterized LOC105375712	ncRNA	-	-	-	-	20201124	-
9606	105375713	LOC105375713	-	-	-	8	8q23.3	uncharacterized LOC105375713	ncRNA	-	-	-	-	20201124	-
9606	105375715	LOC105375715	-	-	-	8	8q24.11	uncharacterized LOC105375715	ncRNA	-	-	-	-	20201124	-
9606	105375716	LOC105375716	-	-	-	8	8q24.11	uncharacterized LOC105375716	ncRNA	-	-	-	-	20201124	-
9606	105375717	LOC105375717	-	-	-	8	8q24.11	uncharacterized LOC105375717	ncRNA	-	-	-	-	20201124	-
9606	105375719	LOC105375719	-	-	-	8	8q24.11	uncharacterized LOC105375719	ncRNA	-	-	-	-	20201124	-
9606	105375721	LOC105375721	-	-	-	8	8q24.11	uncharacterized LOC105375721	ncRNA	-	-	-	-	20201124	-
9606	105375723	LOC105375723	-	-	-	8	8q24.12	uncharacterized LOC105375723	ncRNA	-	-	-	-	20201124	-
9606	105375724	LOC105375724	-	-	-	8	8q24.11-q24.12	uncharacterized LOC105375724	ncRNA	-	-	-	-	20201124	-
9606	105375725	LOC105375725	-	-	-	8	8q24.12	uncharacterized LOC105375725	ncRNA	-	-	-	-	20201124	-
9606	105375726	MAL2-AS1	-	-	HGNC:HGNC:53626|Ensembl:ENSG00000253972	8	8q24.12	MAL2 antisense RNA 1	ncRNA	MAL2-AS1	MAL2 antisense RNA 1	O	-	20201124	-
9606	105375727	LOC105375727	-	-	-	8	8q24.12	uncharacterized LOC105375727	ncRNA	-	-	-	-	20201124	-
9606	105375728	LOC105375728	-	-	-	8	8q24.12	uncharacterized LOC105375728	ncRNA	-	-	-	-	20201124	-
9606	105375730	LOC105375730	-	-	-	8	8q24.12	uncharacterized LOC105375730	ncRNA	-	-	-	-	20201124	-
9606	105375731	LOC105375731	-	-	-	8	8q24.12	uncharacterized LOC105375731	ncRNA	-	-	-	-	20201124	-
9606	105375732	LINC02855	-	-	HGNC:HGNC:54392	8	8q24.13	long intergenic non-protein coding RNA 2855	ncRNA	LINC02855	long intergenic non-protein coding RNA 2855	O	-	20201124	-
9606	105375733	LOC105375733	-	-	-	8	8q24.13	uncharacterized LOC105375733	ncRNA	-	-	-	-	20201124	-
9606	105375734	SMILR	-	-	HGNC:HGNC:51825	8	8q24.13	smooth muscle induced lncRNA, enhancer of proliferation	ncRNA	SMILR	smooth muscle induced lncRNA, enhancer of proliferation	O	smooth muscle-induced lncRNA enhances replication	20201124	-
9606	105375737	LOC105375737	-	-	-	8	8q24.13	uncharacterized LOC105375737	ncRNA	-	-	-	-	20201124	-
9606	105375738	LOC105375738	-	-	-	8	8q24.13	uncharacterized LOC105375738	ncRNA	-	-	-	CTD-2552K11.2	20201124	-
9606	105375739	LOC105375739	-	-	-	8	8q24.13	uncharacterized LOC105375739	ncRNA	-	-	-	-	20201124	-
9606	105375740	LOC105375740	-	-	-	8	8q24.13	uncharacterized LOC105375740	ncRNA	-	-	-	-	20201124	-
9606	105375741	LOC105375741	-	-	-	8	8q24.13	uncharacterized LOC105375741	ncRNA	-	-	-	-	20201124	-
9606	105375742	LOC105375742	-	-	-	8	8q24.13	uncharacterized LOC105375742	ncRNA	-	-	-	-	20201124	-
9606	105375743	LOC105375743	-	-	Ensembl:ENSG00000255491	8	8q24.13	uncharacterized LOC105375743	ncRNA	-	-	-	-	20201124	-
9606	105375744	LOC105375744	-	-	Ensembl:ENSG00000253513	8	8q24.13	uncharacterized LOC105375744	ncRNA	-	-	-	-	20201124	-
9606	105375746	LOC105375746	-	-	-	8	8q24.13	uncharacterized LOC105375746	ncRNA	-	-	-	-	20201124	-
9606	105375747	LOC105375747	-	-	-	8	8q24.13	uncharacterized LOC105375747	ncRNA	-	-	-	-	20201124	-
9606	105375748	LOC105375748	-	-	-	8	8q24.13	uncharacterized LOC105375748	ncRNA	-	-	-	-	20201124	-
9606	105375749	LOC105375749	-	-	-	8	8q24.21	uncharacterized LOC105375749	ncRNA	-	-	-	-	20201124	-
9606	105375750	LOC105375750	-	-	Ensembl:ENSG00000253530	8	8q24.21	uncharacterized LOC105375750	ncRNA	-	-	-	-	20201124	-
9606	105375751	LOC105375751	-	-	-	8	8q24.21	uncharacterized LOC105375751	ncRNA	-	-	-	-	20201124	-
9606	105375752	LOC105375752	-	-	-	8	8q24.21	uncharacterized LOC105375752	ncRNA	-	-	-	-	20201124	-
9606	105375753	LOC105375753	-	-	-	8	8q24.21	uncharacterized LOC105375753	ncRNA	-	-	-	-	20201124	-
9606	105375754	LOC105375754	-	-	-	8	8q24.21	uncharacterized LOC105375754	ncRNA	-	-	-	-	20201124	-
9606	105375758	LOC105375758	-	-	-	8	8q24.22	uncharacterized LOC105375758	ncRNA	-	-	-	-	20201124	-
9606	105375759	LOC105375759	-	-	-	8	8q24.22	uncharacterized LOC105375759	ncRNA	-	-	-	-	20201124	-
9606	105375760	LOC105375760	-	-	-	8	8q24.22	uncharacterized LOC105375760	ncRNA	-	-	-	-	20201124	-
9606	105375761	LOC105375761	-	-	-	8	8q24.22	uncharacterized LOC105375761	ncRNA	-	-	-	-	20201124	-
9606	105375762	LOC105375762	-	-	-	8	8q24.22	uncharacterized LOC105375762	ncRNA	-	-	-	-	20201124	-
9606	105375763	LOC105375763	-	-	-	8	8q24.22	uncharacterized LOC105375763	ncRNA	-	-	-	-	20201124	-
9606	105375765	LOC105375765	-	-	-	8	8q24.22	uncharacterized LOC105375765	ncRNA	-	-	-	-	20201124	-
9606	105375767	LOC105375767	-	-	-	8	8q24.22	uncharacterized LOC105375767	ncRNA	-	-	-	-	20201124	-
9606	105375768	LOC105375768	-	-	-	8	8q24.22	uncharacterized LOC105375768	ncRNA	-	-	-	-	20201124	-
9606	105375769	LOC105375769	-	-	-	8	8q24.22	uncharacterized LOC105375769	ncRNA	-	-	-	-	20201124	-
9606	105375771	LOC105375771	-	-	-	8	8q24.22	uncharacterized LOC105375771	ncRNA	-	-	-	-	20201124	-
9606	105375772	LOC105375772	-	-	-	8	8q24.22	uncharacterized LOC105375772	ncRNA	-	-	-	-	20201124	-
9606	105375773	LOC105375773	-	-	-	8	8q24.22	uncharacterized LOC105375773	ncRNA	-	-	-	-	20201124	-
9606	105375775	LOC105375775	-	-	-	8	8q24.23	uncharacterized LOC105375775	ncRNA	-	-	-	-	20201124	-
9606	105375776	LOC105375776	-	-	-	8	8q24.23	uncharacterized LOC105375776	ncRNA	-	-	-	-	20201124	-
9606	105375777	LOC105375777	-	-	-	8	8q24.3	uncharacterized LOC105375777	ncRNA	-	-	-	-	20201124	-
9606	105375779	LOC105375779	-	-	-	8	8q24.3	uncharacterized LOC105375779	ncRNA	-	-	-	-	20201124	-
9606	105375781	LOC105375781	-	-	-	8	8q24.3	uncharacterized LOC105375781	ncRNA	-	-	-	-	20201124	-
9606	105375782	LOC105375782	-	-	-	8	8q24.3	uncharacterized LOC105375782	ncRNA	-	-	-	-	20201124	-
9606	105375783	LOC105375783	-	-	-	8	8q24.3	uncharacterized LOC105375783	ncRNA	-	-	-	-	20201124	-
9606	105375784	LOC105375784	-	-	-	8	8q24.3	uncharacterized LOC105375784	ncRNA	-	-	-	-	20201124	-
9606	105375785	LOC105375785	-	-	-	8	8q24.3	uncharacterized LOC105375785	ncRNA	-	-	-	-	20201124	-
9606	105375787	LOC105375787	-	-	Ensembl:ENSG00000254019	8	8q24.3	uncharacterized LOC105375787	ncRNA	-	-	-	-	20201124	-
9606	105375789	LOC105375789	-	-	-	8	8q24.3	uncharacterized LOC105375789	ncRNA	-	-	-	-	20201124	-
9606	105375790	LOC105375790	-	-	-	8	8q24.3	uncharacterized LOC105375790	ncRNA	-	-	-	-	20201124	-
9606	105375791	LOC105375791	-	-	-	8	8q24.3	uncharacterized LOC105375791	ncRNA	-	-	-	-	20201124	-
9606	105375792	LOC105375792	-	-	-	8	8q24.3	uncharacterized LOC105375792	ncRNA	-	-	-	-	20201124	-
9606	105375794	LOC105375794	-	-	-	8	8q24.3	uncharacterized LOC105375794	ncRNA	-	-	-	-	20201124	-
9606	105375795	LOC105375795	-	-	-	8	8q24.3	uncharacterized LOC105375795	ncRNA	-	-	-	-	20201124	-
9606	105375798	LOC105375798	-	-	-	8	8q24.3	uncharacterized LOC105375798	ncRNA	-	-	-	-	20201124	-
9606	105375799	LOC105375799	-	-	-	8	8q24.3	uncharacterized LOC105375799	ncRNA	-	-	-	-	20201124	-
9606	105375800	LOC105375800	-	-	-	8	8q24.3	SREBF pathway regulator in golgi 1 pseudogene	pseudo	-	-	-	UPF0454 protein C12orf49 pseudogene	20201124	-
9606	105375805	LOC105375805	-	-	-	8	8q24.3	uncharacterized LOC105375805	ncRNA	-	-	-	-	20201124	-
9606	105375809	LOC105375809	-	-	-	2	2q13	platelet endothelial aggregation receptor 1-like	protein-coding	-	-	-	platelet endothelial aggregation receptor 1-like	20201124	-
9606	105375811	LOC105375811	-	-	-	8	8q11.1	uncharacterized LOC105375811	ncRNA	-	-	-	-	20201124	-
9606	105375812	LOC105375812	-	-	-	8	8q11.1	uncharacterized LOC105375812	ncRNA	-	-	-	-	20201124	-
9606	105375813	LOC105375813	-	-	-	8	8q11.1	uncharacterized LOC105375813	ncRNA	-	-	-	-	20201124	-
9606	105375814	LOC105375814	-	-	Ensembl:ENSG00000253782	8	8q11.1	uncharacterized LOC105375814	ncRNA	-	-	-	-	20201124	-
9606	105375815	LOC105375815	-	-	-	8	8q11.1	uncharacterized LOC105375815	ncRNA	-	-	-	-	20201124	-
9606	105375816	LOC105375816	-	-	-	8	8q11.1	putative coiled-coil domain-containing protein 144C	protein-coding	-	-	-	putative coiled-coil domain-containing protein 144C	20201124	-
9606	105375817	LOC105375817	-	-	-	8	8q11.1	POTE ankyrin domain family member A-like	protein-coding	-	-	-	POTE ankyrin domain family member A-like	20201124	-
9606	105375818	LOC105375818	-	-	-	8	8q11.21	uncharacterized LOC105375818	ncRNA	-	-	-	-	20201124	-
9606	105375819	TCONS_00068220	-	-	-	8	8q11.21	uncharacterized TCONS_00068220	ncRNA	-	-	-	-	20201124	-
9606	105375820	LOC105375820	-	-	-	8	8q11.21	uncharacterized LOC105375820	ncRNA	-	-	-	-	20201124	-
9606	105375821	LOC105375821	-	-	-	8	8q11.21	uncharacterized LOC105375821	ncRNA	-	-	-	-	20201124	-
9606	105375822	LOC105375822	-	-	-	8	8q11.21	uncharacterized LOC105375822	ncRNA	-	-	-	-	20201124	-
9606	105375823	LINC02847	-	-	HGNC:HGNC:54383	8	8q11.21	long intergenic non-protein coding RNA 2847	ncRNA	LINC02847	long intergenic non-protein coding RNA 2847	O	-	20201124	-
9606	105375825	LOC105375825	-	-	-	8	8q11.21	uncharacterized LOC105375825	ncRNA	-	-	-	-	20201124	-
9606	105375826	LOC105375826	-	-	-	8	8q11.21	uncharacterized LOC105375826	ncRNA	-	-	-	-	20201124	-
9606	105375828	LOC105375828	-	-	-	8	8q11.21	uncharacterized LOC105375828	ncRNA	-	-	-	-	20201124	-
9606	105375829	LOC105375829	-	-	-	8	8q11.21	uncharacterized LOC105375829	ncRNA	-	-	-	-	20201124	-
9606	105375830	LOC105375830	-	-	-	8	8q11.21	uncharacterized LOC105375830	ncRNA	-	-	-	-	20201124	-
9606	105375831	LOC105375831	-	-	-	8	8q11.21	uncharacterized LOC105375831	ncRNA	-	-	-	-	20201124	-
9606	105375833	LOC105375833	-	-	-	8	8q11.23	uncharacterized LOC105375833	ncRNA	-	-	-	-	20201124	-
9606	105375835	LOC105375835	-	-	-	8	8q11.23	uncharacterized LOC105375835	ncRNA	-	-	-	-	20201124	-
9606	105375836	LOC105375836	-	-	-	8	8q11.23	uncharacterized LOC105375836	ncRNA	-	-	-	-	20201124	-
9606	105375839	LOC105375839	-	-	-	8	8q11.23	uncharacterized LOC105375839	ncRNA	-	-	-	-	20201124	-
9606	105375840	LOC105375840	-	-	-	8	8q11.23	uncharacterized LOC105375840	ncRNA	-	-	-	-	20201124	-
9606	105375841	LOC105375841	-	-	-	8	8q11.23	uncharacterized LOC105375841	ncRNA	-	-	-	-	20201124	-
9606	105375842	LOC105375842	-	-	-	8	8q12.1	uncharacterized LOC105375842	ncRNA	-	-	-	-	20201124	-
9606	105375843	LOC105375843	-	-	Ensembl:ENSG00000254357	8	8q12.1	uncharacterized LOC105375843	ncRNA	-	-	-	-	20201124	-
9606	105375844	LOC105375844	-	-	-	8	8q12.1	uncharacterized LOC105375844	ncRNA	-	-	-	-	20201124	-
9606	105375845	LOC105375845	-	-	-	8	8q12.1	uncharacterized LOC105375845	ncRNA	-	-	-	-	20201124	-
9606	105375846	LOC105375846	-	-	-	8	8q12.1	uncharacterized LOC105375846	ncRNA	-	-	-	-	20201124	-
9606	105375847	CERNA3	-	CTA	HGNC:HGNC:53469|Ensembl:ENSG00000253603	8	8q12.1	competing endogenous lncRNA 3 for miR-645	ncRNA	CERNA3	competing endogenous lncRNA 3 for miR-645	O	-	20201124	-
9606	105375849	LOC105375849	-	-	-	8	8q12.1	uncharacterized LOC105375849	ncRNA	-	-	-	-	20201124	-
9606	105375850	LOC105375850	-	-	-	8	8q12.1	uncharacterized LOC105375850	ncRNA	-	-	-	-	20201124	-
9606	105375851	LOC105375851	-	-	Ensembl:ENSG00000254055	8	8q12.1	uncharacterized LOC105375851	ncRNA	-	-	-	-	20201124	-
9606	105375852	LOC105375852	-	-	-	8	8q12.1	uncharacterized LOC105375852	ncRNA	-	-	-	-	20201124	-
9606	105375855	LOC105375855	-	-	-	8	8q12.1	uncharacterized LOC105375855	ncRNA	-	-	-	-	20201124	-
9606	105375856	LOC105375856	-	-	-	8	8q12.1	uncharacterized LOC105375856	ncRNA	-	-	-	-	20201124	-
9606	105375857	LOC105375857	-	-	-	8	8q12.1	uncharacterized LOC105375857	ncRNA	-	-	-	-	20201124	-
9606	105375858	LOC105375858	-	-	-	8	8q12.1	uncharacterized LOC105375858	ncRNA	-	-	-	-	20201124	-
9606	105375859	LOC105375859	-	-	-	8	8q12.1	uncharacterized LOC105375859	ncRNA	-	-	-	-	20201124	-
9606	105375860	LOC105375860	-	-	-	8	8q12.1	uncharacterized LOC105375860	ncRNA	-	-	-	-	20201124	-
9606	105375861	LOC105375861	-	-	Ensembl:ENSG00000254775	8	8q12.1	uncharacterized LOC105375861	ncRNA	-	-	-	-	20201124	-
9606	105375863	LOC105375863	-	-	-	8	8q12.1	uncharacterized LOC105375863	ncRNA	-	-	-	-	20201124	-
9606	105375864	LOC105375864	-	-	-	8	8q12.1	uncharacterized LOC105375864	ncRNA	-	-	-	-	20201124	-
9606	105375870	LOC105375870	-	-	-	8	8q12.3	uncharacterized LOC105375870	ncRNA	-	-	-	-	20201124	-
9606	105375871	LOC105375871	-	-	-	8	8q12.3	uncharacterized LOC105375871	ncRNA	-	-	-	-	20201124	-
9606	105375873	LOC105375873	-	-	-	8	8q12.3	uncharacterized LOC105375873	ncRNA	-	-	-	-	20201124	-
9606	105375874	LOC105375874	-	-	-	8	8q12.3	uncharacterized LOC105375874	ncRNA	-	-	-	-	20201124	-
9606	105375875	LOC105375875	-	-	-	8	8q12.3	uncharacterized LOC105375875	ncRNA	-	-	-	CTD-3046C4.1	20201124	-
9606	105375876	LOC105375876	-	-	-	8	8q12.3	uncharacterized LOC105375876	ncRNA	-	-	-	-	20201124	-
9606	105375877	LOC105375877	-	-	-	8	8q12.3	uncharacterized LOC105375877	ncRNA	-	-	-	-	20201124	-
9606	105375878	LOC105375878	-	-	-	8	8q12.3	uncharacterized LOC105375878	ncRNA	-	-	-	-	20201124	-
9606	105375879	LOC105375879	-	-	-	8	8q12.3	uncharacterized LOC105375879	ncRNA	-	-	-	-	20201124	-
9606	105375880	LOC105375880	-	-	-	8	8q12.3	uncharacterized LOC105375880	ncRNA	-	-	-	-	20201124	-
9606	105375881	LOC105375881	-	-	-	8	8q13.1	uncharacterized LOC105375881	ncRNA	-	-	-	-	20201124	-
9606	105375883	LOC105375883	-	-	-	8	8q13.1	uncharacterized LOC105375883	ncRNA	-	-	-	-	20201124	-
9606	105375884	LOC105375884	-	-	-	8	8q13.1	uncharacterized LOC105375884	ncRNA	-	-	-	-	20201124	-
9606	105375885	LOC105375885	-	-	-	8	8q13.1	uncharacterized LOC105375885	ncRNA	-	-	-	-	20201124	-
9606	105375886	LOC105375886	-	-	-	8	8q13.2	uncharacterized LOC105375886	ncRNA	-	-	-	-	20201124	-
9606	105375888	LOC105375888	-	-	-	8	8q13.2	uncharacterized LOC105375888	ncRNA	-	-	-	-	20201124	-
9606	105375889	LOC105375889	-	-	-	8	8q13.3	uncharacterized LOC105375889	ncRNA	-	-	-	-	20201124	-
9606	105375890	LOC105375890	-	-	-	8	8q13.3	uncharacterized LOC105375890	ncRNA	-	-	-	-	20201124	-
9606	105375892	LOC105375892	-	-	-	8	8q13.3	uncharacterized LOC105375892	ncRNA	-	-	-	-	20201124	-
9606	105375894	LOC105375894	-	-	-	8	8q13.3	uncharacterized LOC105375894	ncRNA	-	-	-	-	20201124	-
9606	105375896	LOC105375896	-	-	-	8	8q21.11	uncharacterized LOC105375896	ncRNA	-	-	-	-	20201124	-
9606	105375897	LOC105375897	-	-	-	8	8q21.11	uncharacterized LOC105375897	ncRNA	-	-	-	-	20201124	-
9606	105375899	LOC105375899	-	-	-	8	8q21.11	uncharacterized LOC105375899	ncRNA	-	-	-	-	20201124	-
9606	105375901	LOC105375901	-	-	-	8	8q21.11	uncharacterized LOC105375901	ncRNA	-	-	-	-	20201124	-
9606	105375902	LOC105375902	-	-	-	8	8q21.11	uncharacterized LOC105375902	ncRNA	-	-	-	-	20201124	-
9606	105375903	LOC105375903	-	-	Ensembl:ENSG00000253983	8	8q21.11	uncharacterized LOC105375903	ncRNA	-	-	-	-	20201124	-
9606	105375904	LOC105375904	-	-	-	8	8q21.11-q21.12	uncharacterized LOC105375904	ncRNA	-	-	-	-	20201124	-
9606	105375905	LOC105375905	-	-	-	8	8q21.13	uncharacterized LOC105375905	ncRNA	-	-	-	-	20201124	-
9606	105375906	LOC105375906	-	-	-	8	8q21.13	uncharacterized LOC105375906	ncRNA	-	-	-	-	20201124	-
9606	105375909	LOC105375909	-	-	-	8	8q21.13	uncharacterized LOC105375909	ncRNA	-	-	-	-	20201124	-
9606	105375911	LOC105375911	-	-	-	8	8q21.13	uncharacterized LOC105375911	ncRNA	-	-	-	-	20201124	-
9606	105375912	LOC105375912	-	-	-	8	8q21.13	uncharacterized LOC105375912	ncRNA	-	-	-	-	20201124	-
9606	105375913	LOC105375913	-	-	-	8	8q21.13	uncharacterized LOC105375913	ncRNA	-	-	-	-	20201124	-
9606	105375914	LOC105375914	-	-	-	8	8q21.13	uncharacterized LOC105375914	ncRNA	-	-	-	-	20201124	-
9606	105375915	LOC105375915	-	-	-	8	8q21.13	uncharacterized LOC105375915	ncRNA	-	-	-	-	20201124	-
9606	105375916	LOC105375916	-	-	-	8	8q21.13	uncharacterized LOC105375916	ncRNA	-	-	-	-	20201124	-
9606	105375918	LOC105375918	-	-	-	8	8q21.13	uncharacterized LOC105375918	ncRNA	-	-	-	-	20201124	-
9606	105375919	LOC105375919	-	-	-	8	8q21.13	uncharacterized LOC105375919	ncRNA	-	-	-	-	20201124	-
9606	105375920	LOC105375920	-	-	-	8	8q21.13	uncharacterized LOC105375920	ncRNA	-	-	-	-	20201124	-
9606	105375921	LOC105375921	-	-	-	8	8q21.13	uncharacterized LOC105375921	ncRNA	-	-	-	-	20201124	-
9606	105375922	LOC105375922	-	-	-	8	8q21.13	uncharacterized LOC105375922	ncRNA	-	-	-	-	20201124	-
9606	105375924	LOC105375924	-	-	Ensembl:ENSG00000253214	8	8q21.13	uncharacterized LOC105375924	ncRNA	-	-	-	-	20201124	-
9606	105375925	LOC105375925	-	-	-	8	8q21.13	uncharacterized LOC105375925	ncRNA	-	-	-	-	20201124	-
9606	105375926	LOC105375926	-	-	-	8	8q21.13	uncharacterized LOC105375926	ncRNA	-	-	-	-	20201124	-
9606	105375929	LINC02839	-	-	HGNC:HGNC:54373|Ensembl:ENSG00000254123	8	8q21.13	long intergenic non-protein coding RNA 2839	ncRNA	LINC02839	long intergenic non-protein coding RNA 2839	O	-	20201124	-
9606	105375930	LOC105375930	-	-	-	8	8q21.13	uncharacterized LOC105375930	ncRNA	-	-	-	-	20201124	-
9606	105375931	LOC105375931	-	-	-	8	8q21.13	uncharacterized LOC105375931	ncRNA	-	-	-	-	20201124	-
9606	105375932	LOC105375932	-	-	-	8	8q21.2	uncharacterized LOC105375932	ncRNA	-	-	-	-	20201124	-
9606	105375933	LOC105375933	-	-	-	8	8q21.2	uncharacterized LOC105375933	ncRNA	-	-	-	-	20201124	-
9606	105375935	LOC105375935	-	-	-	8	8q21.2	uncharacterized LOC105375935	ncRNA	-	-	-	-	20201124	-
9606	105375936	LOC105375936	-	-	-	8	8q21.2	uncharacterized LOC105375936	ncRNA	-	-	-	-	20201124	-
9606	105375937	LOC105375937	-	-	-	8	8q21.2	uncharacterized LOC105375937	ncRNA	-	-	-	-	20201124	-
9606	105375938	LOC105375938	-	-	-	8	8q12.2	uncharacterized LOC105375938	ncRNA	-	-	-	-	20201124	-
9606	105375942	LOC105375942	-	-	-	9	9p24.3	uncharacterized LOC105375942	ncRNA	-	-	-	-	20201124	-
9606	105375943	LOC105375943	-	-	-	9	9p24.3	uncharacterized LOC105375943	ncRNA	-	-	-	-	20201124	-
9606	105375945	LOC105375945	-	-	-	9	9p24.3	uncharacterized LOC105375945	ncRNA	-	-	-	-	20201124	-
9606	105375947	LOC105375947	-	-	-	9	9p24.3	uncharacterized LOC105375947	ncRNA	-	-	-	-	20201124	-
9606	105375949	LOC105375949	-	-	-	9	9p24.3	uncharacterized LOC105375949	ncRNA	-	-	-	-	20201124	-
9606	105375951	LOC105375951	-	-	-	9	9p24.3	uncharacterized LOC105375951	ncRNA	-	-	-	-	20201124	-
9606	105375952	LOC105375952	-	-	-	9	9p24.3	uncharacterized LOC105375952	ncRNA	-	-	-	-	20201124	-
9606	105375953	LOC105375953	-	-	-	9	9p24.3	uncharacterized LOC105375953	ncRNA	-	-	-	-	20201124	-
9606	105375955	LOC105375955	-	-	-	9	9p24.2	uncharacterized LOC105375955	ncRNA	-	-	-	-	20201124	-
9606	105375956	LOC105375956	-	-	-	9	9p24.2	uncharacterized LOC105375956	ncRNA	-	-	-	-	20201124	-
9606	105375957	LOC105375957	-	-	-	9	9p24.2	uncharacterized LOC105375957	ncRNA	-	-	-	-	20201124	-
9606	105375959	LOC105375959	-	-	-	9	9p24.2	uncharacterized LOC105375959	ncRNA	-	-	-	-	20201124	-
9606	105375962	LOC105375962	-	-	-	9	9p24.2	uncharacterized LOC105375962	ncRNA	-	-	-	-	20201124	-
9606	105375964	LOC105375964	-	-	-	9	9p24.2	uncharacterized LOC105375964	ncRNA	-	-	-	-	20201124	-
9606	105375968	LINC02851	-	-	HGNC:HGNC:54387	9	9p24.1	long intergenic non-protein coding RNA 2851	ncRNA	LINC02851	long intergenic non-protein coding RNA 2851	O	-	20201124	-
9606	105375969	LOC105375969	-	-	-	9	9p24.1	uncharacterized LOC105375969	ncRNA	-	-	-	-	20201124	-
9606	105375970	LOC105375970	-	-	-	9	9p24.1	uncharacterized LOC105375970	ncRNA	-	-	-	-	20201124	-
9606	105375971	LOC105375971	-	-	Ensembl:ENSG00000231902	9	9p24.1	uncharacterized LOC105375971	ncRNA	-	-	-	-	20201124	-
9606	105375972	LOC105375972	-	-	Ensembl:ENSG00000230920	9	9p23	uncharacterized LOC105375972	ncRNA	-	-	-	-	20201124	-
9606	105375974	LOC105375974	-	-	-	9	9p23	uncharacterized LOC105375974	ncRNA	-	-	-	-	20201124	-
9606	105375975	LOC105375975	-	-	-	9	9p23	histone-lysine N-methyltransferase SETMAR-like	protein-coding	-	-	-	histone-lysine N-methyltransferase SETMAR-like	20201124	-
9606	105375976	LOC105375976	-	-	-	9	9p23	uncharacterized LOC105375976	ncRNA	-	-	-	-	20201124	-
9606	105375977	LOC105375977	-	-	-	9	9p23	uncharacterized LOC105375977	ncRNA	-	-	-	-	20201124	-
9606	105375979	LOC105375979	-	-	-	9	9p22.3	uncharacterized LOC105375979	ncRNA	-	-	-	-	20201124	-
9606	105375980	LOC105375980	-	-	-	9	9p22.3	uncharacterized LOC105375980	ncRNA	-	-	-	-	20201124	-
9606	105375981	LOC105375981	-	-	-	9	9p22.3	uncharacterized LOC105375981	ncRNA	-	-	-	-	20201124	-
9606	105375983	LOC105375983	-	-	-	9	9p22.2	uncharacterized LOC105375983	ncRNA	-	-	-	-	20201124	-
9606	105375985	LOC105375985	-	-	-	9	9p22.1	uncharacterized LOC105375985	ncRNA	-	-	-	-	20201124	-
9606	105375987	LOC105375987	-	-	-	9	9p22.2	uncharacterized LOC105375987	ncRNA	-	-	-	-	20201124	-
9606	105375988	LOC105375988	-	-	-	9	9p22.1	uncharacterized LOC105375988	ncRNA	-	-	-	-	20201124	-
9606	105375989	LOC105375989	-	-	-	9	9p21.3	uncharacterized LOC105375989	ncRNA	-	-	-	-	20201124	-
9606	105375990	LOC105375990	-	-	-	9	9p21.3	uncharacterized LOC105375990	ncRNA	-	-	-	-	20201124	-
9606	105375992	LOC105375992	-	-	-	9	9p21.3	uncharacterized LOC105375992	ncRNA	-	-	-	-	20201124	-
9606	105375993	LOC105375993	-	-	-	9	9p21.3	uncharacterized LOC105375993	ncRNA	-	-	-	-	20201124	-
9606	105375994	LOC105375994	-	-	-	9	9p21.3	uncharacterized LOC105375994	ncRNA	-	-	-	-	20201124	-
9606	105375996	LOC105375996	-	-	-	9	9p21.3	uncharacterized LOC105375996	ncRNA	-	-	-	-	20201124	-
9606	105375997	LOC105375997	-	-	-	9	9p21.3	uncharacterized LOC105375997	ncRNA	-	-	-	-	20201124	-
9606	105375999	LOC105375999	-	-	-	9	9p21.2	uncharacterized LOC105375999	ncRNA	-	-	-	-	20201124	-
9606	105376000	LOC105376000	-	-	-	9	9p21.2	uncharacterized LOC105376000	ncRNA	-	-	-	-	20201124	-
9606	105376001	LOC105376001	-	-	-	9	9p21.2	uncharacterized LOC105376001	ncRNA	-	-	-	-	20201124	-
9606	105376002	LOC105376002	-	-	-	9	9p21.2	uncharacterized LOC105376002	ncRNA	-	-	-	-	20201124	-
9606	105376003	LOC105376003	-	-	-	9	9p21.1	uncharacterized LOC105376003	ncRNA	-	-	-	-	20201124	-
9606	105376004	LOC105376004	-	-	-	9	9p21.1	uncharacterized LOC105376004	ncRNA	-	-	-	-	20201124	-
9606	105376005	LOC105376005	-	-	-	9	9p21.1	uncharacterized LOC105376005	ncRNA	-	-	-	-	20201124	-
9606	105376009	LOC105376009	-	-	-	9	9p21.1	uncharacterized LOC105376009	ncRNA	-	-	-	-	20201124	-
9606	105376010	LOC105376010	-	-	-	9	9p21.1	uncharacterized LOC105376010	ncRNA	-	-	-	-	20201124	-
9606	105376011	LOC105376011	-	-	-	9	9p21.1	uncharacterized LOC105376011	ncRNA	-	-	-	-	20201124	-
9606	105376013	LOC105376013	-	-	-	9	9p21.1	uncharacterized LOC105376013	ncRNA	-	-	-	-	20201124	-
9606	105376015	LOC105376015	-	-	-	9	9p21.1	uncharacterized LOC105376015	ncRNA	-	-	-	-	20201124	-
9606	105376016	LOC105376016	-	-	-	9	9p21.1	uncharacterized LOC105376016	ncRNA	-	-	-	-	20201124	-
9606	105376017	LOC105376017	-	-	-	9	9p21.1	uncharacterized LOC105376017	ncRNA	-	-	-	-	20201124	-
9606	105376018	LOC105376018	-	-	-	9	9p13.3	uncharacterized LOC105376018	ncRNA	-	-	-	-	20201124	-
9606	105376020	LOC105376020	-	-	-	9	9p13.3	uncharacterized LOC105376020	ncRNA	-	-	-	-	20201124	-
9606	105376023	LOC105376023	-	-	-	9	9p13.3	uncharacterized LOC105376023	ncRNA	-	-	-	-	20201124	-
9606	105376025	LOC105376025	-	-	-	9	9p13.3	uncharacterized LOC105376025	ncRNA	-	-	-	-	20201124	-
9606	105376026	LOC105376026	-	-	-	9	9p13.3	uncharacterized LOC105376026	ncRNA	-	-	-	-	20201124	-
9606	105376030	LOC105376030	-	-	-	9	9p13.2	uncharacterized LOC105376030	ncRNA	-	-	-	-	20201124	-
9606	105376031	LOC105376031	-	-	-	9	9p13.2	uncharacterized LOC105376031	ncRNA	-	-	-	-	20201124	-
9606	105376032	LOC105376032	-	-	-	9	9p13.2	uncharacterized LOC105376032	ncRNA	-	-	-	-	20201124	-
9606	105376033	LOC105376033	-	-	-	9	9p13.2	uncharacterized LOC105376033	ncRNA	-	-	-	-	20201124	-
9606	105376034	LOC105376034	-	-	-	9	9p13.2	uncharacterized LOC105376034	ncRNA	-	-	-	-	20201124	-
9606	105376035	LOC105376035	-	-	-	9	9p13.2	uncharacterized LOC105376035	ncRNA	-	-	-	-	20201124	-
9606	105376036	LINC01627	-	-	HGNC:HGNC:52258	9	9p13.2	long intergenic non-protein coding RNA 1627	ncRNA	LINC01627	long intergenic non-protein coding RNA 1627	O	RP11-397D12.4	20201124	-
9606	105376037	LOC105376037	-	-	-	9	9p13.2	uncharacterized LOC105376037	ncRNA	-	-	-	-	20201124	-
9606	105376039	LOC105376039	-	-	-	9	9p13.1	uncharacterized LOC105376039	ncRNA	-	-	-	-	20201124	-
9606	105376040	LOC105376040	-	-	-	9	9p13.1	uncharacterized LOC105376040	ncRNA	-	-	-	-	20201124	-
9606	105376041	LOC105376041	-	-	-	9	9p13.1	uncharacterized LOC105376041	ncRNA	-	-	-	-	20201124	-
9606	105376042	LOC105376042	-	-	-	9	9p13.1	uncharacterized LOC105376042	ncRNA	-	-	-	-	20201124	-
9606	105376043	LOC105376043	-	-	-	9	9p13.1	uncharacterized LOC105376043	ncRNA	-	-	-	-	20201124	-
9606	105376044	LOC105376044	-	-	-	9	9p13.1	uncharacterized LOC105376044	ncRNA	-	-	-	-	20201124	-
9606	105376045	LOC105376045	-	-	-	9	9p12	uncharacterized LOC105376045	ncRNA	-	-	-	-	20201124	-
9606	105376046	LOC105376046	-	-	-	9	9p12	uncharacterized LOC105376046	ncRNA	-	-	-	-	20201124	-
9606	105376050	LOC105376050	-	-	-	9	9p12-p11.2	uncharacterized LOC105376050	ncRNA	-	-	-	-	20201124	-
9606	105376057	LOC105376057	-	-	-	9	9p11.2	protein FRG1B-like	pseudo	-	-	-	-	20201124	-
9606	105376058	LOC105376058	-	-	-	9	9p11.2	uncharacterized LOC105376058	ncRNA	-	-	-	-	20201124	-
9606	105376060	LOC105376060	-	-	Ensembl:ENSG00000279561	9	9p11.2	translation initiation factor IF-2-like	pseudo	-	-	-	-	20201124	-
9606	105376063	LOC105376063	-	-	-	9	9p11.2	uncharacterized LOC105376063	ncRNA	-	-	-	-	20201124	-
9606	105376064	FAM242F	-	-	HGNC:HGNC:53876|Ensembl:ENSG00000275239	9	9p11.2	family with sequence similarity 242 member F	ncRNA	FAM242F	family with sequence similarity 242 member F	O	-	20201124	-
9606	105376065	LOC105376065	-	-	-	9	9p11.2	uncharacterized LOC105376065	ncRNA	-	-	-	-	20201124	-
9606	105376067	LOC105376067	-	-	-	9	9q11	uncharacterized LOC105376067	ncRNA	-	-	-	-	20201124	-
9606	105376070	LOC105376070	-	-	-	9	9q21.11	uncharacterized LOC105376070	ncRNA	-	-	-	-	20201124	-
9606	105376071	LOC105376071	-	-	-	9	9q21.11	uncharacterized LOC105376071	ncRNA	-	-	-	-	20201124	-
9606	105376072	TMEM252-DT	-	-	HGNC:HGNC:54377|Ensembl:ENSG00000226337	9	9q21.11	TMEM252 divergent transcript	ncRNA	TMEM252-DT	TMEM252 divergent transcript	O	-	20201124	-
9606	105376074	LOC105376074	-	-	-	9	9q21.12	uncharacterized LOC105376074	ncRNA	-	-	-	-	20201124	-
9606	105376076	LOC105376076	-	-	-	9	9q21.12	uncharacterized LOC105376076	ncRNA	-	-	-	-	20201124	-
9606	105376078	LOC105376078	-	-	-	9	9q21.12	uncharacterized LOC105376078	ncRNA	-	-	-	-	20201124	-
9606	105376079	LOC105376079	-	-	-	9	9q21.12	uncharacterized LOC105376079	ncRNA	-	-	-	-	20201124	-
9606	105376080	LOC105376080	-	-	-	9	9q21.13	uncharacterized LOC105376080	ncRNA	-	-	-	-	20201124	-
9606	105376081	LOC105376081	-	-	-	9	9q21.13	uncharacterized LOC105376081	ncRNA	-	-	-	-	20201124	-
9606	105376082	LOC105376082	-	-	-	9	9q21.13	uncharacterized LOC105376082	ncRNA	-	-	-	-	20201124	-
9606	105376083	LOC105376083	-	-	-	9	9q21.13	uncharacterized LOC105376083	ncRNA	-	-	-	-	20201124	-
9606	105376084	LOC105376084	-	-	-	9	9q21.13	uncharacterized LOC105376084	ncRNA	-	-	-	-	20201124	-
9606	105376085	LOC105376085	-	-	-	9	9q21.13	uncharacterized LOC105376085	ncRNA	-	-	-	-	20201124	-
9606	105376086	LOC105376086	-	-	-	9	9q21.13	uncharacterized LOC105376086	ncRNA	-	-	-	-	20201124	-
9606	105376087	LOC105376087	-	-	-	9	9q21.13	uncharacterized LOC105376087	ncRNA	-	-	-	-	20201124	-
9606	105376088	LOC105376088	-	-	-	9	9q21.13	uncharacterized LOC105376088	ncRNA	-	-	-	-	20201124	-
9606	105376090	LOC105376090	-	-	-	9	9q21.13	uncharacterized LOC105376090	ncRNA	-	-	-	-	20201124	-
9606	105376091	LOC105376091	-	-	-	9	9q21.13	uncharacterized LOC105376091	ncRNA	-	-	-	-	20201124	-
9606	105376093	LOC105376093	-	-	-	9	9q21.13	uncharacterized LOC105376093	ncRNA	-	-	-	-	20201124	-
9606	105376095	LOC105376095	-	-	-	9	9q21.2	uncharacterized LOC105376095	ncRNA	-	-	-	-	20201124	-
9606	105376096	LOC105376096	-	-	-	9	9q21.2	uncharacterized LOC105376096	ncRNA	-	-	-	-	20201124	-
9606	105376097	LOC105376097	-	-	-	9	9q21.31	uncharacterized LOC105376097	ncRNA	-	-	-	-	20201124	-
9606	105376099	LOC105376099	-	-	-	9	9q21.31	uncharacterized LOC105376099	ncRNA	-	-	-	-	20201124	-
9606	105376100	LOC105376100	-	-	-	9	9q21.31	uncharacterized LOC105376100	ncRNA	-	-	-	-	20201124	-
9606	105376101	LOC105376101	-	-	-	9	9q21.31	uncharacterized LOC105376101	ncRNA	-	-	-	-	20201124	-
9606	105376103	LOC105376103	-	-	-	9	9q21.31	uncharacterized LOC105376103	ncRNA	-	-	-	-	20201124	-
9606	105376105	LOC105376105	-	-	-	9	9q21.31	uncharacterized LOC105376105	ncRNA	-	-	-	-	20201124	-
9606	105376106	LOC105376106	-	-	-	9	9q21.32	uncharacterized LOC105376106	ncRNA	-	-	-	-	20201124	-
9606	105376107	LOC105376107	-	-	-	9	9q21.32	uncharacterized LOC105376107	ncRNA	-	-	-	-	20201124	-
9606	105376108	LOC105376108	-	-	-	9	9q21.32	uncharacterized LOC105376108	ncRNA	-	-	-	-	20201124	-
9606	105376110	LOC105376110	-	-	-	9	9q21.32	uncharacterized LOC105376110	ncRNA	-	-	-	-	20201124	-
9606	105376114	LOC105376114	-	-	Ensembl:ENSG00000254473	9	9q21.32	uncharacterized LOC105376114	ncRNA	-	-	-	-	20201124	-
9606	105376116	LOC105376116	-	-	Ensembl:ENSG00000233262	9	9q21.32	uncharacterized LOC105376116	ncRNA	-	-	-	-	20201124	-
9606	105376118	LOC105376118	-	-	-	9	9q21.33	uncharacterized LOC105376118	ncRNA	-	-	-	-	20201124	-
9606	105376119	LOC105376119	-	-	-	9	9q21.33	uncharacterized LOC105376119	ncRNA	-	-	-	-	20201124	-
9606	105376121	LOC105376121	-	-	-	9	9q21.33	uncharacterized LOC105376121	ncRNA	-	-	-	-	20201124	-
9606	105376123	LOC105376123	-	-	-	9	9q21.33	uncharacterized LOC105376123	ncRNA	-	-	-	-	20201124	-
9606	105376124	LINC02834	-	-	HGNC:HGNC:54368|Ensembl:ENSG00000285686	9	9q21.33	long intergenic non-protein coding RNA 2834	ncRNA	LINC02834	long intergenic non-protein coding RNA 2834	O	-	20201124	-
9606	105376126	LOC105376126	-	-	-	9	9q21.33	uncharacterized LOC105376126	ncRNA	-	-	-	-	20201124	-
9606	105376127	LOC105376127	-	-	-	9	9q21.33	uncharacterized LOC105376127	ncRNA	-	-	-	-	20201124	-
9606	105376131	LOC105376131	-	-	-	9	9q22.1	uncharacterized LOC105376131	ncRNA	-	-	-	-	20201124	-
9606	105376134	LOC105376134	-	-	-	9	9q22.1	uncharacterized LOC105376134	ncRNA	-	-	-	-	20201124	-
9606	105376135	LOC105376135	-	-	-	9	9q22.1	uncharacterized LOC105376135	ncRNA	-	-	-	-	20201124	-
9606	105376136	LOC105376136	-	-	-	9	9q22.2	uncharacterized LOC105376136	ncRNA	-	-	-	-	20201124	-
9606	105376137	LOC105376137	-	-	-	9	9q22.2	uncharacterized LOC105376137	ncRNA	-	-	-	-	20201124	-
9606	105376139	LOC105376139	-	-	-	9	9q22.2	uncharacterized LOC105376139	ncRNA	-	-	-	-	20201124	-
9606	105376140	LOC105376140	-	-	-	9	9q22.2	uncharacterized LOC105376140	ncRNA	-	-	-	-	20201124	-
9606	105376142	LOC105376142	-	-	-	9	9q22.2	uncharacterized LOC105376142	ncRNA	-	-	-	-	20201124	-
9606	105376143	LOC105376143	-	-	-	9	9q22.2	uncharacterized LOC105376143	ncRNA	-	-	-	-	20201124	-
9606	105376144	LOC105376144	-	-	-	9	9q22.2	uncharacterized LOC105376144	ncRNA	-	-	-	-	20201124	-
9606	105376146	LOC105376146	-	-	-	9	9q22.31	uncharacterized LOC105376146	ncRNA	-	-	-	-	20201124	-
9606	105376147	LOC105376147	-	-	-	9	9q22.31	uncharacterized LOC105376147	ncRNA	-	-	-	-	20201124	-
9606	105376148	LOC105376148	-	-	-	9	9q22.31	uncharacterized LOC105376148	ncRNA	-	-	-	-	20201124	-
9606	105376154	LOC105376154	-	-	-	9	9q22.32	uncharacterized LOC105376154	ncRNA	-	-	-	-	20201124	-
9606	105376155	LOC105376155	-	-	-	9	9q22.32	uncharacterized LOC105376155	ncRNA	-	-	-	-	20201124	-
9606	105376156	LOC105376156	-	-	-	9	9q22.32	uncharacterized LOC105376156	ncRNA	-	-	-	-	20201124	-
9606	105376157	LOC105376157	-	-	-	9	9q22.32	uncharacterized LOC105376157	ncRNA	-	-	-	-	20201124	-
9606	105376158	LOC105376158	-	-	-	9	9q22.32	uncharacterized LOC105376158	ncRNA	-	-	-	-	20201124	-
9606	105376159	LOC105376159	-	LINC00092	-	9	9q22.32	uncharacterized LOC105376159	ncRNA	-	-	-	-	20201124	-
9606	105376161	LOC105376161	-	-	-	9	9q22.32	uncharacterized LOC105376161	ncRNA	-	-	-	-	20201124	-
9606	105376162	HSD17B3-AS1	-	-	HGNC:HGNC:53136|Ensembl:ENSG00000232283	9	9q22.32	HSD17B3 antisense RNA 1	ncRNA	HSD17B3-AS1	HSD17B3 antisense RNA 1	O	-	20201124	-
9606	105376163	LOC105376163	-	-	-	9	9q22.33	uncharacterized LOC105376163	ncRNA	-	-	-	-	20201124	-
9606	105376166	LOC105376166	-	-	-	9	9q22.33	uncharacterized LOC105376166	ncRNA	-	-	-	-	20201124	-
9606	105376167	LOC105376167	-	-	-	9	9q22.33	uncharacterized LOC105376167	ncRNA	-	-	-	-	20201124	-
9606	105376168	LOC105376168	-	-	-	9	9q22.33	uncharacterized LOC105376168	ncRNA	-	-	-	-	20201124	-
9606	105376171	LOC105376171	-	-	Ensembl:ENSG00000231521	9	9q22.33	uncharacterized LOC105376171	ncRNA	-	-	-	-	20201124	-
9606	105376174	LOC105376174	-	-	-	9	9q22.33	uncharacterized LOC105376174	ncRNA	-	-	-	-	20201124	-
9606	105376176	LOC105376176	-	-	-	9	9q31.1	uncharacterized LOC105376176	ncRNA	-	-	-	-	20201124	-
9606	105376177	LOC105376177	-	-	-	9	9q31.1	uncharacterized LOC105376177	ncRNA	-	-	-	-	20201124	-
9606	105376179	LOC105376179	-	-	-	9	9q31.1	uncharacterized LOC105376179	ncRNA	-	-	-	-	20201124	-
9606	105376180	LOC105376180	-	-	-	9	9q31.1	uncharacterized LOC105376180	ncRNA	-	-	-	-	20201124	-
9606	105376181	LOC105376181	-	-	-	9	9q31.1	uncharacterized LOC105376181	ncRNA	-	-	-	-	20201124	-
9606	105376182	LOC105376182	-	-	-	9	9q31.1	uncharacterized LOC105376182	ncRNA	-	-	-	-	20201124	-
9606	105376183	LOC105376183	-	-	-	9	9q31.1	uncharacterized LOC105376183	ncRNA	-	-	-	-	20201124	-
9606	105376184	LOC105376184	-	-	-	9	9q31.1	uncharacterized LOC105376184	ncRNA	-	-	-	-	20201124	-
9606	105376186	LOC105376186	-	-	-	9	9q31.1	uncharacterized LOC105376186	ncRNA	-	-	-	-	20201124	-
9606	105376187	LOC105376187	-	-	-	9	9q31.1	uncharacterized LOC105376187	ncRNA	-	-	-	-	20201124	-
9606	105376188	LOC105376188	-	-	-	9	9q31.1	uncharacterized LOC105376188	ncRNA	-	-	-	-	20201124	-
9606	105376190	LOC105376190	-	-	-	9	9q31.1	uncharacterized LOC105376190	ncRNA	-	-	-	-	20201124	-
9606	105376191	LOC105376191	-	-	-	9	9q31.1	uncharacterized LOC105376191	ncRNA	-	-	-	-	20201124	-
9606	105376192	LOC105376192	-	-	-	9	9q31.1	uncharacterized LOC105376192	ncRNA	-	-	-	-	20201124	-
9606	105376193	LOC105376193	-	-	-	9	9q31.1	uncharacterized LOC105376193	ncRNA	-	-	-	-	20201124	-
9606	105376194	LOC105376194	-	-	-	9	9q31.1	uncharacterized LOC105376194	ncRNA	-	-	-	-	20201124	-
9606	105376195	LOC105376195	-	-	-	9	9q31.1	uncharacterized LOC105376195	ncRNA	-	-	-	-	20201124	-
9606	105376196	LOC105376196	-	-	-	9	9q31.1	uncharacterized LOC105376196	ncRNA	-	-	-	-	20201124	-
9606	105376197	LOC105376197	-	-	-	9	9q31.1	uncharacterized LOC105376197	ncRNA	-	-	-	-	20201124	-
9606	105376199	LOC105376199	-	-	Ensembl:ENSG00000228317	9	9q31.2	uncharacterized LOC105376199	ncRNA	-	-	-	-	20201124	-
9606	105376201	LOC105376201	-	-	-	9	9q31.2	uncharacterized LOC105376201	ncRNA	-	-	-	-	20201124	-
9606	105376204	LOC105376204	-	-	-	9	9q31.2	uncharacterized LOC105376204	protein-coding	-	-	-	uncharacterized protein LOC105376204	20201124	-
9606	105376205	LOC105376205	-	-	-	9	9q31.2	uncharacterized LOC105376205	ncRNA	-	-	-	-	20201124	-
9606	105376206	LOC105376206	-	-	-	9	9q31.2	uncharacterized LOC105376206	ncRNA	-	-	-	-	20201124	-
9606	105376207	LOC105376207	-	-	-	9	9q31.2	uncharacterized LOC105376207	ncRNA	-	-	-	-	20201124	-
9606	105376208	LOC105376208	-	-	-	9	9q31.2	uncharacterized LOC105376208	ncRNA	-	-	-	-	20201124	-
9606	105376209	LOC105376209	-	-	-	9	9q31.2	uncharacterized LOC105376209	ncRNA	-	-	-	-	20201124	-
9606	105376211	LOC105376211	-	-	-	9	9q31.2	uncharacterized LOC105376211	ncRNA	-	-	-	-	20201124	-
9606	105376212	LOC105376212	-	-	-	9	9q31.2	uncharacterized LOC105376212	ncRNA	-	-	-	-	20201124	-
9606	105376213	LOC105376213	-	-	-	9	9q31.2	uncharacterized LOC105376213	ncRNA	-	-	-	-	20201124	-
9606	105376214	LOC105376214	-	-	-	9	9q31.2	uncharacterized LOC105376214	ncRNA	-	-	-	-	20201124	-
9606	105376216	LOC105376216	-	-	-	9	9q31.3	uncharacterized LOC105376216	ncRNA	-	-	-	-	20201124	-
9606	105376217	LOC105376217	-	-	-	9	9q31.3	uncharacterized LOC105376217	ncRNA	-	-	-	-	20201124	-
9606	105376218	LOC105376218	-	-	-	9	9q31.3	uncharacterized LOC105376218	ncRNA	-	-	-	-	20201124	-
9606	105376219	LOC105376219	-	-	-	9	9q31.3	uncharacterized LOC105376219	ncRNA	-	-	-	-	20201124	-
9606	105376220	LOC105376220	-	-	-	9	9q31.3	uncharacterized LOC105376220	ncRNA	-	-	-	-	20201124	-
9606	105376222	LOC105376222	-	-	-	9	9q32	uncharacterized LOC105376222	ncRNA	-	-	-	-	20201124	-
9606	105376223	LOC105376223	-	-	-	9	9q32	uncharacterized LOC105376223	ncRNA	-	-	-	-	20201124	-
9606	105376224	LOC105376224	-	-	-	9	9q32	uncharacterized LOC105376224	ncRNA	-	-	-	-	20201124	-
9606	105376225	LOC105376225	-	-	-	9	9q32	uncharacterized LOC105376225	ncRNA	-	-	-	-	20201124	-
9606	105376228	LOC105376228	-	-	-	9	9q32	uncharacterized LOC105376228	ncRNA	-	-	-	-	20201124	-
9606	105376229	LOC105376229	-	-	-	9	9q32	uncharacterized LOC105376229	ncRNA	-	-	-	-	20201124	-
9606	105376230	TEX53	-	-	HGNC:HGNC:53655|Ensembl:ENSG00000230054	9	9q32	testis expressed 53	protein-coding	TEX53	testis expressed 53	O	testis-expressed protein 53	20201124	-
9606	105376231	LOC105376231	-	-	-	9	9q32	uncharacterized LOC105376231	ncRNA	-	-	-	-	20201124	-
9606	105376232	LOC105376232	-	-	-	9	9q33.1	uncharacterized LOC105376232	ncRNA	-	-	-	-	20201124	-
9606	105376233	LOC105376233	-	-	-	9	9q33.1	uncharacterized LOC105376233	ncRNA	-	-	-	-	20201124	-
9606	105376234	LOC105376234	-	-	-	9	9q33.1	uncharacterized LOC105376234	ncRNA	-	-	-	-	20201124	-
9606	105376235	LOC105376235	-	-	-	9	9q33.1	uncharacterized LOC105376235	ncRNA	-	-	-	-	20201124	-
9606	105376236	LOC105376236	-	-	-	9	9q33.1	uncharacterized LOC105376236	ncRNA	-	-	-	-	20201124	-
9606	105376237	LOC105376237	-	-	-	9	9q33.1	uncharacterized LOC105376237	ncRNA	-	-	-	-	20201124	-
9606	105376238	LOC105376238	-	-	-	9	9q33.1	uncharacterized LOC105376238	ncRNA	-	-	-	-	20201124	-
9606	105376239	LOC105376239	-	-	-	9	9q33.1	uncharacterized LOC105376239	ncRNA	-	-	-	-	20201124	-
9606	105376240	LOC105376240	-	-	-	9	9q33.1	uncharacterized LOC105376240	ncRNA	-	-	-	-	20201124	-
9606	105376242	LOC105376242	-	-	-	9	9q33.1	uncharacterized LOC105376242	ncRNA	-	-	-	-	20201124	-
9606	105376243	LOC105376243	-	-	-	9	9q33.1	uncharacterized LOC105376243	ncRNA	-	-	-	-	20201124	-
9606	105376244	LOC105376244	-	-	-	9	9q33.1	uncharacterized LOC105376244	ncRNA	-	-	-	-	20201124	-
9606	105376246	LOC105376246	-	-	-	9	9q33.1	uncharacterized LOC105376246	ncRNA	-	-	-	-	20201124	-
9606	105376247	LOC105376247	-	-	-	9	9q33.1	uncharacterized LOC105376247	ncRNA	-	-	-	-	20201124	-
9606	105376248	LOC105376248	-	-	-	9	9q33.1	uncharacterized LOC105376248	ncRNA	-	-	-	-	20201124	-
9606	105376249	LOC105376249	-	-	-	9	9q33.1	uncharacterized LOC105376249	ncRNA	-	-	-	-	20201124	-
9606	105376250	LOC105376250	-	-	-	9	9q33.1	uncharacterized LOC105376250	ncRNA	-	-	-	-	20201124	-
9606	105376253	LOC105376253	-	-	-	9	9q33.2	uncharacterized LOC105376253	ncRNA	-	-	-	-	20201124	-
9606	105376257	LOC105376257	-	-	-	9	9q33.2	uncharacterized LOC105376257	ncRNA	-	-	-	-	20201124	-
9606	105376261	TTLL11-IT1	-	C9orf148	HGNC:HGNC:24214	9	9q33.2	TTLL11 intronic transcript 1	ncRNA	TTLL11-IT1	TTLL11 intronic transcript 1	O	TTLL11 intronic transcript 1 (non-protein coding)	20200910	-
9606	105376265	LOC105376265	-	-	-	9	9q33.3	uncharacterized LOC105376265	ncRNA	-	-	-	-	20201124	-
9606	105376266	LOC105376266	-	-	-	9	9q33.3	uncharacterized LOC105376266	ncRNA	-	-	-	-	20201124	-
9606	105376267	LOC105376267	-	-	-	9	9q33.3	uncharacterized LOC105376267	ncRNA	-	-	-	-	20201124	-
9606	105376269	LOC105376269	-	-	-	9	9q33.3	uncharacterized LOC105376269	ncRNA	-	-	-	-	20201124	-
9606	105376270	LOC105376270	-	-	-	9	9q33.3	uncharacterized LOC105376270	ncRNA	-	-	-	-	20201124	-
9606	105376271	LOC105376271	-	-	-	9	9q33.3	uncharacterized LOC105376271	ncRNA	-	-	-	-	20201124	-
9606	105376272	LOC105376272	-	-	-	9	9q33.3	uncharacterized LOC105376272	ncRNA	-	-	-	-	20201124	-
9606	105376273	LOC105376273	-	-	-	9	9q33.3	uncharacterized LOC105376273	ncRNA	-	-	-	-	20201124	-
9606	105376274	LOC105376274	-	-	-	9	9q33.3	uncharacterized LOC105376274	ncRNA	-	-	-	-	20201124	-
9606	105376275	LOC105376275	-	-	-	9	9q33.3	uncharacterized LOC105376275	ncRNA	-	-	-	-	20201124	-
9606	105376276	LOC105376276	-	-	Ensembl:ENSG00000233721	9	9q33.3	uncharacterized LOC105376276	ncRNA	-	-	-	-	20201124	-
9606	105376277	LOC105376277	-	-	-	9	9q33.3	uncharacterized LOC105376277	ncRNA	-	-	-	-	20201124	-
9606	105376278	LOC105376278	-	-	-	9	9q33.3	uncharacterized LOC105376278	ncRNA	-	-	-	-	20201124	-
9606	105376279	LOC105376279	-	-	-	9	9q33.3	uncharacterized LOC105376279	ncRNA	-	-	-	-	20201124	-
9606	105376281	LOC105376281	-	-	-	9	9q34.11	uncharacterized LOC105376281	ncRNA	-	-	-	-	20201124	-
9606	105376286	LOC105376286	-	-	-	9	9q34.11	uncharacterized LOC105376286	ncRNA	-	-	-	-	20201124	-
9606	105376287	LOC105376287	-	-	-	9	9q34.11	uncharacterized LOC105376287	ncRNA	-	-	-	-	20201124	-
9606	105376289	LOC105376289	-	-	-	9	9q34.11	uncharacterized LOC105376289	ncRNA	-	-	-	-	20201124	-
9606	105376290	LOC105376290	-	-	-	9	9q34.11	uncharacterized LOC105376290	ncRNA	-	-	-	-	20201124	-
9606	105376291	LOC105376291	-	-	Ensembl:ENSG00000226355	9	9q34.11	uncharacterized LOC105376291	ncRNA	-	-	-	-	20201124	-
9606	105376292	LOC105376292	-	-	-	9	9q34.11	uncharacterized LOC105376292	ncRNA	-	-	-	-	20201124	-
9606	105376294	LOC105376294	-	-	-	9	9q34.11	uncharacterized LOC105376294	ncRNA	-	-	-	-	20201124	-
9606	105376297	LOC105376297	-	-	-	9	9q34.12	uncharacterized LOC105376297	ncRNA	-	-	-	-	20201124	-
9606	105376299	LOC105376299	-	-	-	9	9q34.13	uncharacterized LOC105376299	ncRNA	-	-	-	-	20201124	-
9606	105376300	LOC105376300	-	-	-	9	9q34.13	uncharacterized LOC105376300	ncRNA	-	-	-	-	20201124	-
9606	105376301	LOC105376301	-	-	-	9	9q34.13	uncharacterized LOC105376301	ncRNA	-	-	-	-	20201124	-
9606	105376302	LOC105376302	-	-	-	9	9q34.13	uncharacterized LOC105376302	ncRNA	-	-	-	-	20201124	-
9606	105376304	LOC105376304	-	-	-	9	9q34.13	uncharacterized LOC105376304	ncRNA	-	-	-	-	20201124	-
9606	105376306	LOC105376306	-	-	-	9	9q34.13	uncharacterized LOC105376306	ncRNA	-	-	-	-	20201124	-
9606	105376308	LOC105376308	-	-	-	9	9q34.2	uncharacterized LOC105376308	ncRNA	-	-	-	-	20201124	-
9606	105376310	LINC02247	-	-	HGNC:HGNC:53140|Ensembl:ENSG00000223729	9	9q34.2	long intergenic non-protein coding RNA 2247	ncRNA	LINC02247	long intergenic non-protein coding RNA 2247	O	-	20201124	-
9606	105376311	LOC105376311	-	-	-	9	9q34.2	uncharacterized LOC105376311	ncRNA	-	-	-	-	20201124	-
9606	105376313	LOC105376313	-	-	-	9	9q34.3	uncharacterized LOC105376313	ncRNA	-	-	-	-	20201124	-
9606	105376314	LOC105376314	-	-	-	9	9q34.3	uncharacterized LOC105376314	ncRNA	-	-	-	-	20201124	-
9606	105376316	LOC105376316	-	-	-	9	9q34.3	uncharacterized LOC105376316	ncRNA	-	-	-	-	20201124	-
9606	105376317	LOC105376317	-	-	-	9	9q34.3	uncharacterized LOC105376317	ncRNA	-	-	-	-	20201124	-
9606	105376318	LOC105376318	-	-	-	9	9q34.3	uncharacterized LOC105376318	ncRNA	-	-	-	-	20201124	-
9606	105376322	LOC105376322	-	-	-	9	9q34.3	uncharacterized LOC105376322	ncRNA	-	-	-	-	20201124	-
9606	105376323	LINC02846	-	-	HGNC:HGNC:54381	9	9q34.3	long intergenic non-protein coding RNA 2846	ncRNA	LINC02846	long intergenic non-protein coding RNA 2846	O	-	20201124	-
9606	105376325	LOC105376325	-	-	-	9	9q34.3	uncharacterized LOC105376325	ncRNA	-	-	-	-	20201124	-
9606	105376326	LOC105376326	-	-	-	9	9q34.3	uncharacterized LOC105376326	ncRNA	-	-	-	-	20201124	-
9606	105376327	LOC105376327	-	-	-	9	9q34.3	uncharacterized LOC105376327	ncRNA	-	-	-	-	20201124	-
9606	105376328	LOC105376328	-	-	-	9	9q34.3	uncharacterized LOC105376328	ncRNA	-	-	-	-	20201124	-
9606	105376331	LOC105376331	-	-	-	9	9q34.3	uncharacterized LOC105376331	ncRNA	-	-	-	-	20201124	-
9606	105376332	LOC105376332	-	-	-	9	9q34.3	uncharacterized LOC105376332	ncRNA	-	-	-	-	20201124	-
9606	105376333	LOC105376333	-	-	-	9	9q34.3	uncharacterized LOC105376333	pseudo	-	-	-	-	20201124	-
9606	105376334	LOC105376334	-	-	Ensembl:ENSG00000270691	9	9q21.31	ankyrin repeat domain-containing protein 36B pseudogene	pseudo	-	-	-	-	20201124	-
9606	105376335	LOC105376335	-	-	-	9	9q21.32	serine/arginine repetitive matrix protein 1-like	protein-coding	-	-	-	serine/arginine repetitive matrix protein 1-like	20201124	-
9606	105376340	LOC105376340	-	-	-	10	10p15.3	uncharacterized LOC105376340	ncRNA	-	-	-	-	20201124	-
9606	105376341	LOC105376341	-	-	-	10	10p15.3	uncharacterized LOC105376341	protein-coding	-	-	-	uncharacterized protein LOC105376341	20201124	-
9606	105376342	LOC105376342	-	-	-	10	10p15.3	uncharacterized LOC105376342	ncRNA	-	-	-	-	20201124	-
9606	105376344	LOC105376344	-	-	-	10	10p15.3	uncharacterized LOC105376344	ncRNA	-	-	-	-	20201124	-
9606	105376345	LOC105376345	-	-	-	10	10p15.3	uncharacterized LOC105376345	ncRNA	-	-	-	-	20201124	-
9606	105376346	LOC105376346	-	-	-	10	10p15.3	uncharacterized LOC105376346	ncRNA	-	-	-	-	20201124	-
9606	105376348	LINC02662	-	-	HGNC:HGNC:54148|Ensembl:ENSG00000231326	10	10p15.3	long intergenic non-protein coding RNA 2662	ncRNA	LINC02662	long intergenic non-protein coding RNA 2662	O	-	20201124	-
9606	105376349	LOC105376349	-	-	-	10	10p15.3	uncharacterized LOC105376349	ncRNA	-	-	-	-	20201124	-
9606	105376350	LOC105376350	-	-	-	10	10p15.3	uncharacterized LOC105376350	ncRNA	-	-	-	-	20201124	-
9606	105376351	LINC02645	-	-	HGNC:HGNC:54129	10	10p15.3	long intergenic non-protein coding RNA 2645	ncRNA	LINC02645	long intergenic non-protein coding RNA 2645	O	-	20201124	-
9606	105376352	LOC105376352	-	-	-	10	10p15.3	uncharacterized LOC105376352	ncRNA	-	-	-	-	20201124	-
9606	105376353	LOC105376353	-	-	-	10	10p15.2	mucin-5AC-like	ncRNA	-	-	-	-	20201124	-
9606	105376354	LINC02668	-	-	HGNC:HGNC:54154|Ensembl:ENSG00000226762	10	10p15.2	long intergenic non-protein coding RNA 2668	ncRNA	LINC02668	long intergenic non-protein coding RNA 2668	O	-	20201124	-
9606	105376356	LOC105376356	-	-	-	10	10p15.2	uncharacterized LOC105376356	ncRNA	-	-	-	-	20201124	-
9606	105376357	LOC105376357	-	-	-	10	10p15.2	uncharacterized LOC105376357	ncRNA	-	-	-	-	20201124	-
9606	105376358	LOC105376358	-	-	-	10	10p15.2	uncharacterized LOC105376358	ncRNA	-	-	-	-	20201124	-
9606	105376360	LOC105376360	-	-	-	10	10p15.2	uncharacterized LOC105376360	ncRNA	-	-	-	-	20201124	-
9606	105376361	LOC105376361	-	-	-	10	10p15.2	uncharacterized LOC105376361	ncRNA	-	-	-	-	20201124	-
9606	105376363	LOC105376363	-	-	-	10	10p15.2	uncharacterized LOC105376363	ncRNA	-	-	-	-	20201124	-
9606	105376364	LOC105376364	-	-	-	10	10p15.1	uncharacterized LOC105376364	ncRNA	-	-	-	-	20201124	-
9606	105376365	LINC02639	-	-	HGNC:HGNC:54122|Ensembl:ENSG00000230573	10	10p15.1	long intergenic non-protein coding RNA 2639	ncRNA	LINC02639	long intergenic non-protein coding RNA 2639	O	-	20201124	-
9606	105376367	LOC105376367	-	-	-	10	10p15.1	uncharacterized LOC105376367	ncRNA	-	-	-	-	20201124	-
9606	105376368	LOC105376368	-	-	-	10	10p15.1	uncharacterized LOC105376368	ncRNA	-	-	-	-	20201124	-
9606	105376369	LOC105376369	-	-	-	10	10p15.1	uncharacterized LOC105376369	ncRNA	-	-	-	-	20201124	-
9606	105376370	LOC105376370	-	-	-	10	10p15.1	uncharacterized LOC105376370	ncRNA	-	-	-	-	20201124	-
9606	105376371	LOC105376371	-	-	-	10	10p15.1	uncharacterized LOC105376371	ncRNA	-	-	-	-	20201124	-
9606	105376372	LOC105376372	-	-	-	10	10p15.1	uncharacterized LOC105376372	ncRNA	-	-	-	-	20201124	-
9606	105376373	LOC105376373	-	-	-	10	10p15.1	uncharacterized LOC105376373	ncRNA	-	-	-	-	20201124	-
9606	105376374	LOC105376374	-	-	-	10	10p15.1	uncharacterized LOC105376374	ncRNA	-	-	-	-	20201124	-
9606	105376375	LOC105376375	-	-	-	10	10p15.1	uncharacterized LOC105376375	ncRNA	-	-	-	-	20201124	-
9606	105376380	LOC105376380	-	-	Ensembl:ENSG00000287566	10	10p15.1	uncharacterized LOC105376380	ncRNA	-	-	-	-	20201124	-
9606	105376381	LOC105376381	-	-	Ensembl:ENSG00000287235	10	10p15.1	uncharacterized LOC105376381	ncRNA	-	-	-	-	20201124	-
9606	105376382	LASTR	-	LINC02657	MIM:618938|HGNC:HGNC:54143|Ensembl:ENSG00000242147	10	10p15.1	lncRNA associated with SART3 regulation of splicing	ncRNA	LASTR	lncRNA associated with SART3 regulation of splicing	O	long intergenic non-protein coding RNA 2657	20201124	-
9606	105376383	LINC02678	-	-	HGNC:HGNC:54172	10	10p15.1	long intergenic non-protein coding RNA 2678	ncRNA	LINC02678	long intergenic non-protein coding RNA 2678	O	-	20201124	-
9606	105376384	LOC105376384	-	-	-	10	10p15.1	uncharacterized LOC105376384	ncRNA	-	-	-	-	20201124	-
9606	105376386	LINC02665	-	-	HGNC:HGNC:54151|Ensembl:ENSG00000223581	10	10p14	long intergenic non-protein coding RNA 2665	ncRNA	LINC02665	long intergenic non-protein coding RNA 2665	O	-	20201124	-
9606	105376387	LOC105376387	-	-	-	10	10p14	uncharacterized LOC105376387	ncRNA	-	-	-	-	20201124	-
9606	105376388	LINC02642	-	-	HGNC:HGNC:54124	10	10p14	long intergenic non-protein coding RNA 2642	ncRNA	LINC02642	long intergenic non-protein coding RNA 2642	O	-	20201124	-
9606	105376390	LOC105376390	-	-	-	10	10p14	uncharacterized LOC105376390	ncRNA	-	-	-	-	20201124	-
9606	105376391	LOC105376391	-	-	-	10	10p14	uncharacterized LOC105376391	ncRNA	-	-	-	-	20201124	-
9606	105376392	LOC105376392	-	-	-	10	10p14	uncharacterized LOC105376392	ncRNA	-	-	-	-	20201124	-
9606	105376394	LOC105376394	-	-	-	10	10p14	uncharacterized LOC105376394	ncRNA	-	-	-	-	20201124	-
9606	105376395	LOC105376395	-	-	-	10	10p14	uncharacterized LOC105376395	ncRNA	-	-	-	-	20201124	-
9606	105376396	LOC105376396	-	-	-	10	10p14	uncharacterized LOC105376396	ncRNA	-	-	-	-	20201124	-
9606	105376397	LOC105376397	-	-	-	10	10p14	uncharacterized LOC105376397	ncRNA	-	-	-	-	20201124	-
9606	105376398	LOC105376398	-	-	-	10	10p14	uncharacterized LOC105376398	ncRNA	-	-	-	-	20201124	-
9606	105376399	LOC105376399	-	-	-	10	10p14	uncharacterized LOC105376399	ncRNA	-	-	-	-	20201124	-
9606	105376400	LOC105376400	-	-	-	10	10p14	uncharacterized LOC105376400	ncRNA	-	-	-	-	20201124	-
9606	105376402	LINC02663	-	-	HGNC:HGNC:54149	10	10p14	long intergenic non-protein coding RNA 2663	ncRNA	LINC02663	long intergenic non-protein coding RNA 2663	O	-	20201124	-
9606	105376403	LOC105376403	-	-	-	10	10p14	uncharacterized LOC105376403	ncRNA	-	-	-	-	20201124	-
9606	105376405	LOC105376405	-	-	-	10	10p14	uncharacterized LOC105376405	ncRNA	-	-	-	-	20201124	-
9606	105376409	LOC105376409	-	-	-	10	10p14	uncharacterized LOC105376409	ncRNA	-	-	-	-	20201124	-
9606	105376410	LOC105376410	-	-	-	10	10p14	uncharacterized LOC105376410	ncRNA	-	-	-	-	20201124	-
9606	105376411	LOC105376411	-	-	-	10	10p14	uncharacterized LOC105376411	ncRNA	-	-	-	-	20201124	-
9606	105376412	LOC105376412	-	-	-	10	10p14	uncharacterized LOC105376412	ncRNA	-	-	-	-	20201124	-
9606	105376413	LOC105376413	-	-	-	10	10p14	uncharacterized LOC105376413	ncRNA	-	-	-	-	20201124	-
9606	105376415	LOC105376415	-	-	-	10	10p14	uncharacterized LOC105376415	ncRNA	-	-	-	-	20201124	-
9606	105376416	LOC105376416	-	-	-	10	10p14	uncharacterized LOC105376416	ncRNA	-	-	-	-	20201124	-
9606	105376418	LOC105376418	-	-	-	10	10p13	uncharacterized LOC105376418	ncRNA	-	-	-	-	20201124	-
9606	105376419	LOC105376419	-	-	-	10	10p13	uncharacterized LOC105376419	ncRNA	-	-	-	-	20201124	-
9606	105376420	LOC105376420	-	-	-	10	10p13	uncharacterized LOC105376420	ncRNA	-	-	-	-	20201124	-
9606	105376421	LOC105376421	-	-	-	10	10p13	uncharacterized LOC105376421	ncRNA	-	-	-	-	20201124	-
9606	105376422	LOC105376422	-	-	-	10	10p13	uncharacterized LOC105376422	ncRNA	-	-	-	-	20201124	-
9606	105376425	LOC105376425	-	-	-	10	10p13	uncharacterized LOC105376425	ncRNA	-	-	-	-	20201124	-
9606	105376426	LOC105376426	-	-	-	10	10p13	uncharacterized LOC105376426	ncRNA	-	-	-	-	20201124	-
9606	105376428	LOC105376428	-	-	-	10	10p13	uncharacterized LOC105376428	ncRNA	-	-	-	-	20201124	-
9606	105376429	LOC105376429	-	-	-	10	10p13	uncharacterized LOC105376429	ncRNA	-	-	-	-	20201124	-
9606	105376431	LOC105376431	-	-	-	10	10p13	uncharacterized LOC105376431	ncRNA	-	-	-	-	20201124	-
9606	105376432	DCLRE1CP1	-	-	HGNC:HGNC:44877	10	10p13	DNA cross-link repair 1C pseudogene 1	pseudo	DCLRE1CP1	DNA cross-link repair 1C pseudogene 1	O	-	20201124	-
9606	105376433	LOC105376433	-	-	-	10	10p13	uncharacterized LOC105376433	ncRNA	-	-	-	-	20201124	-
9606	105376434	LOC105376434	-	-	-	10	10p13	uncharacterized LOC105376434	ncRNA	-	-	-	-	20201124	-
9606	105376435	LOC105376435	-	-	Ensembl:ENSG00000286958	10	10p13	uncharacterized LOC105376435	ncRNA	-	-	-	-	20201124	-
9606	105376436	LOC105376436	-	-	-	10	10p12.33	uncharacterized LOC105376436	ncRNA	-	-	-	-	20201124	-
9606	105376437	LOC105376437	-	-	-	10	10p12.33	uncharacterized LOC105376437	ncRNA	-	-	-	-	20201124	-
9606	105376440	LOC105376440	-	-	-	10	10p12.31	uncharacterized LOC105376440	ncRNA	-	-	-	-	20201124	-
9606	105376441	LOC105376441	-	-	-	10	10p12.31	uncharacterized LOC105376441	ncRNA	-	-	-	-	20201124	-
9606	105376442	LOC105376442	-	-	-	10	10p12.31	uncharacterized LOC105376442	ncRNA	-	-	-	-	20201124	-
9606	105376444	LINC02643	-	-	HGNC:HGNC:54126|Ensembl:ENSG00000230109	10	10p12.31	long intergenic non-protein coding RNA 2643	ncRNA	LINC02643	long intergenic non-protein coding RNA 2643	O	-	20201124	-
9606	105376445	LOC105376445	-	-	-	10	10p12.31	uncharacterized LOC105376445	ncRNA	-	-	-	-	20201124	-
9606	105376447	LOC105376447	-	-	-	10	10p12.31	uncharacterized LOC105376447	ncRNA	-	-	-	-	20201124	-
9606	105376448	LOC105376448	-	-	-	10	10p12.2	uncharacterized LOC105376448	ncRNA	-	-	-	-	20201124	-
9606	105376449	LOC105376449	-	-	-	10	10p12.2	uncharacterized LOC105376449	ncRNA	-	-	-	-	20201124	-
9606	105376450	LOC105376450	-	-	-	10	10p12.2	uncharacterized LOC105376450	ncRNA	-	-	-	-	20201124	-
9606	105376451	LOC105376451	-	-	-	10	10p12.2	uncharacterized LOC105376451	ncRNA	-	-	-	-	20201124	-
9606	105376453	LOC105376453	-	-	Ensembl:ENSG00000224215	10	10p12.2	uncharacterized LOC105376453	ncRNA	-	-	-	-	20201124	-
9606	105376454	LOC105376454	-	-	-	10	10p12.2	uncharacterized LOC105376454	ncRNA	-	-	-	-	20201124	-
9606	105376455	LOC105376455	-	-	-	10	10p12.1	uncharacterized LOC105376455	ncRNA	-	-	-	-	20201124	-
9606	105376456	LOC105376456	-	-	-	10	10p12.1	uncharacterized LOC105376456	ncRNA	-	-	-	-	20201124	-
9606	105376460	LOC105376460	-	-	-	10	10p12.1	uncharacterized LOC105376460	ncRNA	-	-	-	-	20201124	-
9606	105376461	LOC105376461	-	-	-	10	10p12.1	uncharacterized LOC105376461	ncRNA	-	-	-	-	20201124	-
9606	105376462	SELENOOLP	-	-	HGNC:HGNC:53787	10	10p12.1	selenoprotein O like, pseudogene	pseudo	SELENOOLP	selenoprotein O like, pseudogene	O	-	20201124	-
9606	105376463	LINC02680	-	-	HGNC:HGNC:54174	10	10p12.1	long intergenic non-protein coding RNA 2680	ncRNA	LINC02680	long intergenic non-protein coding RNA 2680	O	-	20201124	-
9606	105376466	MPP7-DT	-	-	HGNC:HGNC:54139	10	10p12.1	MPP7 divergent transcript	ncRNA	MPP7-DT	MPP7 divergent transcript	O	-	20201124	-
9606	105376467	LOC105376467	-	-	-	10	10p12.1	uncharacterized LOC105376467	ncRNA	-	-	-	-	20201124	-
9606	105376468	LINC02652	-	-	HGNC:HGNC:54137|Ensembl:ENSG00000237128	10	10p12.1	long intergenic non-protein coding RNA 2652	ncRNA	LINC02652	long intergenic non-protein coding RNA 2652	O	-	20201124	-
9606	105376470	LOC105376470	-	-	-	10	10p12.1	uncharacterized LOC105376470	ncRNA	-	-	-	-	20201124	-
9606	105376471	LOC105376471	-	-	-	10	10p12.1	uncharacterized LOC105376471	ncRNA	-	-	-	-	20201124	-
9606	105376472	LOC105376472	-	-	-	10	10p12.1	uncharacterized LOC105376472	ncRNA	-	-	-	-	20201124	-
9606	105376473	LOC105376473	-	-	-	10	10p11.23	uncharacterized LOC105376473	ncRNA	-	-	-	-	20201124	-
9606	105376474	LOC105376474	-	-	-	10	10p11.23	uncharacterized LOC105376474	ncRNA	-	-	-	-	20201124	-
9606	105376475	LOC105376475	-	-	-	10	10p11.23	uncharacterized LOC105376475	ncRNA	-	-	-	-	20201124	-
9606	105376476	LOC105376476	-	-	-	10	10p11.23	uncharacterized LOC105376476	ncRNA	-	-	-	-	20201124	-
9606	105376477	LOC105376477	-	-	-	10	10p11.23	uncharacterized LOC105376477	ncRNA	-	-	-	-	20201124	-
9606	105376478	LOC105376478	-	-	-	10	10p11.23	uncharacterized LOC105376478	ncRNA	-	-	-	-	20201124	-
9606	105376479	LOC105376479	-	-	-	10	10p11.23	uncharacterized LOC105376479	ncRNA	-	-	-	-	20201124	-
9606	105376480	LINC02644	-	-	HGNC:HGNC:54127|Ensembl:ENSG00000230720	10	10p11.23	long intergenic non-protein coding RNA 2644	ncRNA	LINC02644	long intergenic non-protein coding RNA 2644	O	-	20201124	-
9606	105376481	LOC105376481	-	-	-	10	10p11.23-p11.22	uncharacterized LOC105376481	ncRNA	-	-	-	-	20201124	-
9606	105376482	LOC105376482	-	-	-	10	10p11.22	uncharacterized LOC105376482	ncRNA	-	-	-	-	20201124	-
9606	105376483	LOC105376483	-	-	-	10	10p11.22	uncharacterized LOC105376483	ncRNA	-	-	-	-	20201124	-
9606	105376484	LOC105376484	-	-	-	10	10p11.22	uncharacterized LOC105376484	ncRNA	-	-	-	-	20201124	-
9606	105376485	LOC105376485	-	-	-	10	10p11.22	uncharacterized LOC105376485	ncRNA	-	-	-	-	20201124	-
9606	105376486	LOC105376486	-	-	-	10	10p11.22	uncharacterized LOC105376486	ncRNA	-	-	-	-	20201124	-
9606	105376489	LOC105376489	-	-	-	10	10p11.22	uncharacterized LOC105376489	ncRNA	-	-	-	-	20201124	-
9606	105376490	LINC02628	-	-	HGNC:HGNC:54107	10	10p11.22	long intergenic non-protein coding RNA 2628	ncRNA	LINC02628	long intergenic non-protein coding RNA 2628	O	-	20201124	-
9606	105376491	LINC02635	-	-	HGNC:HGNC:54118	10	10p11.21	long intergenic non-protein coding RNA 2635	ncRNA	LINC02635	long intergenic non-protein coding RNA 2635	O	-	20201124	-
9606	105376493	LINC02634	-	-	HGNC:HGNC:54117	10	10p11.21	long intergenic non-protein coding RNA 2634	ncRNA	LINC02634	long intergenic non-protein coding RNA 2634	O	-	20201124	-
9606	105376494	LOC105376494	-	-	-	10	10p11.21	uncharacterized LOC105376494	ncRNA	-	-	-	-	20201124	-
9606	105376495	LINC02630	-	-	HGNC:HGNC:54110	10	10p11.21	long intergenic non-protein coding RNA 2630	ncRNA	LINC02630	long intergenic non-protein coding RNA 2630	O	-	20201124	-
9606	105376496	LOC105376496	-	-	-	10	10p11.21	uncharacterized LOC105376496	ncRNA	-	-	-	-	20201124	-
9606	105376497	LOC105376497	-	-	-	10	10p11.21	uncharacterized LOC105376497	ncRNA	-	-	-	-	20201124	-
9606	105376498	LOC105376498	-	-	-	10	10p11.21	uncharacterized LOC105376498	ncRNA	-	-	-	-	20201124	-
9606	105376499	ZNF25-DT	-	-	HGNC:HGNC:54109	10	10p11.21-p11.1	ZNF25 divergent transcript	ncRNA	ZNF25-DT	ZNF25 divergent transcript	O	-	20201124	-
9606	105376500	LOC105376500	-	-	-	10	10p11.1	uncharacterized LOC105376500	ncRNA	-	-	-	-	20201124	-
9606	105376504	LOC105376504	-	-	-	11	11p15.5	uncharacterized LOC105376504	ncRNA	-	-	-	-	20201124	-
9606	105376505	LOC105376505	-	-	-	11	11p15.5	uncharacterized LOC105376505	ncRNA	-	-	-	-	20201124	-
9606	105376506	LOC105376506	-	-	-	11	11p15.5	uncharacterized LOC105376506	ncRNA	-	-	-	-	20201124	-
9606	105376507	LOC105376507	-	-	-	11	-	uncharacterized LOC105376507	ncRNA	-	-	-	-	20201124	-
9606	105376509	LOC105376509	-	-	-	11	11p15.5	uncharacterized LOC105376509	ncRNA	-	-	-	-	20201124	-
9606	105376512	LOC105376512	-	-	-	11	11p15.5	uncharacterized LOC105376512	ncRNA	-	-	-	-	20201124	-
9606	105376513	LINC02689	-	-	HGNC:HGNC:54192	11	11p15.5	long intergenic non-protein coding RNA 2689	ncRNA	LINC02689	long intergenic non-protein coding RNA 2689	O	-	20201124	-
9606	105376514	LOC105376514	-	-	-	11	11p15.5	uncharacterized LOC105376514	ncRNA	-	-	-	-	20201124	-
9606	105376517	LOC105376517	-	-	-	11	11p15.5	uncharacterized LOC105376517	ncRNA	-	-	-	-	20201124	-
9606	105376520	LOC105376520	-	-	-	11	11p15.5	uncharacterized LOC105376520	ncRNA	-	-	-	-	20201124	-
9606	105376526	LOC105376526	-	-	-	11	11p15.4	uncharacterized LOC105376526	ncRNA	-	-	-	-	20201124	-
9606	105376527	STIM1-AS1	-	-	HGNC:HGNC:40568|Ensembl:ENSG00000228661	11	11p15.4	STIM1 antisense RNA 1	ncRNA	STIM1-AS1	STIM1 antisense RNA 1	O	-	20201124	-
9606	105376528	LOC105376528	-	-	-	11	11p15.4	uncharacterized LOC105376528	ncRNA	-	-	-	-	20201124	-
9606	105376533	LOC105376533	-	-	-	11	11p15.4	uncharacterized LOC105376533	ncRNA	-	-	-	-	20201124	-
9606	105376535	LOC105376535	-	-	-	11	11p15.4	uncharacterized LOC105376535	ncRNA	-	-	-	-	20201124	-
9606	105376536	LOC105376536	-	-	-	11	11p15.4	uncharacterized LOC105376536	ncRNA	-	-	-	-	20201124	-
9606	105376539	LOC105376539	-	-	-	11	11p15.4	uncharacterized LOC105376539	ncRNA	-	-	-	-	20201124	-
9606	105376541	LOC105376541	-	-	-	11	11p15.4	uncharacterized LOC105376541	ncRNA	-	-	-	-	20201124	-
9606	105376542	LOC105376542	-	-	-	11	11p15.4	uncharacterized LOC105376542	ncRNA	-	-	-	-	20201124	-
9606	105376544	LOC105376544	-	-	-	11	11p15.4	uncharacterized LOC105376544	ncRNA	-	-	-	-	20201124	-
9606	105376547	LOC105376547	-	-	-	11	11p15.4	uncharacterized LOC105376547	ncRNA	-	-	-	-	20201124	-
9606	105376548	LOC105376548	-	-	-	11	11p15.4	uncharacterized LOC105376548	ncRNA	-	-	-	-	20201124	-
9606	105376550	LINC02752	-	-	HGNC:HGNC:54272	11	11p15.4	long intergenic non-protein coding RNA 2752	ncRNA	LINC02752	long intergenic non-protein coding RNA 2752	O	-	20201124	-
9606	105376553	LOC105376553	-	-	-	11	11p15.4	uncharacterized LOC105376553	ncRNA	-	-	-	-	20201124	-
9606	105376554	LINC02547	-	-	HGNC:HGNC:53582|Ensembl:ENSG00000254486	11	11p15.3	long intergenic non-protein coding RNA 2547	ncRNA	LINC02547	long intergenic non-protein coding RNA 2547	O	-	20201124	-
9606	105376556	LOC105376556	-	-	-	11	11p15.3	uncharacterized LOC105376556	ncRNA	-	-	-	-	20201124	-
9606	105376557	RASSF10-DT	-	LINC02738	HGNC:HGNC:54255|Ensembl:ENSG00000254670	11	11p15.3	RASSF10 divergent transcript	ncRNA	RASSF10-DT	RASSF10 divergent transcript	O	CTC-497E21.3|long intergenic non-protein coding RNA 2738	20201124	-
9606	105376558	LOC105376558	-	-	-	11	11p15.3	uncharacterized LOC105376558	ncRNA	-	-	-	-	20201124	-
9606	105376561	LINC02545	-	-	HGNC:HGNC:53580|Ensembl:ENSG00000254930	11	11p15.2	long intergenic non-protein coding RNA 2545	ncRNA	LINC02545	long intergenic non-protein coding RNA 2545	O	-	20201124	-
9606	105376562	LINC02548	-	-	HGNC:HGNC:53583|Ensembl:ENSG00000255411	11	11p15.3-p15.2	long intergenic non-protein coding RNA 2548	ncRNA	LINC02548	long intergenic non-protein coding RNA 2548	O	-	20201124	-
9606	105376567	LOC105376567	-	-	-	11	11p15.2	uncharacterized LOC105376567	ncRNA	-	-	-	-	20201124	-
9606	105376568	LOC105376568	-	-	-	11	11p15.2	uncharacterized LOC105376568	ncRNA	-	-	-	-	20201124	-
9606	105376569	LINC02751	-	-	HGNC:HGNC:54271|Ensembl:ENSG00000254946	11	11p15.2	long intergenic non-protein coding RNA 2751	ncRNA	LINC02751	long intergenic non-protein coding RNA 2751	O	-	20201124	-
9606	105376570	LINC02682	-	lnc-SOX6-1	HGNC:HGNC:54177|Ensembl:ENSG00000254661	11	11p15.2	long intergenic non-protein coding RNA 2682	ncRNA	LINC02682	long intergenic non-protein coding RNA 2682	O	TCONS_00019584	20201124	-
9606	105376571	LOC105376571	-	-	-	11	11p15.2	uncharacterized LOC105376571	ncRNA	-	-	-	-	20201124	-
9606	105376572	LOC105376572	-	-	-	11	11p15.2	uncharacterized LOC105376572	ncRNA	-	-	-	CTD-3096P4.1	20201124	-
9606	105376576	LOC105376576	-	-	-	11	11p15.1	uncharacterized LOC105376576	ncRNA	-	-	-	-	20201124	-
9606	105376577	LOC105376577	-	-	-	11	11p15.1	uncharacterized LOC105376577	ncRNA	-	-	-	-	20201124	-
9606	105376578	LOC105376578	-	-	-	11	11p15.1	uncharacterized LOC105376578	ncRNA	-	-	-	-	20201124	-
9606	105376579	LOC105376579	-	-	-	11	11p15.1	uncharacterized LOC105376579	ncRNA	-	-	-	-	20201124	-
9606	105376580	CSRP3-AS1	-	-	HGNC:HGNC:54183	11	11p15.1	CSRP3 and E2F8 antisense RNA 1	ncRNA	CSRP3-AS1	CSRP3 and E2F8 antisense RNA 1	O	-	20201124	-
9606	105376583	LOC105376583	-	-	-	11	11p15.1	uncharacterized LOC105376583	ncRNA	-	-	-	-	20201124	-
9606	105376584	LOC105376584	-	-	-	11	11p15.1	uncharacterized LOC105376584	ncRNA	-	-	-	-	20201124	-
9606	105376585	LOC105376585	-	-	-	11	11p15.1	uncharacterized LOC105376585	ncRNA	-	-	-	-	20201124	-
9606	105376586	LOC105376586	-	-	-	11	11p15.1	uncharacterized LOC105376586	ncRNA	-	-	-	-	20201124	-
9606	105376587	LOC105376587	-	-	-	11	11p15.1	uncharacterized LOC105376587	ncRNA	-	-	-	-	20201124	-
9606	105376588	LOC105376588	-	-	-	11	11p14.3	uncharacterized LOC105376588	ncRNA	-	-	-	-	20201124	-
9606	105376589	LOC105376589	-	-	-	11	11p14.3	uncharacterized LOC105376589	ncRNA	-	-	-	-	20201124	-
9606	105376591	LOC105376591	-	-	-	11	11p14.3	uncharacterized LOC105376591	ncRNA	-	-	-	-	20201124	-
9606	105376592	LINC02718	-	-	HGNC:HGNC:54235	11	11p14.3	long intergenic non-protein coding RNA 2718	ncRNA	LINC02718	long intergenic non-protein coding RNA 2718	O	-	20201124	-
9606	105376593	LINC02726	-	-	HGNC:HGNC:54243	11	11p14.3	long intergenic non-protein coding RNA 2726	ncRNA	LINC02726	long intergenic non-protein coding RNA 2726	O	-	20201124	-
9606	105376594	LINC02686	-	-	HGNC:HGNC:54186|Ensembl:ENSG00000254594	11	11p14.3	long intergenic non-protein coding RNA 2686	ncRNA	LINC02686	long intergenic non-protein coding RNA 2686	O	-	20201124	-
9606	105376595	LOC105376595	-	-	-	11	11p14.3	uncharacterized LOC105376595	ncRNA	-	-	-	-	20201124	-
9606	105376596	LINC02699	-	-	HGNC:HGNC:54213	11	11p14.3	long intergenic non-protein coding RNA 2699	ncRNA	LINC02699	long intergenic non-protein coding RNA 2699	O	-	20201124	-
9606	105376598	LOC105376598	-	-	-	11	11p14.2	uncharacterized LOC105376598	ncRNA	-	-	-	-	20201124	-
9606	105376599	ANO3-AS1	-	-	HGNC:HGNC:54190	11	11p14.2	ANO3 antisense RNA 1	ncRNA	ANO3-AS1	ANO3 antisense RNA 1	O	-	20201124	-
9606	105376600	LOC105376600	-	-	-	11	11p14.1	uncharacterized LOC105376600	ncRNA	-	-	-	-	20201124	-
9606	105376601	LOC105376601	-	-	-	11	11p14.1	uncharacterized LOC105376601	ncRNA	-	-	-	-	20201124	-
9606	105376602	LINC02758	-	-	HGNC:HGNC:54278	11	11p14.1	long intergenic non-protein coding RNA 2758	ncRNA	LINC02758	long intergenic non-protein coding RNA 2758	O	-	20201124	-
9606	105376603	LINC02742	-	-	HGNC:HGNC:54259|Ensembl:ENSG00000249867	11	11p14.1	long intergenic non-protein coding RNA 2742	ncRNA	LINC02742	long intergenic non-protein coding RNA 2742	O	-	20201124	-
9606	105376604	LOC105376604	-	-	-	11	11p14.1	uncharacterized LOC105376604	ncRNA	-	-	-	-	20201124	-
9606	105376605	LINC02755	-	-	HGNC:HGNC:54275	11	11p14.1	long intergenic non-protein coding RNA 2755	ncRNA	LINC02755	long intergenic non-protein coding RNA 2755	O	-	20201124	-
9606	105376606	LINC02546	-	-	HGNC:HGNC:53581|Ensembl:ENSG00000255117	11	11p14.1	long intergenic non-protein coding RNA 2546	ncRNA	LINC02546	long intergenic non-protein coding RNA 2546	O	-	20201124	-
9606	105376607	LOC105376607	-	-	-	11	11p14.1	uncharacterized LOC105376607	ncRNA	-	-	-	-	20201124	-
9606	105376609	MPPED2-AS1	-	-	HGNC:HGNC:53909|Ensembl:ENSG00000254489	11	11p14.1	MPPED2 antisense RNA 1	ncRNA	MPPED2-AS1	MPPED2 antisense RNA 1	O	RP5-1024C24.1	20201124	-
9606	105376611	LOC105376611	-	-	-	11	11p14.1	uncharacterized LOC105376611	ncRNA	-	-	-	-	20201124	-
9606	105376613	LOC105376613	-	-	-	11	11p13	uncharacterized LOC105376613	ncRNA	-	-	-	-	20201124	-
9606	105376615	LOC105376615	-	-	-	11	11p13	uncharacterized LOC105376615	ncRNA	-	-	-	-	20201124	-
9606	105376617	LOC105376617	-	-	-	11	11p13	uncharacterized LOC105376617	ncRNA	-	-	-	-	20201124	-
9606	105376619	LINC02722	-	-	HGNC:HGNC:54239	11	11p13	long intergenic non-protein coding RNA 2722	ncRNA	LINC02722	long intergenic non-protein coding RNA 2722	O	-	20201124	-
9606	105376620	LINC02721	-	-	HGNC:HGNC:54238|Ensembl:ENSG00000255133	11	11p13	long intergenic non-protein coding RNA 2721	ncRNA	LINC02721	long intergenic non-protein coding RNA 2721	O	-	20201124	-
9606	105376621	LOC105376621	-	-	-	11	11p13	uncharacterized LOC105376621	ncRNA	-	-	-	-	20201124	-
9606	105376622	LOC105376622	-	-	-	11	11p13	uncharacterized LOC105376622	ncRNA	-	-	-	-	20201124	-
9606	105376623	LINC02707	-	-	HGNC:HGNC:54224	11	11p13	long intergenic non-protein coding RNA 2707	ncRNA	LINC02707	long intergenic non-protein coding RNA 2707	O	-	20201124	-
9606	105376624	LOC105376624	-	-	-	11	11p13	uncharacterized LOC105376624	ncRNA	-	-	-	-	20201124	-
9606	105376625	LOC105376625	-	-	-	11	11p13	uncharacterized LOC105376625	ncRNA	-	-	-	-	20201124	-
9606	105376626	LOC105376626	-	-	-	11	11p13	uncharacterized LOC105376626	ncRNA	-	-	-	-	20201124	-
9606	105376627	LOC105376627	-	-	-	11	11p13	uncharacterized LOC105376627	ncRNA	-	-	-	-	20201124	-
9606	105376631	LOC105376631	-	-	-	11	11p12	uncharacterized LOC105376631	ncRNA	-	-	-	-	20201124	-
9606	105376632	LOC105376632	-	-	-	11	11p12	uncharacterized LOC105376632	ncRNA	-	-	-	-	20201124	-
9606	105376633	LINC02760	-	-	HGNC:HGNC:54280|Ensembl:ENSG00000254516	11	11p12	long intergenic non-protein coding RNA 2760	ncRNA	LINC02760	long intergenic non-protein coding RNA 2760	O	-	20201124	-
9606	105376634	LOC105376634	-	-	-	11	11p12	uncharacterized LOC105376634	ncRNA	-	-	-	-	20201124	-
9606	105376635	LOC105376635	-	-	-	11	11p12	uncharacterized LOC105376635	ncRNA	-	-	-	-	20201124	-
9606	105376636	LOC105376636	-	-	-	11	11p12	uncharacterized LOC105376636	ncRNA	-	-	-	-	20201124	-
9606	105376637	LOC105376637	-	-	-	11	11p12	uncharacterized LOC105376637	ncRNA	-	-	-	-	20201124	-
9606	105376639	LOC105376639	-	-	-	11	11p12	uncharacterized LOC105376639	ncRNA	-	-	-	-	20201124	-
9606	105376640	LINC02741	-	-	HGNC:HGNC:54258	11	11p12	long intergenic non-protein coding RNA 2741	ncRNA	LINC02741	long intergenic non-protein coding RNA 2741	O	-	20201124	-
9606	105376641	LOC105376641	-	-	-	11	11p12	uncharacterized LOC105376641	ncRNA	-	-	-	-	20201124	-
9606	105376642	LOC105376642	-	-	-	11	11p12	uncharacterized LOC105376642	ncRNA	-	-	-	-	20201124	-
9606	105376644	LOC105376644	-	-	-	11	11p11.2	uncharacterized LOC105376644	ncRNA	-	-	-	-	20201124	-
9606	105376645	LOC105376645	-	-	-	11	11p11.2	uncharacterized LOC105376645	ncRNA	-	-	-	-	20201124	-
9606	105376646	LOC105376646	-	-	-	11	11p11.2	uncharacterized LOC105376646	ncRNA	-	-	-	-	20201124	-
9606	105376647	LINC02704	-	-	HGNC:HGNC:54220	11	11p11.2	long intergenic non-protein coding RNA 2704	ncRNA	LINC02704	long intergenic non-protein coding RNA 2704	O	-	20201124	-
9606	105376649	LOC105376649	-	-	-	11	11p11.2	uncharacterized LOC105376649	ncRNA	-	-	-	-	20201124	-
9606	105376650	LOC105376650	-	-	Ensembl:ENSG00000287984	11	11p11.2	uncharacterized LOC105376650	ncRNA	-	-	-	-	20201124	-
9606	105376652	LOC105376652	-	-	-	11	11p11.2	uncharacterized LOC105376652	ncRNA	-	-	-	-	20201124	-
9606	105376654	LOC105376654	-	-	Ensembl:ENSG00000254746	11	11p11.2	uncharacterized LOC105376654	ncRNA	-	-	-	-	20201124	-
9606	105376655	LOC105376655	-	-	-	11	11p11.2	uncharacterized LOC105376655	ncRNA	-	-	-	-	20201124	-
9606	105376656	LOC105376656	-	-	-	11	11p11.2	uncharacterized LOC105376656	ncRNA	-	-	-	-	20201124	-
9606	105376658	LINC02690	-	-	HGNC:HGNC:54194	11	11p11.2	long intergenic non-protein coding RNA 2690	ncRNA	LINC02690	long intergenic non-protein coding RNA 2690	O	CTD-2210P24.3	20201124	-
9606	105376661	LOC105376661	-	-	-	11	11p11.2	uncharacterized LOC105376661	ncRNA	-	-	-	-	20201124	-
9606	105376662	LINC02710	-	-	HGNC:HGNC:54227	11	11p11.2	long intergenic non-protein coding RNA 2710	ncRNA	LINC02710	long intergenic non-protein coding RNA 2710	O	-	20201124	-
9606	105376670	LOC105376670	-	-	-	11	11p15.2	60S ribosomal protein L13a-like	pseudo	-	-	-	-	20201124	-
9606	105376671	LGR4-AS1	-	lnc-BBOX1-1	HGNC:HGNC:40629|Ensembl:ENSG00000254862	11	11p14.1	LGR4 antisense RNA 1	ncRNA	LGR4-AS1	LGR4 antisense RNA 1	O	-	20201124	-
9606	105376672	LINC01345	-	-	HGNC:HGNC:50564|Ensembl:ENSG00000226374	1	1p36.32	long intergenic non-protein coding RNA 1345	ncRNA	LINC01345	long intergenic non-protein coding RNA 1345	O	-	20201124	-
9606	105376673	LINC02780	-	-	HGNC:HGNC:54300|Ensembl:ENSG00000284668	1	1p36.32	long intergenic non-protein coding RNA 2780	ncRNA	LINC02780	long intergenic non-protein coding RNA 2780	O	-	20201124	-
9606	105376674	LOC105376674	-	-	-	1	1p36.32	uncharacterized LOC105376674	ncRNA	-	-	-	-	20201124	-
9606	105376675	LOC105376675	-	-	-	12	12p13.2	uncharacterized LOC105376675	ncRNA	-	-	-	-	20201124	-
9606	105376679	LINC01646	-	-	HGNC:HGNC:52433|Ensembl:ENSG00000232596	1	1p36.32	long intergenic non-protein coding RNA 1646	ncRNA	LINC01646	long intergenic non-protein coding RNA 1646	O	-	20201124	-
9606	105376680	LINC02781	-	-	HGNC:HGNC:54301|Ensembl:ENSG00000284674	1	1p36.32	long intergenic non-protein coding RNA 2781	ncRNA	LINC02781	long intergenic non-protein coding RNA 2781	O	-	20201124	-
9606	105376681	LINC02782	-	-	HGNC:HGNC:54302	1	1p36.32	long intergenic non-protein coding RNA 2782	ncRNA	LINC02782	long intergenic non-protein coding RNA 2782	O	-	20201124	-
9606	105376682	LOC105376682	-	-	-	1	1p36.32	uncharacterized LOC105376682	ncRNA	-	-	-	-	20201124	-
9606	105376686	LOC105376686	-	-	Ensembl:ENSG00000284692	1	1p36.31	uncharacterized LOC105376686	ncRNA	-	-	-	-	20201124	-
9606	105376687	LOC105376687	-	-	-	1	1p36.31	uncharacterized LOC105376687	ncRNA	-	-	-	-	20201124	-
9606	105376689	LOC105376689	-	-	-	1	1p36.23	uncharacterized LOC105376689	ncRNA	-	-	-	-	20201124	-
9606	105376691	LOC105376691	-	-	-	1	1p36.23	uncharacterized LOC105376691	ncRNA	-	-	-	-	20201124	-
9606	105376692	LOC105376692	-	-	-	1	1p36.23	uncharacterized LOC105376692	ncRNA	-	-	-	-	20201124	-
9606	105376695	LOC105376695	-	-	-	1	1p36.23	uncharacterized LOC105376695	ncRNA	-	-	-	-	20201124	-
9606	105376698	LOC105376698	-	-	-	15	15q11.2	uncharacterized LOC105376698	ncRNA	-	-	-	-	20201124	-
9606	105376704	LOC105376704	-	-	-	15	15q13.2	uncharacterized LOC105376704	ncRNA	-	-	-	-	20201124	-
9606	105376707	LOC105376707	-	-	-	15	15q13.3	uncharacterized LOC105376707	ncRNA	-	-	-	-	20201124	-
9606	105376709	LOC105376709	-	-	-	15	15q13.3	uncharacterized LOC105376709	ncRNA	-	-	-	-	20201124	-
9606	105376710	LOC105376710	-	-	-	15	15q13.3	uncharacterized LOC105376710	ncRNA	-	-	-	-	20201124	-
9606	105376712	LOC105376712	-	-	-	1	1p36.22	uncharacterized LOC105376712	ncRNA	-	-	-	-	20201124	-
9606	105376713	LOC105376713	-	-	-	15	15q15.1	uncharacterized LOC105376713	ncRNA	-	-	-	-	20201124	-
9606	105376714	LOC105376714	-	-	-	15	15q21.1	uncharacterized LOC105376714	protein-coding	-	-	-	uncharacterized protein LOC105376714	20201124	-
9606	105376717	LOC105376717	-	-	-	1	1p36.22	uncharacterized LOC105376717	ncRNA	-	-	-	-	20201124	-
9606	105376718	LOC105376718	-	-	-	15	15q22.31	uncharacterized LOC105376718	ncRNA	-	-	-	-	20201124	-
9606	105376722	LOC105376722	-	-	-	15	15q25.2	uncharacterized LOC105376722	protein-coding	-	-	-	uncharacterized protein LOC105376722	20201124	-
9606	105376724	LOC105376724	-	-	-	15	15q25.2	uncharacterized LOC105376724	ncRNA	-	-	-	-	20201124	-
9606	105376725	LOC105376725	-	-	-	1	1p36.22	uncharacterized LOC105376725	ncRNA	-	-	-	-	20201124	-
9606	105376730	LOC105376730	-	-	-	15	15q26.3	uncharacterized LOC105376730	ncRNA	-	-	-	-	20201124	-
9606	105376731	LOC105376731	-	-	Ensembl:ENSG00000260660	15	15q24.2	taste receptor cell protein 1-like	pseudo	-	-	-	-	20201208	-
9606	105376733	LOC105376733	-	-	-	1	1p36.22	uncharacterized LOC105376733	ncRNA	-	-	-	-	20201124	-
9606	105376735	LOC105376735	-	-	-	1	1p36.22	uncharacterized LOC105376735	ncRNA	-	-	-	-	20201124	-
9606	105376736	EXOSC10-AS1	-	-	HGNC:HGNC:40456|Ensembl:ENSG00000230337	1	1p36.22	EXOSC10 antisense RNA 1	ncRNA	EXOSC10-AS1	EXOSC10 antisense RNA 1	O	-	20201124	-
9606	105376737	LOC105376737	-	-	-	1	1p36.22	uncharacterized LOC105376737	ncRNA	-	-	-	-	20201124	-
9606	105376738	LOC105376738	-	-	-	2	2q31.1	uncharacterized LOC105376738	ncRNA	-	-	-	-	20201124	-
9606	105376739	LOC105376739	-	-	-	1	1p36.22	uncharacterized LOC105376739	ncRNA	-	-	-	-	20201124	-
9606	105376740	LOC105376740	-	-	-	1	1p36.22	uncharacterized LOC105376740	ncRNA	-	-	-	-	20201124	-
9606	105376744	LINC02766	-	-	HGNC:HGNC:54286	1	1p36.21	long intergenic non-protein coding RNA 2766	ncRNA	LINC02766	long intergenic non-protein coding RNA 2766	O	-	20201124	-
9606	105376745	LINC01784	-	-	HGNC:HGNC:52574|Ensembl:ENSG00000228338	1	1p36.21	long intergenic non-protein coding RNA 1784	ncRNA	LINC01784	long intergenic non-protein coding RNA 1784	O	-	20201124	-
9606	105376747	LOC105376747	-	-	-	16	16p13.11	collagen alpha-3(IX) chain-like	protein-coding	-	-	-	collagen alpha-3(IX) chain-like	20201124	-
9606	105376748	LOC105376748	-	-	Ensembl:ENSG00000233654	2	2q32.2	uncharacterized LOC105376748	ncRNA	-	-	-	-	20201124	-
9606	105376749	LOC105376749	-	-	-	16	16p13.11	uncharacterized LOC105376749	ncRNA	-	-	-	-	20201124	-
9606	105376751	LOC105376751	-	-	-	16	16p12.3	uncharacterized LOC105376751	ncRNA	-	-	-	-	20201124	-
9606	105376752	NPIPA9	-	-	HGNC:HGNC:41984	16	16p12.3	nuclear pore complex interacting protein family, member A9	pseudo	NPIPA9	nuclear pore complex interacting protein family, member A9	O	NPIP-like protein 1|nuclear pore complex interacting protein family member A5 pseudogene	20201124	-
9606	105376753	LOC105376753	-	-	-	16	16p12.3	uncharacterized LOC105376753	ncRNA	-	-	-	-	20201124	-
9606	105376754	LOC105376754	-	-	-	2	2q32.3	uncharacterized LOC105376754	ncRNA	-	-	-	-	20201124	-
9606	105376755	LOC105376755	-	-	-	2	2q32.3	uncharacterized LOC105376755	ncRNA	-	-	-	-	20201124	-
9606	105376756	LOC105376756	-	-	-	1	1p36.21	uncharacterized LOC105376756	ncRNA	-	-	-	-	20201124	-
9606	105376759	LOC105376759	-	-	-	1	1p36.21	uncharacterized LOC105376759	ncRNA	-	-	-	-	20201124	-
9606	105376762	KAZN-AS1	-	-	HGNC:HGNC:53610|Ensembl:ENSG00000234593	1	1p36.21	KAZN antisense RNA 1	ncRNA	KAZN-AS1	KAZN antisense RNA 1	O	-	20201124	-
9606	105376767	LOC105376767	-	-	-	1	1p36.21	uncharacterized LOC105376767	ncRNA	-	-	-	-	20201124	-
9606	105376772	LOC105376772	-	-	-	16	16q23.1	uncharacterized LOC105376772	ncRNA	-	-	-	-	20201124	-
9606	105376774	LOC105376774	-	-	-	16	16q23.1	uncharacterized LOC105376774	ncRNA	-	-	-	-	20201124	-
9606	105376775	LOC105376775	-	-	-	16	16q23.1	uncharacterized LOC105376775	ncRNA	-	-	-	-	20201124	-
9606	105376778	LOC105376778	-	-	-	16	16q24.1	uncharacterized LOC105376778	ncRNA	-	-	-	-	20201124	-
9606	105376781	LOC105376781	-	-	-	16	16q24.3	uncharacterized LOC105376781	ncRNA	-	-	-	-	20201124	-
9606	105376786	LOC105376786	-	-	-	16	16q24.3	uncharacterized LOC105376786	ncRNA	-	-	-	-	20201124	-
9606	105376787	LOC105376787	-	-	-	2	2q37.1	uncharacterized LOC105376787	ncRNA	-	-	-	-	20201124	-
9606	105376789	LOC105376789	-	-	-	17	17q25.3	uncharacterized LOC105376789	ncRNA	-	-	-	-	20201124	-
9606	105376791	LOC105376791	-	-	-	17	17q25.3	uncharacterized LOC105376791	protein-coding	-	-	-	uncharacterized protein LOC105376791	20201124	-
9606	105376794	LOC105376794	-	-	-	1	1p36.13	uncharacterized LOC105376794	ncRNA	-	-	-	-	20201124	-
9606	105376799	LOC105376799	-	-	-	17	17p13.1	uncharacterized LOC105376799	ncRNA	-	-	-	-	20201124	-
9606	105376805	LOC105376805	-	-	Ensembl:ENSG00000238142	1	1p36.13	uncharacterized LOC105376805	ncRNA	-	-	-	-	20201124	-
9606	105376806	LOC105376806	-	-	Ensembl:ENSG00000286898	1	1p36.13	uncharacterized LOC105376806	ncRNA	-	-	-	-	20201124	-
9606	105376808	LOC105376808	-	-	-	1	1p36.13	uncharacterized LOC105376808	ncRNA	-	-	-	-	20201124	-
9606	105376809	LOC105376809	-	-	-	1	1p36.13	uncharacterized LOC105376809	ncRNA	-	-	-	-	20201124	-
9606	105376810	LOC105376810	-	-	-	2	2q37.3	uncharacterized LOC105376810	ncRNA	-	-	-	-	20201124	-
9606	105376812	LOC105376812	-	-	-	1	1p36.13	uncharacterized LOC105376812	ncRNA	-	-	-	-	20201124	-
9606	105376814	IGSF21-AS1	-	-	HGNC:HGNC:41190	1	1p36.13	IGSF21 antisense RNA 1	ncRNA	IGSF21-AS1	IGSF21 antisense RNA 1	O	RP11-174G17	20201124	-
9606	105376815	LOC105376815	-	-	-	1	1p36.13	uncharacterized LOC105376815	ncRNA	-	-	-	-	20201124	-
9606	105376817	LOC105376817	-	-	-	1	1p36.13	uncharacterized LOC105376817	ncRNA	-	-	-	-	20201124	-
9606	105376818	LOC105376818	-	-	-	1	1p36.13	uncharacterized LOC105376818	ncRNA	-	-	-	-	20201124	-
9606	105376819	LOC105376819	-	-	-	1	1p36.13	uncharacterized LOC105376819	ncRNA	-	-	-	-	20201124	-
9606	105376823	LOC105376823	-	-	-	1	1p36.13	uncharacterized LOC105376823	ncRNA	-	-	-	-	20201124	-
9606	105376825	LOC105376825	-	-	-	1	1p36.12	uncharacterized LOC105376825	ncRNA	-	-	-	-	20201124	-
9606	105376826	LOC105376826	-	-	-	1	1p36.12	uncharacterized LOC105376826	ncRNA	-	-	-	-	20201124	-
9606	105376827	LINC01757	-	-	HGNC:HGNC:52546|Ensembl:ENSG00000228105	1	1p36.12	long intergenic non-protein coding RNA 1757	ncRNA	LINC01757	long intergenic non-protein coding RNA 1757	O	-	20201124	-
9606	105376828	LOC105376828	-	-	-	1	1p36.12	uncharacterized LOC105376828	ncRNA	-	-	-	-	20201124	-
9606	105376829	LOC105376829	-	-	-	1	1p36.12	uncharacterized LOC105376829	ncRNA	-	-	-	-	20201124	-
9606	105376830	LOC105376830	-	-	-	1	1p36.12	uncharacterized LOC105376830	ncRNA	-	-	-	-	20201124	-
9606	105376832	LOC105376832	-	-	-	1	1p36.12	uncharacterized LOC105376832	ncRNA	-	-	-	-	20201124	-
9606	105376834	LINC02596	-	-	HGNC:HGNC:53948	1	1p36.12	long intergenic non-protein coding RNA 2596	ncRNA	LINC02596	long intergenic non-protein coding RNA 2596	O	-	20201124	-
9606	105376836	LOC105376836	-	-	-	17	-	uncharacterized LOC105376836	ncRNA	-	-	-	-	20201124	-
9606	105376839	LOC105376839	-	LRRC37A	-	17	17q21.31	uncharacterized LOC105376839	ncRNA	-	-	-	leucine rich repeat containing 37A	20201124	-
9606	105376843	SNHG25	-	-	HGNC:HGNC:51534|Ensembl:ENSG00000266402	17	17q23.3	small nucleolar RNA host gene 25	ncRNA	SNHG25	small nucleolar RNA host gene 25	O	-	20201124	-
9606	105376844	LOC105376844	-	-	-	17	17q24.1	uncharacterized LOC105376844	ncRNA	-	-	-	-	20201124	-
9606	105376845	LOC105376845	-	-	Ensembl:ENSG00000285873	1	1p36.12	uncharacterized LOC105376845	ncRNA	-	-	-	-	20201124	-
9606	105376850	LOC105376850	-	-	-	1	1p36.12	uncharacterized LOC105376850	ncRNA	-	-	-	-	20201124	-
9606	105376854	LINC01925	-	-	HGNC:HGNC:52745|Ensembl:ENSG00000264265	18	18p11.32	long intergenic non-protein coding RNA 1925	ncRNA	LINC01925	long intergenic non-protein coding RNA 1925	O	-	20201124	-
9606	105376856	LOC105376856	-	-	-	1	1p36.12	uncharacterized LOC105376856	ncRNA	-	-	-	-	20201124	-
9606	105376859	LOC105376859	-	-	-	1	1p36.12	uncharacterized LOC105376859	ncRNA	-	-	-	-	20201124	-
9606	105376860	LOC105376860	-	-	-	1	1p36.11	uncharacterized LOC105376860	ncRNA	-	-	-	-	20201124	-
9606	105376861	LOC105376861	-	-	-	1	1p36.11	uncharacterized LOC105376861	ncRNA	-	-	-	-	20201124	-
9606	105376863	LOC105376863	-	-	-	1	1p36.11	uncharacterized LOC105376863	ncRNA	-	-	-	-	20201124	-
9606	105376864	LOC105376864	-	-	-	1	1p36.11	uncharacterized LOC105376864	ncRNA	-	-	-	-	20201124	-
9606	105376866	LOC105376866	-	-	-	18	18q11.2	uncharacterized LOC105376866	ncRNA	-	-	-	-	20201124	-
9606	105376871	GRHL3-AS1	-	-	HGNC:HGNC:41119	1	1p36.11	GRHL3 antisense RNA 1	ncRNA	GRHL3-AS1	GRHL3 antisense RNA 1	O	-	20201124	-
9606	105376872	LOC105376872	-	-	-	18	18q22.2	uncharacterized LOC105376872	ncRNA	-	-	-	-	20201124	-
9606	105376873	LOC105376873	-	-	-	18	18q22.3	uncharacterized LOC105376873	ncRNA	-	-	-	-	20201124	-
9606	105376874	LOC105376874	-	-	-	18	18q22.3	uncharacterized LOC105376874	ncRNA	-	-	-	-	20201124	-
9606	105376875	LOC105376875	-	-	-	18	18q23	uncharacterized LOC105376875	protein-coding	-	-	-	uncharacterized protein LOC105376875	20201124	-
9606	105376876	LOC105376876	-	-	-	1	1p36.11	uncharacterized LOC105376876	ncRNA	-	-	-	-	20201124	-
9606	105376878	RUNX3-AS1	-	-	HGNC:HGNC:40513	1	1p36.11	RUNX3 antisense RNA 1	ncRNA	RUNX3-AS1	RUNX3 antisense RNA 1	O	-	20201124	-
9606	105376879	LINC02793	-	-	HGNC:HGNC:54317|Ensembl:ENSG00000285823	1	1p36.11	long intergenic non-protein coding RNA 2793	ncRNA	LINC02793	long intergenic non-protein coding RNA 2793	O	-	20201124	-
9606	105376882	LOC105376882	-	-	-	1	1p36.11	uncharacterized LOC105376882	ncRNA	-	-	-	-	20201124	-
9606	105376885	LOC105376885	-	-	-	1	1p36.11	uncharacterized LOC105376885	ncRNA	-	-	-	-	20201124	-
9606	105376886	LOC105376886	-	-	-	1	1p36.11	uncharacterized LOC105376886	ncRNA	-	-	-	-	20201124	-
9606	105376888	LOC105376888	-	-	-	1	1p36.11	uncharacterized LOC105376888	ncRNA	-	-	-	-	20201124	-
9606	105376890	LOC105376890	-	-	-	1	1p36.11	uncharacterized LOC105376890	ncRNA	-	-	-	-	20201124	-
9606	105376892	LOC105376892	-	-	-	1	1p36.11	uncharacterized LOC105376892	ncRNA	-	-	-	-	20201124	-
9606	105376899	LOC105376899	-	-	-	19	19q13.11	uncharacterized LOC105376899	ncRNA	-	-	-	-	20201124	-
9606	105376901	LOC105376901	-	-	-	19	19q13.32	uncharacterized LOC105376901	ncRNA	-	-	-	-	20201124	-
9606	105376906	ERVK-19	-	HERV-K(C19)|P1.8|PR|Protease|Proteinase|envK3|polymerase	HGNC:HGNC:39026	19	19q11	endogenous retrovirus group K member 19, envelope	other	ERVK-19	endogenous retrovirus group K member 19, envelope	O	Endogenous retrovirus group K member 19 Gag polyprotein|Endogenous retrovirus group K member 19 Pro protein|Envelope polyprotein|Gag polyprotein|HERV-K(C19) Gag protein|HERV-K(C19) Pro protein|HERV-K_19q11 provirus ancestral Env polyprotein|HERV-K_19q11 provirus ancestral Gag polyprotein|HERV-K_19q11 provirus ancestral Pol protein|HERV-K_19q12 provirus ancestral Pro protein|endogenous retrovirus group K member 19 Pol protein|endogenous retrovirus group K, member 19	20201004	-
9606	105376910	LOC105376910	-	-	-	1	1p36.11	uncharacterized LOC105376910	ncRNA	-	-	-	-	20201124	-
9606	105376912	LOC105376912	-	-	-	19	19p13.3	uncharacterized LOC105376912	ncRNA	-	-	-	-	20201124	-
9606	105376914	LOC105376914	-	-	-	19	19p13.2	uncharacterized LOC105376914	ncRNA	-	-	-	-	20201124	-
9606	105376917	LOC105376917	-	-	-	19	19p12	uncharacterized LOC105376917	ncRNA	-	-	-	-	20201124	-
9606	105376921	LOC105376921	-	-	-	3	3p26.3	uncharacterized LOC105376921	ncRNA	-	-	-	-	20201124	-
9606	105376922	LOC105376922	-	-	-	3	3p26.3	uncharacterized LOC105376922	ncRNA	-	-	-	-	20201124	-
9606	105376923	LOC105376923	-	-	-	3	3p26.3	uncharacterized LOC105376923	ncRNA	-	-	-	-	20201124	-
9606	105376924	LOC105376924	-	-	-	3	3p26.3	uncharacterized LOC105376924	ncRNA	-	-	-	-	20201124	-
9606	105376926	LOC105376926	-	-	-	3	3p26.2	uncharacterized LOC105376926	ncRNA	-	-	-	-	20201124	-
9606	105376933	LOC105376933	-	-	-	3	3p26.1	uncharacterized LOC105376933	ncRNA	-	-	-	-	20201124	-
9606	105376934	LOC105376934	-	-	-	3	3p26.1	uncharacterized LOC105376934	ncRNA	-	-	-	-	20201124	-
9606	105376936	LOC105376936	-	-	-	3	3p26.1	uncharacterized LOC105376936	ncRNA	-	-	-	-	20201124	-
9606	105376938	LOC105376938	-	-	-	3	3p26.1	uncharacterized LOC105376938	ncRNA	-	-	-	-	20201124	-
9606	105376939	LOC105376939	-	-	-	3	3p26.1	uncharacterized LOC105376939	ncRNA	-	-	-	-	20201124	-
9606	105376940	LOC105376940	-	-	-	3	3p26.1	uncharacterized LOC105376940	ncRNA	-	-	-	-	20201124	-
9606	105376941	LOC105376941	-	-	-	3	3p26.1	uncharacterized LOC105376941	ncRNA	-	-	-	-	20201124	-
9606	105376942	LOC105376942	-	-	-	3	3p26.1	uncharacterized LOC105376942	ncRNA	-	-	-	-	20201124	-
9606	105376943	LOC105376943	-	-	-	3	3p26.1	uncharacterized LOC105376943	ncRNA	-	-	-	-	20201124	-
9606	105376944	LOC105376944	-	-	-	3	3p26.1	uncharacterized LOC105376944	ncRNA	-	-	-	-	20201124	-
9606	105376945	LOC105376945	-	-	-	3	3p26.1	uncharacterized LOC105376945	ncRNA	-	-	-	-	20201124	-
9606	105376946	GRM7-AS2	-	-	HGNC:HGNC:40266|Ensembl:ENSG00000237665	3	3p26.1	GRM7 antisense RNA 2	ncRNA	GRM7-AS2	GRM7 antisense RNA 2	O	GRM7 antisense RNA 2 (non-protein coding)	20201124	-
9606	105376949	LOC105376949	-	-	-	3	3p25.3	uncharacterized LOC105376949	ncRNA	-	-	-	-	20201124	-
9606	105376950	LOC105376950	-	-	-	3	3p25.3	uncharacterized LOC105376950	ncRNA	-	-	-	-	20201124	-
9606	105376951	LOC105376951	-	-	-	3	3p25.3	uncharacterized LOC105376951	ncRNA	-	-	-	-	20201124	-
9606	105376952	LOC105376952	-	-	-	3	3p25.3	uncharacterized LOC105376952	ncRNA	-	-	-	-	20201124	-
9606	105376955	LINC02022	-	-	HGNC:HGNC:52857|Ensembl:ENSG00000232746	3	3p25.2	long intergenic non-protein coding RNA 2022	ncRNA	LINC02022	long intergenic non-protein coding RNA 2022	O	-	20201124	-
9606	105376956	LOC105376956	-	-	-	3	3p25.2	uncharacterized LOC105376956	ncRNA	-	-	-	-	20201124	-
9606	105376957	LOC105376957	-	-	-	3	3p25.1	uncharacterized LOC105376957	ncRNA	-	-	-	-	20201124	-
9606	105376958	LOC105376958	-	-	-	3	3p25.1	uncharacterized LOC105376958	ncRNA	-	-	-	-	20201124	-
9606	105376959	LOC105376959	-	-	-	3	3p25.1	uncharacterized LOC105376959	ncRNA	-	-	-	-	20201124	-
9606	105376960	LOC105376960	-	-	-	3	3p25.1	uncharacterized LOC105376960	ncRNA	-	-	-	-	20201124	-
9606	105376963	LOC105376963	-	-	-	3	3p25.1	uncharacterized LOC105376963	ncRNA	-	-	-	-	20201124	-
9606	105376964	LOC105376964	-	-	-	3	3p25.1	uncharacterized LOC105376964	ncRNA	-	-	-	-	20201124	-
9606	105376972	LOC105376972	-	-	-	3	3p24.3	uncharacterized LOC105376972	ncRNA	-	-	-	-	20201124	-
9606	105376975	LOC105376975	-	-	Ensembl:ENSG00000286352	3	3p24.3	uncharacterized LOC105376975	ncRNA	-	-	-	-	20201124	-
9606	105376976	LOC105376976	-	-	-	3	3p24.3	uncharacterized LOC105376976	ncRNA	-	-	-	-	20201124	-
9606	105376978	LOC105376978	-	-	-	3	3p24.3	uncharacterized LOC105376978	ncRNA	-	-	-	-	20201124	-
9606	105376980	LOC105376980	-	-	-	20	20q13.13	uncharacterized LOC105376980	ncRNA	-	-	-	-	20201124	-
9606	105376981	LOC105376981	-	-	-	3	3p24.3	uncharacterized LOC105376981	ncRNA	-	-	-	-	20201124	-
9606	105376982	LOC105376982	-	-	-	3	3p24.3	uncharacterized LOC105376982	ncRNA	-	-	-	-	20201124	-
9606	105376984	LOC105376984	-	-	-	3	3p24.3	uncharacterized LOC105376984	ncRNA	-	-	-	-	20201124	-
9606	105376985	LOC105376985	-	-	-	20	20q13.2	uncharacterized LOC105376985	ncRNA	-	-	-	-	20201124	-
9606	105376987	LOC105376987	-	-	-	3	3p24.3	uncharacterized LOC105376987	ncRNA	-	-	-	-	20201124	-
9606	105376988	LOC105376988	-	-	-	3	3p24.3	uncharacterized LOC105376988	ncRNA	-	-	-	-	20201124	-
9606	105376989	LOC105376989	-	-	-	20	20q13.2	uncharacterized LOC105376989	ncRNA	-	-	-	-	20201124	-
9606	105376991	LOC105376991	-	-	-	3	3p24.3	uncharacterized LOC105376991	ncRNA	-	-	-	-	20201124	-
9606	105376992	LINC01742	-	-	HGNC:HGNC:52530|Ensembl:ENSG00000275852	20	20q13.32	long intergenic non-protein coding RNA 1742	ncRNA	LINC01742	long intergenic non-protein coding RNA 1742	O	-	20201124	-
9606	105376993	LOC105376993	-	-	-	3	3p24.3	uncharacterized LOC105376993	ncRNA	-	-	-	-	20201124	-
9606	105376995	LOC105376995	-	-	-	20	20q13.33	uncharacterized LOC105376995	ncRNA	-	-	-	-	20201124	-
9606	105376996	LOC105376996	-	-	-	20	20q13.33	uncharacterized LOC105376996	ncRNA	-	-	-	-	20201124	-
9606	105376997	RARB-AS1	-	-	HGNC:HGNC:54077	3	3p24.2	RARB antisense RNA 1	ncRNA	RARB-AS1	RARB antisense RNA 1	O	-	20201124	-
9606	105376998	LOC105376998	-	-	-	3	3p24.2	uncharacterized LOC105376998	ncRNA	-	-	-	-	20201124	-
9606	105377000	LOC105377000	-	-	-	3	3p24.2	uncharacterized LOC105377000	ncRNA	-	-	-	-	20201124	-
9606	105377001	LOC105377001	-	-	-	3	3p24.2	uncharacterized LOC105377001	ncRNA	-	-	-	-	20201124	-
9606	105377002	LOC105377002	-	-	-	3	3p24.2	uncharacterized LOC105377002	ncRNA	-	-	-	-	20201124	-
9606	105377003	LOC105377003	-	-	Ensembl:ENSG00000225386	3	3p24.1	uncharacterized LOC105377003	ncRNA	-	-	-	-	20201124	-
9606	105377004	LOC105377004	-	-	-	3	3p24.1	uncharacterized LOC105377004	ncRNA	-	-	-	-	20201124	-
9606	105377005	LOC105377005	-	-	-	3	3p24.1	uncharacterized LOC105377005	ncRNA	-	-	-	-	20201124	-
9606	105377006	LINC02084	-	-	HGNC:HGNC:52934	3	3p24.1	long intergenic non-protein coding RNA 2084	ncRNA	LINC02084	long intergenic non-protein coding RNA 2084	O	-	20201124	-
9606	105377007	LINC01980	-	-	HGNC:HGNC:52808|Ensembl:ENSG00000225548	3	3p24.1	long intergenic non-protein coding RNA 1980	ncRNA	LINC01980	long intergenic non-protein coding RNA 1980	O	-	20201124	-
9606	105377008	LOC105377008	-	-	-	3	3p24.1	uncharacterized LOC105377008	ncRNA	-	-	-	-	20201124	-
9606	105377009	LOC105377009	-	-	-	3	3p24.1	uncharacterized LOC105377009	ncRNA	-	-	-	-	20201124	-
9606	105377013	LOC105377013	-	-	-	3	3p24.1	uncharacterized LOC105377013	ncRNA	-	-	-	-	20201124	-
9606	105377015	LOC105377015	-	-	-	3	3p24.1	uncharacterized LOC105377015	ncRNA	-	-	-	-	20201124	-
9606	105377016	LOC105377016	-	-	-	3	3p24.1	uncharacterized LOC105377016	ncRNA	-	-	-	-	20201124	-
9606	105377017	LOC105377017	-	-	-	3	3p24.1	uncharacterized LOC105377017	ncRNA	-	-	-	-	20201124	-
9606	105377018	LOC105377018	-	-	-	3	3p23	uncharacterized LOC105377018	ncRNA	-	-	-	-	20201124	-
9606	105377019	LOC105377019	-	-	-	3	3p23	uncharacterized LOC105377019	ncRNA	-	-	-	-	20201124	-
9606	105377021	LOC105377021	-	-	-	3	3p22.3	uncharacterized LOC105377021	protein-coding	-	-	-	uncharacterized protein LOC105377021	20201124	-
9606	105377022	LOC105377022	-	-	-	3	3p22.3	uncharacterized LOC105377022	protein-coding	-	-	-	uncharacterized protein LOC105377022	20201124	-
9606	105377023	PDCD6IP-DT	-	-	HGNC:HGNC:55244	3	3p22.3	PDCD6IP divergent transcript	ncRNA	PDCD6IP-DT	PDCD6IP divergent transcript	O	-	20201124	-
9606	105377024	LOC105377024	-	-	-	3	3p22.3	uncharacterized LOC105377024	ncRNA	-	-	-	-	20201124	-
9606	105377029	LOC105377029	-	-	-	3	3p22.2	uncharacterized LOC105377029	ncRNA	-	-	-	-	20201124	-
9606	105377030	LOC105377030	-	-	-	3	3p22.2	uncharacterized LOC105377030	ncRNA	-	-	-	-	20201124	-
9606	105377031	LINC02033	-	-	HGNC:HGNC:52867|Ensembl:ENSG00000279727	3	3p22.2	long intergenic non-protein coding RNA 2033	ncRNA	LINC02033	long intergenic non-protein coding RNA 2033	O	-	20201124	-
9606	105377033	LOC105377033	-	-	-	3	3p22.2	uncharacterized LOC105377033	ncRNA	-	-	-	-	20201124	-
9606	105377034	LOC105377034	-	-	-	3	3p22.2	uncharacterized LOC105377034	ncRNA	-	-	-	-	20201124	-
9606	105377035	LOC105377035	-	-	-	3	3p22.2	uncharacterized LOC105377035	ncRNA	-	-	-	-	20201124	-
9606	105377037	LOC105377037	-	-	-	3	3p22.1	uncharacterized LOC105377037	ncRNA	-	-	-	-	20201124	-
9606	105377038	LOC105377038	-	-	-	3	3p22.1	uncharacterized LOC105377038	ncRNA	-	-	-	-	20201124	-
9606	105377039	LOC105377039	-	-	-	3	3p22.1	uncharacterized LOC105377039	ncRNA	-	-	-	-	20201124	-
9606	105377043	LOC105377043	-	-	-	3	3p22.1	uncharacterized LOC105377043	ncRNA	-	-	-	-	20201124	-
9606	105377045	LOC105377045	-	-	-	3	3p22.1	uncharacterized LOC105377045	ncRNA	-	-	-	-	20201124	-
9606	105377046	LOC105377046	-	-	-	3	3p22.1	uncharacterized LOC105377046	ncRNA	-	-	-	-	20201124	-
9606	105377048	LOC105377048	-	-	-	3	3p22.1	uncharacterized LOC105377048	ncRNA	-	-	-	-	20201124	-
9606	105377051	LOC105377051	-	-	-	3	3p22.1	uncharacterized LOC105377051	ncRNA	-	-	-	-	20201124	-
9606	105377052	LOC105377052	-	-	-	3	3p22.1	uncharacterized LOC105377052	ncRNA	-	-	-	-	20201124	-
9606	105377054	LOC105377054	-	-	-	3	3p21.33	uncharacterized LOC105377054	ncRNA	-	-	-	-	20201124	-
9606	105377055	LOC105377055	-	-	-	3	3p21.31	uncharacterized LOC105377055	ncRNA	-	-	-	-	20201124	-
9606	105377056	LOC105377056	-	-	-	3	3p21.31	uncharacterized LOC105377056	ncRNA	-	-	-	-	20201124	-
9606	105377061	LOC105377061	-	-	-	3	3p21.31	uncharacterized LOC105377061	ncRNA	-	-	-	-	20201124	-
9606	105377062	LOC105377062	-	-	-	3	3p21.31	uncharacterized LOC105377062	ncRNA	-	-	-	-	20201124	-
9606	105377063	LOC105377063	-	-	-	3	3p21.31	uncharacterized LOC105377063	ncRNA	-	-	-	-	20201124	-
9606	105377067	LOC105377067	-	-	-	3	3p21.31	uncharacterized LOC105377067	ncRNA	-	-	-	-	20201124	-
9606	105377068	LINC02009	-	-	HGNC:HGNC:52845|Ensembl:ENSG00000283646	3	3p21.31	long intergenic non-protein coding RNA 2009	ncRNA	LINC02009	long intergenic non-protein coding RNA 2009	O	-	20201124	-
9606	105377073	LOC105377073	-	-	-	3	3p21.31	uncharacterized LOC105377073	ncRNA	-	-	-	-	20201124	-
9606	105377074	LOC105377074	-	-	-	3	3p21.31	uncharacterized LOC105377074	ncRNA	-	-	-	-	20201124	-
9606	105377077	LOC105377077	-	-	-	3	3p21.31	uncharacterized LOC105377077	ncRNA	-	-	-	-	20201124	-
9606	105377082	LOC105377082	-	-	-	3	3p21.31	uncharacterized LOC105377082	ncRNA	-	-	-	-	20201124	-
9606	105377083	LOC105377083	-	-	-	3	3p21.31	uncharacterized LOC105377083	ncRNA	-	-	-	-	20201124	-
9606	105377085	LOC105377085	-	-	-	3	3p21.2	uncharacterized LOC105377085	ncRNA	-	-	-	-	20201124	-
9606	105377086	LOC105377086	-	-	-	3	3p21.2	uncharacterized LOC105377086	ncRNA	-	-	-	-	20201124	-
9606	105377087	LOC105377087	-	-	-	3	3p21.2	uncharacterized LOC105377087	ncRNA	-	-	-	-	20201124	-
9606	105377088	LOC105377088	-	-	-	3	3p21.2	uncharacterized LOC105377088	ncRNA	-	-	-	-	20201124	-
9606	105377091	LOC105377091	-	-	-	3	3p21.1	uncharacterized LOC105377091	ncRNA	-	-	-	-	20201124	-
9606	105377094	LOC105377094	-	-	-	3	3p21.1	uncharacterized LOC105377094	ncRNA	-	-	-	-	20201124	-
9606	105377095	LOC105377095	-	-	-	3	3p21.1	uncharacterized LOC105377095	ncRNA	-	-	-	-	20201124	-
9606	105377096	LINC02017	-	-	HGNC:HGNC:52852|Ensembl:ENSG00000243572	3	3p14.3	long intergenic non-protein coding RNA 2017	ncRNA	LINC02017	long intergenic non-protein coding RNA 2017	O	-	20201124	-
9606	105377097	LOC105377097	-	-	-	3	3p14.3	uncharacterized LOC105377097	ncRNA	-	-	-	-	20201124	-
9606	105377098	LINC02030	-	-	HGNC:HGNC:52864	3	3p14.3	long intergenic non-protein coding RNA 2030	ncRNA	LINC02030	long intergenic non-protein coding RNA 2030	O	-	20201124	-
9606	105377099	LOC105377099	-	-	-	3	3p14.3	uncharacterized LOC105377099	ncRNA	-	-	-	-	20201124	-
9606	105377100	LOC105377100	-	-	-	3	3p14.3	uncharacterized LOC105377100	ncRNA	-	-	-	-	20201124	-
9606	105377101	LOC105377101	-	-	-	3	3p14.3	uncharacterized LOC105377101	ncRNA	-	-	-	-	20201124	-
9606	105377102	LOC105377102	-	-	-	3	3p14.3	uncharacterized LOC105377102	ncRNA	-	-	-	-	20201124	-
9606	105377103	LOC105377103	-	-	-	3	3p14.3	uncharacterized LOC105377103	ncRNA	-	-	-	-	20201124	-
9606	105377104	LOC105377104	-	-	-	3	3p14.3	uncharacterized LOC105377104	ncRNA	-	-	-	-	20201124	-
9606	105377105	FLNB-AS1	-	-	HGNC:HGNC:40239|Ensembl:ENSG00000244161	3	3p14.3	FLNB antisense RNA 1	ncRNA	FLNB-AS1	FLNB antisense RNA 1	O	FLNB antisense RNA 1 (non-protein coding)	20201124	-
9606	105377106	LOC105377106	-	-	-	3	3p14.3	uncharacterized LOC105377106	ncRNA	-	-	-	-	20201124	-
9606	105377108	FAM3D-AS1	-	lnc-KCTD6-3	HGNC:HGNC:41276|Ensembl:ENSG00000244383	3	3p14.2	FAM3D antisense RNA 1	ncRNA	FAM3D-AS1	FAM3D antisense RNA 1	O	-	20201124	-
9606	105377109	LOC105377109	-	-	-	3	3p14.2	uncharacterized LOC105377109	ncRNA	-	-	-	-	20201124	-
9606	105377110	LOC105377110	-	-	-	3	3p14.2	uncharacterized LOC105377110	ncRNA	-	-	-	-	20201124	-
9606	105377111	LOC105377111	-	-	-	3	3p14.2	uncharacterized LOC105377111	ncRNA	-	-	-	-	20201124	-
9606	105377112	LOC105377112	-	-	-	3	3p14.2	uncharacterized LOC105377112	ncRNA	-	-	-	-	20201124	-
9606	105377113	LOC105377113	-	-	-	3	3p14.2	uncharacterized LOC105377113	ncRNA	-	-	-	-	20201124	-
9606	105377114	LOC105377114	-	-	-	3	3p14.2	uncharacterized LOC105377114	ncRNA	-	-	-	-	20201124	-
9606	105377115	LOC105377115	-	-	-	3	3p14.2	uncharacterized LOC105377115	ncRNA	-	-	-	-	20201124	-
9606	105377116	LOC105377116	-	-	-	3	3p14.2	uncharacterized LOC105377116	ncRNA	-	-	-	-	20201124	-
9606	105377119	LOC105377119	-	-	-	3	3p14.2	uncharacterized LOC105377119	ncRNA	-	-	-	-	20201124	-
9606	105377121	LOC105377121	-	-	-	3	3p14.1	uncharacterized LOC105377121	ncRNA	-	-	-	-	20201124	-
9606	105377123	LOC105377123	-	-	-	3	3p14.1	uncharacterized LOC105377123	ncRNA	-	-	-	-	20201124	-
9606	105377124	LOC105377124	-	-	-	3	3p14.1	uncharacterized LOC105377124	ncRNA	-	-	-	-	20201124	-
9606	105377125	LOC105377125	-	-	-	3	3p14.1	uncharacterized LOC105377125	ncRNA	-	-	-	-	20201124	-
9606	105377127	LOC105377127	-	-	-	3	3p14.1	uncharacterized LOC105377127	ncRNA	-	-	-	-	20201124	-
9606	105377128	LOC105377128	-	-	-	3	3p14.1	uncharacterized LOC105377128	ncRNA	-	-	-	-	20201124	-
9606	105377134	LOC105377134	-	-	-	21	21q11.2	uncharacterized LOC105377134	ncRNA	-	-	-	-	20201124	-
9606	105377136	LOC105377136	-	-	-	21	21q22.11	uncharacterized LOC105377136	ncRNA	-	-	-	-	20201124	-
9606	105377137	LOC105377137	-	-	-	21	21q22.3	uncharacterized LOC105377137	ncRNA	-	-	-	-	20201124	-
9606	105377138	LINC01678	-	-	HGNC:HGNC:52466	21	21q22.3	long intergenic non-protein coding RNA 1678	ncRNA	LINC01678	long intergenic non-protein coding RNA 1678	O	-	20201124	-
9606	105377139	LOC105377139	-	-	-	21	21q22.3	uncharacterized LOC105377139	ncRNA	-	-	-	-	20201124	-
9606	105377141	LOC105377141	-	-	-	3	3p14.1	uncharacterized LOC105377141	ncRNA	-	-	-	-	20201124	-
9606	105377142	LOC105377142	-	-	-	3	3p14.1	uncharacterized LOC105377142	ncRNA	-	-	-	-	20201124	-
9606	105377143	LOC105377143	-	-	-	3	3p14.1	uncharacterized LOC105377143	ncRNA	-	-	-	-	20201124	-
9606	105377144	LOC105377144	-	-	-	3	3p14.1	uncharacterized LOC105377144	ncRNA	-	-	-	-	20201124	-
9606	105377146	LOC105377146	-	-	Ensembl:ENSG00000286967	3	3p14.1	uncharacterized LOC105377146	ncRNA	-	-	-	-	20201124	-
9606	105377148	LOC105377148	-	-	-	3	3p14.1	uncharacterized LOC105377148	ncRNA	-	-	-	-	20201124	-
9606	105377151	LOC105377151	-	-	-	3	3p13	uncharacterized LOC105377151	ncRNA	-	-	-	-	20201124	-
9606	105377152	LOC105377152	-	-	-	3	3p13	uncharacterized LOC105377152	ncRNA	-	-	-	-	20201124	-
9606	105377155	LOC105377155	-	-	-	3	3p13	uncharacterized LOC105377155	ncRNA	-	-	-	-	20201124	-
9606	105377156	LOC105377156	-	-	-	3	3p13	uncharacterized LOC105377156	ncRNA	-	-	-	-	20201124	-
9606	105377157	LOC105377157	-	-	-	3	3p13	uncharacterized LOC105377157	ncRNA	-	-	-	-	20201124	-
9606	105377158	LOC105377158	-	-	-	3	3p13	uncharacterized LOC105377158	ncRNA	-	-	-	-	20201124	-
9606	105377159	LOC105377159	-	-	-	3	3p13	uncharacterized LOC105377159	ncRNA	-	-	-	-	20201124	-
9606	105377160	LOC105377160	-	-	-	3	3p13	uncharacterized LOC105377160	ncRNA	-	-	-	-	20201124	-
9606	105377161	LOC105377161	-	-	-	3	3p13	uncharacterized LOC105377161	ncRNA	-	-	-	-	20201124	-
9606	105377162	LOC105377162	-	-	-	3	3p13	uncharacterized LOC105377162	ncRNA	-	-	-	-	20201124	-
9606	105377164	LOC105377164	-	-	-	3	3p13	uncharacterized LOC105377164	ncRNA	-	-	-	-	20201124	-
9606	105377165	LINC02005	-	-	HGNC:HGNC:52839	3	3p13	long intergenic non-protein coding RNA 2005	ncRNA	LINC02005	long intergenic non-protein coding RNA 2005	O	-	20201124	-
9606	105377166	LOC105377166	-	-	-	3	3p12.3	uncharacterized LOC105377166	ncRNA	-	-	-	-	20201124	-
9606	105377167	LOC105377167	-	-	-	3	3p12.3	uncharacterized LOC105377167	ncRNA	-	-	-	-	20201124	-
9606	105377168	LOC105377168	-	-	-	3	3p12.3	uncharacterized LOC105377168	ncRNA	-	-	-	-	20201124	-
9606	105377171	LOC105377171	-	-	-	3	3p12.3	uncharacterized LOC105377171	ncRNA	-	-	-	-	20201124	-
9606	105377172	LINC02077	-	-	HGNC:HGNC:52925	3	3p12.3	long intergenic non-protein coding RNA 2077	ncRNA	LINC02077	long intergenic non-protein coding RNA 2077	O	-	20201124	-
9606	105377173	LOC105377173	-	-	-	3	3p12.3	uncharacterized LOC105377173	ncRNA	-	-	-	-	20201124	-
9606	105377174	LOC105377174	-	-	-	3	3p12.2	uncharacterized LOC105377174	ncRNA	-	-	-	-	20201124	-
9606	105377175	LINC02050	-	-	HGNC:HGNC:52890|Ensembl:ENSG00000242781	3	3p12.2	long intergenic non-protein coding RNA 2050	ncRNA	LINC02050	long intergenic non-protein coding RNA 2050	O	-	20201124	-
9606	105377176	LOC105377176	-	-	-	3	3p12.2	uncharacterized LOC105377176	ncRNA	-	-	-	-	20201124	-
9606	105377177	LOC105377177	-	-	Ensembl:ENSG00000286329	3	3p12.2	uncharacterized LOC105377177	ncRNA	-	-	-	-	20201124	-
9606	105377178	LOC105377178	-	-	-	3	3p12.2	uncharacterized LOC105377178	ncRNA	-	-	-	-	20201124	-
9606	105377179	LOC105377179	-	-	-	3	3p12.2	uncharacterized LOC105377179	ncRNA	-	-	-	-	20201124	-
9606	105377180	LINC02008	-	-	HGNC:HGNC:52844|Ensembl:ENSG00000239440	3	3p12.2	long intergenic non-protein coding RNA 2008	ncRNA	LINC02008	long intergenic non-protein coding RNA 2008	O	-	20201124	-
9606	105377181	LOC105377181	-	-	-	3	3p12.2	uncharacterized LOC105377181	ncRNA	-	-	-	-	20201124	-
9606	105377182	FAM247C	-	-	HGNC:HGNC:54928	22	22q11.21	family with sequence similarity 247 member C	ncRNA	FAM247C	family with sequence similarity 247 member C	O	-	20201124	-
9606	105377183	LOC105377183	-	-	-	3	3p12.2	uncharacterized LOC105377183	ncRNA	-	-	-	-	20201124	-
9606	105377186	LOC105377186	-	-	-	3	3p12.1	uncharacterized LOC105377186	ncRNA	-	-	-	-	20201124	-
9606	105377187	LOC105377187	-	-	-	3	3p12.1	uncharacterized LOC105377187	ncRNA	-	-	-	-	20201124	-
9606	105377188	LOC105377188	-	-	-	3	3p12.1	uncharacterized LOC105377188	ncRNA	-	-	-	-	20201124	-
9606	105377190	LOC105377190	-	-	-	22	22q11.21	uncharacterized LOC105377190	ncRNA	-	-	-	-	20201124	-
9606	105377191	LOC105377191	-	-	-	22	22q11.21	uncharacterized LOC105377191	ncRNA	-	-	-	-	20201124	-
9606	105377192	LINC02025	-	-	HGNC:HGNC:52860|Ensembl:ENSG00000242339	3	3p12.1	long intergenic non-protein coding RNA 2025	ncRNA	LINC02025	long intergenic non-protein coding RNA 2025	O	-	20201124	-
9606	105377193	LOC105377193	-	-	-	3	3p12.1	uncharacterized LOC105377193	ncRNA	-	-	-	-	20201124	-
9606	105377196	LOC105377196	-	-	-	3	3p12.1	uncharacterized LOC105377196	ncRNA	-	-	-	-	20201124	-
9606	105377198	LOC105377198	-	-	-	3	3p11.2	uncharacterized LOC105377198	ncRNA	-	-	-	-	20201124	-
9606	105377199	LOC105377199	-	-	-	22	22q12.3	uncharacterized LOC105377199	ncRNA	-	-	-	-	20201124	-
9606	105377202	LOC105377202	-	-	-	3	3p11.1	uncharacterized LOC105377202	ncRNA	-	-	-	-	20201124	-
9606	105377203	LOC105377203	-	-	-	22	22q13.2	uncharacterized LOC105377203	ncRNA	-	-	-	-	20201124	-
9606	105377205	LOC105377205	-	-	-	22	22q13.33	uncharacterized LOC105377205	ncRNA	-	-	-	-	20201124	-
9606	105377207	LOC105377207	-	-	-	3	3p12.3	uncharacterized LOC105377207	ncRNA	-	-	-	-	20201124	-
9606	105377208	LOC105377208	-	-	-	X	Xp11.22	uncharacterized LOC105377208	ncRNA	-	-	-	-	20201124	-
9606	105377209	LOC105377209	-	-	Ensembl:ENSG00000287215	X	Xp11.22	uncharacterized LOC105377209	ncRNA	-	-	-	-	20201124	-
9606	105377211	LOC105377211	-	-	-	X	Xq11.1	uncharacterized LOC105377211	ncRNA	-	-	-	-	20201124	-
9606	105377212	LOC105377212	-	-	-	X	Xq11.1	uncharacterized LOC105377212	ncRNA	-	-	-	-	20201124	-
9606	105377213	LOC105377213	-	-	Ensembl:ENSG00000214915	X	Xq28	uncharacterized LOC105377213	ncRNA	-	-	-	XX-FW80269A6.1	20201124	-
9606	105377217	LOC105377217	-	-	-	Y	Yq11.222	uncharacterized LOC105377217	ncRNA	-	-	-	-	20201124	-
9606	105377218	LOC105377218	-	-	-	Y	Yq11.222	uncharacterized LOC105377218	ncRNA	-	-	-	-	20201124	-
9606	105377219	LOC105377219	-	-	-	Y	Yq11.222	uncharacterized LOC105377219	ncRNA	-	-	-	-	20201124	-
9606	105377220	LOC105377220	-	-	-	Y	Yq11.222	uncharacterized LOC105377220	ncRNA	-	-	-	-	20201124	-
9606	105377223	LOC105377223	-	-	-	Y	Yq11.222	uncharacterized LOC105377223	ncRNA	-	-	-	-	20201124	-
9606	105377224	LOC105377224	-	-	Ensembl:ENSG00000288049	Y	Yq11.223	uncharacterized LOC105377224	ncRNA	-	-	-	-	20201124	-
9606	105377225	LOC105377225	-	-	-	Y	Yq11.223	uncharacterized LOC105377225	ncRNA	-	-	-	-	20201124	-
9606	105377227	LOC105377227	-	-	-	Y	Yp11.2	uncharacterized LOC105377227	ncRNA	-	-	-	-	20201124	-
9606	105377229	LOC105377229	-	-	-	Y	Yp11.2	uncharacterized LOC105377229	ncRNA	-	-	-	-	20201124	-
9606	105377230	LOC105377230	-	-	-	Y	Yp11.2	uncharacterized LOC105377230	ncRNA	-	-	-	-	20201124	-
9606	105377231	LOC105377231	-	-	-	Y	Yp11.2	uncharacterized LOC105377231	ncRNA	-	-	-	-	20201124	-
9606	105377232	LOC105377232	-	-	-	Y	Yp11.2	uncharacterized LOC105377232	ncRNA	-	-	-	-	20201124	-
9606	105377234	LOC105377234	-	-	-	Y	Yp11.2	uncharacterized LOC105377234	ncRNA	-	-	-	-	20201124	-
9606	105377235	LOC105377235	-	-	-	Y	Yp11.2	uncharacterized LOC105377235	ncRNA	-	-	-	-	20201124	-
9606	105377236	LOC105377236	-	-	-	Y	Yq11.223	uncharacterized LOC105377236	ncRNA	-	-	-	-	20201124	-
9606	105377237	LOC105377237	-	-	-	Y	Yq11.223	uncharacterized LOC105377237	ncRNA	-	-	-	-	20201124	-
9606	105377238	LOC105377238	-	-	-	Y	Yq11.223	uncharacterized LOC105377238	ncRNA	-	-	-	-	20201124	-
9606	105377239	LOC105377239	-	-	-	Y	Yq11.223	uncharacterized LOC105377239	ncRNA	-	-	-	-	20201124	-
9606	105377240	REREP1Y	-	-	HGNC:HGNC:38795	Y	Yq11.223	arginine-glutamic acid dipeptide repeats pseudogene 1 Y-linked	pseudo	REREP1Y	arginine-glutamic acid dipeptide repeats pseudogene 1 Y-linked	O	arginine-glutamic acid dipeptide (RE) repeats pseudogene 1, Y-linked	20201124	-
9606	105377241	LOC105377241	-	-	-	Y	Yq11.23	uncharacterized LOC105377241	ncRNA	-	-	-	-	20201124	-
9606	105377242	LOC105377242	-	-	-	Y	Yq11.23	uncharacterized LOC105377242	ncRNA	-	-	-	-	20201124	-
9606	105377243	REREP2Y	-	-	HGNC:HGNC:38796	Y	Yq11.23	arginine-glutamic acid dipeptide repeats pseudogene 2 Y-linked	pseudo	REREP2Y	arginine-glutamic acid dipeptide repeats pseudogene 2 Y-linked	O	arginine-glutamic acid dipeptide (RE) repeats pseudogene 2, Y-linked	20201124	-
9606	105377244	LOC105377244	-	-	-	Y	Yq11.23	uncharacterized LOC105377244	ncRNA	-	-	-	-	20201124	-
9606	105377245	LINC02619	-	-	HGNC:HGNC:54094|Ensembl:ENSG00000249382	4	4q13.1	long intergenic non-protein coding RNA 2619	ncRNA	LINC02619	long intergenic non-protein coding RNA 2619	O	-	20201124	-
9606	105377246	LOC105377246	-	-	-	4	4q13.1	uncharacterized LOC105377246	ncRNA	-	-	-	-	20201124	-
9606	105377247	LINC02429	-	-	HGNC:HGNC:53360|Ensembl:ENSG00000251266	4	4q13.1	long intergenic non-protein coding RNA 2429	ncRNA	LINC02429	long intergenic non-protein coding RNA 2429	O	-	20201124	-
9606	105377248	LINC02496	-	-	HGNC:HGNC:53480	4	4q13.1	long intergenic non-protein coding RNA 2496	ncRNA	LINC02496	long intergenic non-protein coding RNA 2496	O	-	20201124	-
9606	105377249	LINC02271	-	-	HGNC:HGNC:53186|Ensembl:ENSG00000240152	4	4q13.1	long intergenic non-protein coding RNA 2271	ncRNA	LINC02271	long intergenic non-protein coding RNA 2271	O	-	20201124	-
9606	105377253	LOC105377253	-	-	-	4	4q13.1	uncharacterized LOC105377253	ncRNA	-	-	-	-	20201124	-
9606	105377254	LOC105377254	-	-	-	4	4q13.1	uncharacterized LOC105377254	ncRNA	-	-	-	-	20201124	-
9606	105377255	LOC105377255	-	-	-	4	4q13.1	uncharacterized LOC105377255	ncRNA	-	-	-	-	20201124	-
9606	105377256	LINC02835	-	lncMER52A	HGNC:HGNC:54369|Ensembl:ENSG00000285711	4	4q13.1	long intergenic non-protein coding RNA 2835	ncRNA	LINC02835	long intergenic non-protein coding RNA 2835	O	liver cancer-specific oncogenic long non-coding RNA transcribed by MER52A LTR retrotransposon of the ERV1 class	20201124	-
9606	105377258	LOC105377258	-	-	-	4	4q13.2	uncharacterized LOC105377258	ncRNA	-	-	-	-	20201124	-
9606	105377259	LOC105377259	-	-	-	4	4q13.2	uncharacterized LOC105377259	ncRNA	-	-	-	-	20201124	-
9606	105377260	LOC105377260	-	-	-	4	4q13.2	uncharacterized LOC105377260	ncRNA	-	-	-	-	20201124	-
9606	105377261	LOC105377261	-	-	-	4	4q13.2	uncharacterized LOC105377261	ncRNA	-	-	-	-	20201124	-
9606	105377262	LOC105377262	-	-	-	4	4q13.2	uncharacterized LOC105377262	ncRNA	-	-	-	-	20201124	-
9606	105377265	LOC105377265	-	-	-	4	4q13.2	uncharacterized LOC105377265	ncRNA	-	-	-	-	20201124	-
9606	105377267	LOC105377267	-	-	Ensembl:ENSG00000250696	4	4q13.2	uncharacterized LOC105377267	ncRNA	-	-	-	-	20201124	-
9606	105377269	LOC105377269	-	-	-	4	4q13.3	uncharacterized LOC105377269	ncRNA	-	-	-	-	20201124	-
9606	105377270	LOC105377270	-	-	-	4	4q13.3	uncharacterized LOC105377270	ncRNA	-	-	-	-	20201124	-
9606	105377271	LOC105377271	-	-	-	4	4q13.3	uncharacterized LOC105377271	ncRNA	-	-	-	-	20201124	-
9606	105377272	LOC105377272	-	-	-	4	4q13.3	uncharacterized LOC105377272	ncRNA	-	-	-	-	20201124	-
9606	105377273	LOC105377273	-	-	-	4	4q13.3	uncharacterized LOC105377273	ncRNA	-	-	-	-	20201124	-
9606	105377275	LOC105377275	-	-	-	4	4q13.3	uncharacterized LOC105377275	ncRNA	-	-	-	-	20201124	-
9606	105377276	LOC105377276	-	-	-	4	4q13.3	uncharacterized LOC105377276	ncRNA	-	-	-	-	20201124	-
9606	105377277	LOC105377277	-	-	-	4	4q13.3	uncharacterized LOC105377277	ncRNA	-	-	-	-	20201124	-
9606	105377278	LOC105377278	-	-	-	4	4q13.3	uncharacterized LOC105377278	ncRNA	-	-	-	-	20201124	-
9606	105377280	LOC105377280	-	-	-	4	4q13.3	uncharacterized LOC105377280	ncRNA	-	-	-	-	20201124	-
9606	105377282	LOC105377282	-	-	-	4	4q13.3	uncharacterized LOC105377282	ncRNA	-	-	-	-	20201124	-
9606	105377283	LINC02562	-	-	HGNC:HGNC:53602	4	4q13.3	long intergenic non-protein coding RNA 2562	ncRNA	LINC02562	long intergenic non-protein coding RNA 2562	O	-	20201124	-
9606	105377284	LOC105377284	-	-	-	4	4q21.1	uncharacterized LOC105377284	ncRNA	-	-	-	-	20201124	-
9606	105377285	LOC105377285	-	-	-	4	4q21.1	uncharacterized LOC105377285	ncRNA	-	-	-	-	20201124	-
9606	105377286	LOC105377286	-	-	-	4	4q21.1	uncharacterized LOC105377286	ncRNA	-	-	-	-	20201124	-
9606	105377289	SHROOM3-AS1	-	-	HGNC:HGNC:41265	4	4q21.1	SHROOM3 antisense RNA 1	ncRNA	SHROOM3-AS1	SHROOM3 antisense RNA 1	O	-	20201124	-
9606	105377290	LOC105377290	-	-	-	4	4q21.1	uncharacterized LOC105377290	ncRNA	-	-	-	-	20201124	-
9606	105377291	LOC105377291	-	-	-	4	4q21.1	uncharacterized LOC105377291	ncRNA	-	-	-	-	20201124	-
9606	105377294	LOC105377294	-	-	-	4	4q21.1	uncharacterized LOC105377294	ncRNA	-	-	-	-	20201124	-
9606	105377295	LOC105377295	-	-	-	4	4q21.1	uncharacterized LOC105377295	ncRNA	-	-	-	-	20201124	-
9606	105377296	LOC105377296	-	-	-	4	4q21.1	uncharacterized LOC105377296	ncRNA	-	-	-	-	20201124	-
9606	105377297	LOC105377297	-	-	-	4	4q21.1	uncharacterized LOC105377297	ncRNA	-	-	-	-	20201124	-
9606	105377299	LOC105377299	-	-	-	4	4q21.21	uncharacterized LOC105377299	ncRNA	-	-	-	-	20201124	-
9606	105377300	LOC105377300	-	-	-	4	4q21.21	uncharacterized LOC105377300	ncRNA	-	-	-	-	20201124	-
9606	105377301	LINC02469	-	-	HGNC:HGNC:53408	4	4q21.21	long intergenic non-protein coding RNA 2469	ncRNA	LINC02469	long intergenic non-protein coding RNA 2469	O	-	20201124	-
9606	105377302	LOC105377302	-	-	-	4	4q21.21	uncharacterized LOC105377302	ncRNA	-	-	-	-	20201124	-
9606	105377303	LOC105377303	-	-	-	4	4q21.21	uncharacterized LOC105377303	ncRNA	-	-	-	-	20201124	-
9606	105377305	LOC105377305	-	-	-	4	4q21.21	uncharacterized LOC105377305	ncRNA	-	-	-	-	20201124	-
9606	105377306	LOC105377306	-	-	-	4	4q21.21-q21.22	uncharacterized LOC105377306	ncRNA	-	-	-	-	20201124	-
9606	105377307	VAMP9P	-	-	HGNC:HGNC:53817|Ensembl:ENSG00000284516	4	4q21.22	vesicle associated membrane protein 9, pseudogene	pseudo	VAMP9P	vesicle associated membrane protein 9, pseudogene	O	TCONS_00008138	20201124	-
9606	105377308	LOC105377308	-	-	-	4	4q21.22	uncharacterized LOC105377308	ncRNA	-	-	-	-	20201124	-
9606	105377310	LOC105377310	-	-	-	4	4q21.22	syncytin-1-like	protein-coding	-	-	-	syncytin-1-like	20201124	-
9606	105377313	LOC105377313	-	-	-	4	4q21.23	uncharacterized LOC105377313	ncRNA	-	-	-	-	20201124	-
9606	105377315	LOC105377315	-	-	-	4	4q21.23	uncharacterized LOC105377315	ncRNA	-	-	-	-	20201124	-
9606	105377319	LOC105377319	-	-	-	4	4q21.23	uncharacterized LOC105377319	ncRNA	-	-	-	-	20201124	-
9606	105377320	LOC105377320	-	-	-	4	4q21.3	uncharacterized LOC105377320	ncRNA	-	-	-	-	20201124	-
9606	105377321	LOC105377321	-	-	-	4	4q22.1	uncharacterized LOC105377321	ncRNA	-	-	-	-	20201124	-
9606	105377323	LOC105377323	-	-	-	4	4q22.1	uncharacterized LOC105377323	ncRNA	-	-	-	-	20201124	-
9606	105377324	LOC105377324	-	-	-	4	4q22.1	uncharacterized LOC105377324	ncRNA	-	-	-	-	20201124	-
9606	105377326	LOC105377326	-	-	-	4	4q22.1	uncharacterized LOC105377326	ncRNA	-	-	-	-	20201124	-
9606	105377327	LOC105377327	-	-	-	4	4q22.1	uncharacterized LOC105377327	ncRNA	-	-	-	-	20201124	-
9606	105377328	LOC105377328	-	-	-	4	4q22.1	uncharacterized LOC105377328	ncRNA	-	-	-	-	20201124	-
9606	105377329	LOC105377329	-	-	-	4	4q22.1	uncharacterized LOC105377329	ncRNA	-	-	-	-	20201124	-
9606	105377331	LOC105377331	-	-	-	4	4q22.1	uncharacterized LOC105377331	ncRNA	-	-	-	-	20201124	-
9606	105377335	UNC5C-AS1	-	-	HGNC:HGNC:55246	4	4q22.3	UNC5C antisense RNA 1	ncRNA	UNC5C-AS1	UNC5C antisense RNA 1	O	-	20201124	-
9606	105377337	LOC105377337	-	-	-	4	4q22.3	uncharacterized LOC105377337	ncRNA	-	-	-	-	20201124	-
9606	105377338	LINC02267	-	-	HGNC:HGNC:53181	4	4q22.3	long intergenic non-protein coding RNA 2267	ncRNA	LINC02267	long intergenic non-protein coding RNA 2267	O	-	20201124	-
9606	105377340	LOC105377340	-	-	-	4	4q23	uncharacterized LOC105377340	ncRNA	-	-	-	-	20201124	-
9606	105377342	TSPAN5-DT	-	-	HGNC:HGNC:55389	4	4q23	TSPAN5 divergent transcript	ncRNA	TSPAN5-DT	TSPAN5 divergent transcript	O	-	20201220	-
9606	105377343	LOC105377343	-	-	-	4	4q23	uncharacterized LOC105377343	ncRNA	-	-	-	-	20201124	-
9606	105377345	LOC105377345	-	-	-	4	4q24	uncharacterized LOC105377345	ncRNA	-	-	-	-	20201124	-
9606	105377347	LOC105377347	-	-	-	4	4q24	uncharacterized LOC105377347	ncRNA	-	-	-	-	20201124	-
9606	105377348	UBE2D3-AS1	-	-	HGNC:HGNC:54095|Ensembl:ENSG00000246560	4	4q24	UBE2D3 antisense RNA 1	ncRNA	UBE2D3-AS1	UBE2D3 antisense RNA 1	O	-	20201124	-
9606	105377349	LINC02503	-	-	HGNC:HGNC:53492	4	4q24	long intergenic non-protein coding RNA 2503	ncRNA	LINC02503	long intergenic non-protein coding RNA 2503	O	-	20201124	-
9606	105377350	LOC105377350	-	-	-	4	4q24	uncharacterized LOC105377350	ncRNA	-	-	-	-	20201124	-
9606	105377351	LOC105377351	-	-	-	4	4q24	uncharacterized LOC105377351	ncRNA	-	-	-	-	20201124	-
9606	105377352	LOC105377352	-	-	-	4	4q24	uncharacterized LOC105377352	ncRNA	-	-	-	-	20201124	-
9606	105377355	LINC02173	-	-	HGNC:HGNC:53035|Ensembl:ENSG00000249613	4	4q24	long intergenic non-protein coding RNA 2173	ncRNA	LINC02173	long intergenic non-protein coding RNA 2173	O	-	20201124	-
9606	105377356	LOC105377356	-	-	-	4	4q24-q25	uncharacterized LOC105377356	ncRNA	-	-	-	-	20201124	-
9606	105377357	LOC105377357	-	-	-	4	4q25	uncharacterized LOC105377357	ncRNA	-	-	-	-	20201124	-
9606	105377358	LOC105377358	-	-	-	4	4q25	uncharacterized LOC105377358	ncRNA	-	-	-	-	20201124	-
9606	105377359	LOC105377359	-	-	-	4	4q25	uncharacterized LOC105377359	ncRNA	-	-	-	-	20201124	-
9606	105377362	LOC105377362	-	-	-	4	4q25	uncharacterized LOC105377362	ncRNA	-	-	-	-	20201124	-
9606	105377363	LOC105377363	-	-	-	4	4q25	uncharacterized LOC105377363	ncRNA	-	-	-	-	20201124	-
9606	105377364	LOC105377364	-	-	-	4	4q25	uncharacterized LOC105377364	ncRNA	-	-	-	-	20201124	-
9606	105377365	LOC105377365	-	-	-	4	4q25	uncharacterized LOC105377365	ncRNA	-	-	-	-	20201124	-
9606	105377366	LOC105377366	-	-	-	4	4q25	uncharacterized LOC105377366	ncRNA	-	-	-	-	20201124	-
9606	105377367	LOC105377367	-	-	-	4	4q25	uncharacterized LOC105377367	ncRNA	-	-	-	-	20201124	-
9606	105377369	LOC105377369	-	-	-	4	4q25	uncharacterized LOC105377369	ncRNA	-	-	-	-	20201124	-
9606	105377370	LOC105377370	-	-	-	4	4q25	uncharacterized LOC105377370	ncRNA	-	-	-	-	20201124	-
9606	105377372	NEUROG2-AS1	-	-	HGNC:HGNC:40656	4	4q25	NEUROG2 and ZGRF1 antisense RNA 1	ncRNA	NEUROG2-AS1	NEUROG2 and ZGRF1 antisense RNA 1	O	-	20201124	-
9606	105377373	ANK2-AS1	-	-	HGNC:HGNC:40076	4	4q25	ANK2 antisense RNA 1	ncRNA	ANK2-AS1	ANK2 antisense RNA 1	O	-	20201124	-
9606	105377374	LOC105377374	-	-	-	4	4q26	uncharacterized LOC105377374	ncRNA	-	-	-	-	20201124	-
9606	105377375	LOC105377375	-	-	-	4	4q26	uncharacterized LOC105377375	ncRNA	-	-	-	-	20201124	-
9606	105377376	LOC105377376	-	-	-	4	4q26	uncharacterized LOC105377376	ncRNA	-	-	-	-	20201124	-
9606	105377378	LOC105377378	-	-	-	4	4q26	uncharacterized LOC105377378	ncRNA	-	-	-	-	20201124	-
9606	105377379	LOC105377379	-	-	-	4	4q26	uncharacterized LOC105377379	ncRNA	-	-	-	-	20201124	-
9606	105377380	LOC105377380	-	-	-	4	4q26	uncharacterized LOC105377380	ncRNA	-	-	-	-	20201124	-
9606	105377382	LOC105377382	-	-	-	4	4q26	uncharacterized LOC105377382	ncRNA	-	-	-	-	20201124	-
9606	105377383	LOC105377383	-	-	-	4	4q26	uncharacterized LOC105377383	ncRNA	-	-	-	-	20201124	-
9606	105377384	LOC105377384	-	-	-	4	4q26	uncharacterized LOC105377384	ncRNA	-	-	-	-	20201124	-
9606	105377385	LOC105377385	-	-	-	4	4q26	uncharacterized LOC105377385	ncRNA	-	-	-	-	20201124	-
9606	105377387	LOC105377387	-	-	-	4	4q26	uncharacterized LOC105377387	ncRNA	-	-	-	-	20201124	-
9606	105377388	LOC105377388	-	-	-	4	4q26	uncharacterized LOC105377388	ncRNA	-	-	-	-	20201124	-
9606	105377389	LINC02262	-	-	HGNC:HGNC:53174|Ensembl:ENSG00000224932	4	4q26	long intergenic non-protein coding RNA 2262	ncRNA	LINC02262	long intergenic non-protein coding RNA 2262	O	-	20201124	-
9606	105377390	LINC02263	-	-	HGNC:HGNC:53175|Ensembl:ENSG00000228358	4	4q26	long intergenic non-protein coding RNA 2263	ncRNA	LINC02263	long intergenic non-protein coding RNA 2263	O	-	20201124	-
9606	105377391	LINC02264	-	-	HGNC:HGNC:53176|Ensembl:ENSG00000229565	4	4q26	long intergenic non-protein coding RNA 2264	ncRNA	LINC02264	long intergenic non-protein coding RNA 2264	O	-	20201124	-
9606	105377392	LOC105377392	-	-	-	4	4q26	uncharacterized LOC105377392	ncRNA	-	-	-	-	20201124	-
9606	105377393	LOC105377393	-	-	-	4	4q26	uncharacterized LOC105377393	ncRNA	-	-	-	-	20201124	-
9606	105377394	LOC105377394	-	-	-	4	4q26	uncharacterized LOC105377394	ncRNA	-	-	-	-	20201124	-
9606	105377395	LOC105377395	-	-	-	4	4q26	uncharacterized LOC105377395	ncRNA	-	-	-	-	20201124	-
9606	105377396	LOC105377396	-	-	-	4	4q26	uncharacterized LOC105377396	ncRNA	-	-	-	-	20201124	-
9606	105377397	LOC105377397	-	-	-	4	4q26	uncharacterized LOC105377397	ncRNA	-	-	-	-	20201124	-
9606	105377399	LOC105377399	-	-	-	4	4q27	uncharacterized LOC105377399	ncRNA	-	-	-	-	20201124	-
9606	105377400	LOC105377400	-	-	-	4	4q27	uncharacterized LOC105377400	ncRNA	-	-	-	-	20201124	-
9606	105377401	LOC105377401	-	-	-	4	4q27	uncharacterized LOC105377401	ncRNA	-	-	-	-	20201124	-
9606	105377402	LOC105377402	-	-	-	4	4q27	uncharacterized LOC105377402	ncRNA	-	-	-	-	20201124	-
9606	105377404	LOC105377404	-	-	-	4	4q28.1	uncharacterized LOC105377404	ncRNA	-	-	-	-	20201124	-
9606	105377405	LOC105377405	-	-	-	4	4q28.1	uncharacterized LOC105377405	ncRNA	-	-	-	-	20201124	-
9606	105377406	LOC105377406	-	-	-	4	4q28.1	uncharacterized LOC105377406	ncRNA	-	-	-	-	20201124	-
9606	105377407	LOC105377407	-	-	-	4	4q28.1	uncharacterized LOC105377407	ncRNA	-	-	-	CTD-2325B11.1	20201124	-
9606	105377408	LOC105377408	-	-	-	4	4q28.1	uncharacterized LOC105377408	ncRNA	-	-	-	-	20201124	-
9606	105377409	LOC105377409	-	-	-	4	4q28.1	uncharacterized LOC105377409	ncRNA	-	-	-	-	20201124	-
9606	105377410	LOC105377410	-	-	-	4	4q28.1	uncharacterized LOC105377410	ncRNA	-	-	-	-	20201124	-
9606	105377411	LOC105377411	-	-	-	4	4q28.1	uncharacterized LOC105377411	ncRNA	-	-	-	-	20201124	-
9606	105377412	LOC105377412	-	-	-	4	4q28.1	uncharacterized LOC105377412	ncRNA	-	-	-	-	20201124	-
9606	105377413	LOC105377413	-	-	-	4	4q28.1	uncharacterized LOC105377413	ncRNA	-	-	-	-	20201124	-
9606	105377414	LOC105377414	-	-	-	4	4q28.1	uncharacterized LOC105377414	ncRNA	-	-	-	-	20201124	-
9606	105377416	LOC105377416	-	-	-	4	4q28.2	uncharacterized LOC105377416	ncRNA	-	-	-	-	20201124	-
9606	105377417	LOC105377417	-	-	-	4	4q28.2	uncharacterized LOC105377417	ncRNA	-	-	-	-	20201124	-
9606	105377418	LOC105377418	-	-	-	4	4q28.2	uncharacterized LOC105377418	ncRNA	-	-	-	-	20201124	-
9606	105377420	LINC02479	-	-	HGNC:HGNC:53453	4	4q28.3	long intergenic non-protein coding RNA 2479	ncRNA	LINC02479	long intergenic non-protein coding RNA 2479	O	-	20201124	-
9606	105377422	LOC105377422	-	-	-	4	4q28.3	uncharacterized LOC105377422	ncRNA	-	-	-	-	20201124	-
9606	105377423	LOC105377423	-	-	-	4	4q28.3	uncharacterized LOC105377423	ncRNA	-	-	-	-	20201124	-
9606	105377424	LINC02377	-	-	HGNC:HGNC:53300	4	4q28.3	long intergenic non-protein coding RNA 2377	ncRNA	LINC02377	long intergenic non-protein coding RNA 2377	O	-	20201124	-
9606	105377425	LOC105377425	-	-	-	4	4q28.3	uncharacterized LOC105377425	ncRNA	-	-	-	-	20201124	-
9606	105377428	LOC105377428	-	-	-	4	4q28.3	uncharacterized LOC105377428	ncRNA	-	-	-	-	20201124	-
9606	105377431	LOC105377431	-	-	-	4	4q28.3	uncharacterized LOC105377431	ncRNA	-	-	-	-	20201124	-
9606	105377432	LOC105377432	-	-	-	4	4q28.3	uncharacterized LOC105377432	ncRNA	-	-	-	-	20201124	-
9606	105377434	LINC02462	-	-	HGNC:HGNC:53399	4	4q28.3	long intergenic non-protein coding RNA 2462	ncRNA	LINC02462	long intergenic non-protein coding RNA 2462	O	-	20201124	-
9606	105377436	LOC105377436	-	-	-	4	4q28.3	uncharacterized LOC105377436	ncRNA	-	-	-	-	20201124	-
9606	105377437	LOC105377437	-	-	-	4	4q28.3	uncharacterized LOC105377437	ncRNA	-	-	-	-	20201124	-
9606	105377438	LOC105377438	-	-	-	4	4q28.3	uncharacterized LOC105377438	ncRNA	-	-	-	-	20201124	-
9606	105377439	LINC02485	-	-	HGNC:HGNC:53460	4	4q28.3	long intergenic non-protein coding RNA 2485	ncRNA	LINC02485	long intergenic non-protein coding RNA 2485	O	-	20201124	-
9606	105377441	LINC02511	-	-	HGNC:HGNC:53500|Ensembl:ENSG00000248869	4	4q28.3	long intergenic non-protein coding RNA 2511	ncRNA	LINC02511	long intergenic non-protein coding RNA 2511	O	-	20201124	-
9606	105377442	LOC105377442	-	-	-	4	4q28.3	uncharacterized LOC105377442	ncRNA	-	-	-	-	20201124	-
9606	105377443	LINC02172	-	-	HGNC:HGNC:53034|Ensembl:ENSG00000251632	4	4q28.3	long intergenic non-protein coding RNA 2172	ncRNA	LINC02172	long intergenic non-protein coding RNA 2172	O	-	20201124	-
9606	105377444	LOC105377444	-	-	-	4	4q28.3	uncharacterized LOC105377444	ncRNA	-	-	-	-	20201124	-
9606	105377445	LOC105377445	-	-	-	4	4q28.3	uncharacterized LOC105377445	ncRNA	-	-	-	-	20201124	-
9606	105377446	LINC00498	-	-	HGNC:HGNC:43435	4	4q28.3	long intergenic non-protein coding RNA 498	ncRNA	LINC00498	long intergenic non-protein coding RNA 498	O	-	20201124	-
9606	105377447	LOC105377447	-	-	-	4	4q28.3	uncharacterized LOC105377447	ncRNA	-	-	-	-	20201124	-
9606	105377448	LOC105377448	-	-	Ensembl:ENSG00000250195	4	4q31.1	uncharacterized LOC105377448	ncRNA	-	-	-	-	20201124	-
9606	105377449	LOC105377449	-	-	-	4	4q31.1	uncharacterized LOC105377449	ncRNA	-	-	-	-	20201124	-
9606	105377451	LOC105377451	-	-	-	4	4q31.1	uncharacterized LOC105377451	ncRNA	-	-	-	-	20201124	-
9606	105377452	LOC105377452	-	-	-	4	4q31.1	uncharacterized LOC105377452	ncRNA	-	-	-	-	20201124	-
9606	105377456	LINC02276	-	-	HGNC:HGNC:53192	4	4q31.21	long intergenic non-protein coding RNA 2276	ncRNA	LINC02276	long intergenic non-protein coding RNA 2276	O	-	20201124	-
9606	105377457	LOC105377457	-	-	-	4	4q31.21	uncharacterized LOC105377457	ncRNA	-	-	-	-	20201124	-
9606	105377458	LOC105377458	-	-	-	4	4q31.21	uncharacterized LOC105377458	ncRNA	-	-	-	-	20201124	-
9606	105377459	LOC105377459	-	-	-	4	4q31.21	uncharacterized LOC105377459	ncRNA	-	-	-	-	20201124	-
9606	105377460	LOC105377460	-	-	-	4	4q31.21	uncharacterized LOC105377460	ncRNA	-	-	-	-	20201124	-
9606	105377461	LOC105377461	-	-	-	4	4q31.21	uncharacterized LOC105377461	ncRNA	-	-	-	-	20201124	-
9606	105377462	LOC105377462	-	-	-	4	4q31.21	uncharacterized LOC105377462	ncRNA	-	-	-	-	20201124	-
9606	105377465	LOC105377465	-	-	-	4	4q31.21	uncharacterized LOC105377465	ncRNA	-	-	-	-	20201124	-
9606	105377466	LINC02266	-	-	HGNC:HGNC:53180|Ensembl:ENSG00000272727	4	4q31.21	long intergenic non-protein coding RNA 2266	ncRNA	LINC02266	long intergenic non-protein coding RNA 2266	O	-	20201124	-
9606	105377467	LINC02491	-	-	HGNC:HGNC:53475	4	4q31.21	long intergenic non-protein coding RNA 2491	ncRNA	LINC02491	long intergenic non-protein coding RNA 2491	O	-	20201124	-
9606	105377468	LOC105377468	-	-	-	4	4q31.22	uncharacterized LOC105377468	ncRNA	-	-	-	-	20201124	-
9606	105377469	LOC105377469	-	-	-	4	4q31.22	uncharacterized LOC105377469	ncRNA	-	-	-	-	20201124	-
9606	105377470	LOC105377470	-	-	-	4	4q31.22	uncharacterized LOC105377470	ncRNA	-	-	-	-	20201124	-
9606	105377472	LOC105377472	-	-	-	4	4q31.22	uncharacterized LOC105377472	ncRNA	-	-	-	-	20201124	-
9606	105377473	LOC105377473	-	-	-	4	4q31.22	uncharacterized LOC105377473	ncRNA	-	-	-	-	20201124	-
9606	105377474	LOC105377474	-	-	-	4	4q31.22	uncharacterized LOC105377474	ncRNA	-	-	-	-	20201124	-
9606	105377475	LOC105377475	-	-	-	4	4q31.22	uncharacterized LOC105377475	ncRNA	-	-	-	-	20201124	-
9606	105377476	LOC105377476	-	-	-	4	4q31.22	uncharacterized LOC105377476	ncRNA	-	-	-	-	20201124	-
9606	105377477	LINC02507	-	-	HGNC:HGNC:53496	4	4q31.23	long intergenic non-protein coding RNA 2507	ncRNA	LINC02507	long intergenic non-protein coding RNA 2507	O	-	20201124	-
9606	105377478	LOC105377478	-	-	-	4	4q31.23	uncharacterized LOC105377478	ncRNA	-	-	-	-	20201124	-
9606	105377479	LOC105377479	-	-	-	4	4q31.23	uncharacterized LOC105377479	ncRNA	-	-	-	-	20201124	-
9606	105377480	LOC105377480	-	-	Ensembl:ENSG00000249317	4	4q31.23	uncharacterized LOC105377480	ncRNA	-	-	-	-	20201124	-
9606	105377481	LOC105377481	-	-	-	4	4q31.23	uncharacterized LOC105377481	ncRNA	-	-	-	-	20201124	-
9606	105377483	LOC105377483	-	-	-	4	4q31.23	uncharacterized LOC105377483	ncRNA	-	-	-	-	20201124	-
9606	105377485	LOC105377485	-	-	-	4	4q31.3	uncharacterized LOC105377485	ncRNA	-	-	-	-	20201124	-
9606	105377486	FHIP1A-DT	-	FAM160A1-DT	HGNC:HGNC:53123	4	4q31.3	FHIP1A divergent transcript	ncRNA	FHIP1A-DT	FHIP1A divergent transcript	O	FAM160A1 divergent transcript	20210124	-
9606	105377488	LOC105377488	-	-	Ensembl:ENSG00000249184	4	4q31.3	uncharacterized LOC105377488	ncRNA	-	-	-	-	20201124	-
9606	105377489	LOC105377489	-	-	-	4	4q31.3	uncharacterized LOC105377489	ncRNA	-	-	-	-	20201124	-
9606	105377490	LOC105377490	-	-	-	4	4q31.3	uncharacterized LOC105377490	ncRNA	-	-	-	-	20201124	-
9606	105377492	LOC105377492	-	-	-	4	4q31.3	uncharacterized LOC105377492	ncRNA	-	-	-	-	20201124	-
9606	105377495	LOC105377495	-	-	-	4	4q31.3	uncharacterized LOC105377495	ncRNA	-	-	-	-	20201124	-
9606	105377496	LOC105377496	-	-	-	4	4q31.3	uncharacterized LOC105377496	ncRNA	-	-	-	-	20201124	-
9606	105377498	LOC105377498	-	-	-	4	4q31.3	uncharacterized LOC105377498	ncRNA	-	-	-	-	20201124	-
9606	105377499	LOC105377499	-	-	-	4	4q31.3	uncharacterized LOC105377499	ncRNA	-	-	-	-	20201124	-
9606	105377500	LOC105377500	-	-	-	4	4q32.1	uncharacterized LOC105377500	ncRNA	-	-	-	-	20201124	-
9606	105377501	LOC105377501	-	-	-	4	4q32.1	uncharacterized LOC105377501	ncRNA	-	-	-	-	20201124	-
9606	105377502	LOC105377502	-	-	-	4	4q32.1	uncharacterized LOC105377502	ncRNA	-	-	-	-	20201124	-
9606	105377503	LOC105377503	-	-	Ensembl:ENSG00000287730	4	4q32.1	uncharacterized LOC105377503	ncRNA	-	-	-	-	20201124	-
9606	105377504	LOC105377504	-	-	-	4	4q32.1	uncharacterized LOC105377504	ncRNA	-	-	-	-	20201124	-
9606	105377505	LOC105377505	-	-	-	4	4q32.1	uncharacterized LOC105377505	ncRNA	-	-	-	-	20201124	-
9606	105377506	LOC105377506	-	-	-	4	4q32.1	uncharacterized LOC105377506	ncRNA	-	-	-	-	20201124	-
9606	105377507	LOC105377507	-	-	-	4	4q32.1	uncharacterized LOC105377507	ncRNA	-	-	-	-	20201124	-
9606	105377508	LOC105377508	-	-	-	4	4q32.1	uncharacterized LOC105377508	ncRNA	-	-	-	-	20201124	-
9606	105377509	LOC105377509	-	-	-	4	4q32.1	uncharacterized LOC105377509	ncRNA	-	-	-	-	20201124	-
9606	105377510	LOC105377510	-	-	-	4	4q32.1	uncharacterized LOC105377510	ncRNA	-	-	-	-	20201124	-
9606	105377512	LINC02477	-	-	HGNC:HGNC:53425	4	4q32.1	long intergenic non-protein coding RNA 2477	ncRNA	LINC02477	long intergenic non-protein coding RNA 2477	O	-	20201124	-
9606	105377513	LOC105377513	-	-	-	4	4q32.2	uncharacterized LOC105377513	ncRNA	-	-	-	-	20201124	-
9606	105377514	LOC105377514	-	-	-	4	4q32.2	uncharacterized LOC105377514	ncRNA	-	-	-	-	20201124	-
9606	105377515	LOC105377515	-	-	-	4	4q32.2	uncharacterized LOC105377515	ncRNA	-	-	-	-	20201124	-
9606	105377516	LOC105377516	-	-	-	4	4q32.2	uncharacterized LOC105377516	ncRNA	-	-	-	-	20201124	-
9606	105377517	LOC105377517	-	-	-	4	4q32.2	uncharacterized LOC105377517	ncRNA	-	-	-	-	20201124	-
9606	105377519	LOC105377519	-	-	-	4	4q32.3	uncharacterized LOC105377519	ncRNA	-	-	-	-	20201124	-
9606	105377520	LOC105377520	-	-	-	4	4q32.3	uncharacterized LOC105377520	ncRNA	-	-	-	-	20201124	-
9606	105377521	LOC105377521	-	-	-	4	4q32.3	uncharacterized LOC105377521	ncRNA	-	-	-	-	20201124	-
9606	105377523	LOC105377523	-	-	-	4	4q32.3	uncharacterized LOC105377523	ncRNA	-	-	-	-	20201124	-
9606	105377524	LOC105377524	-	-	-	4	4q32.3	uncharacterized LOC105377524	ncRNA	-	-	-	-	20201124	-
9606	105377527	LOC105377527	-	-	-	4	4q32.3	uncharacterized LOC105377527	ncRNA	-	-	-	-	20201124	-
9606	105377529	LOC105377529	-	-	-	4	4q33	uncharacterized LOC105377529	ncRNA	-	-	-	-	20201124	-
9606	105377530	LOC105377530	-	-	-	4	4q33	uncharacterized LOC105377530	ncRNA	-	-	-	-	20201124	-
9606	105377532	APOBEC3AP1	-	-	HGNC:HGNC:43835|Ensembl:ENSG00000248822	4	4q33	apolipoprotein B mRNA editing enzyme catalytic subunit 3A pseudogene 1	pseudo	APOBEC3AP1	apolipoprotein B mRNA editing enzyme catalytic subunit 3A pseudogene 1	O	apolipoprotein B mRNA editing enzyme catalytic polypeptide like 3A pseudogene 1	20201124	-
9606	105377534	LOC105377534	-	-	-	4	4q34.1	uncharacterized LOC105377534	ncRNA	-	-	-	-	20201124	-
9606	105377535	LOC105377535	-	-	-	4	4q34.1	uncharacterized LOC105377535	ncRNA	-	-	-	-	20201124	-
9606	105377536	LINC02174	-	-	HGNC:HGNC:53037|Ensembl:ENSG00000249297	4	4q34.1	long intergenic non-protein coding RNA 2174	ncRNA	LINC02174	long intergenic non-protein coding RNA 2174	O	-	20201124	-
9606	105377537	LOC105377537	-	-	-	4	4q34.1	uncharacterized LOC105377537	ncRNA	-	-	-	-	20201124	-
9606	105377540	SAP30-DT	-	-	HGNC:HGNC:54424|Ensembl:ENSG00000272870	4	4q34.1	SAP30 divergent transcript	ncRNA	SAP30-DT	SAP30 divergent transcript	O	-	20201124	-
9606	105377541	LOC105377541	-	-	-	4	4q34.1	uncharacterized LOC105377541	ncRNA	-	-	-	-	20201124	-
9606	105377543	LOC105377543	-	-	-	4	4q34.1	uncharacterized LOC105377543	ncRNA	-	-	-	-	20201124	-
9606	105377544	LOC105377544	-	-	-	4	4q34.1	uncharacterized LOC105377544	ncRNA	-	-	-	-	20201124	-
9606	105377546	LOC105377546	-	-	-	4	4q34.1	uncharacterized LOC105377546	ncRNA	-	-	-	-	20201124	-
9606	105377547	LOC105377547	-	-	-	4	4q34.1	uncharacterized LOC105377547	ncRNA	-	-	-	-	20201124	-
9606	105377548	LOC105377548	-	-	-	4	4q34.1	uncharacterized LOC105377548	ncRNA	-	-	-	-	20201124	-
9606	105377549	LOC105377549	-	-	-	4	4q34.1	uncharacterized LOC105377549	ncRNA	-	-	-	-	20201124	-
9606	105377551	LOC105377551	-	-	-	4	4q34.1	uncharacterized LOC105377551	ncRNA	-	-	-	-	20201124	-
9606	105377552	LOC105377552	-	-	-	4	4q34.1	uncharacterized LOC105377552	ncRNA	-	-	-	-	20201124	-
9606	105377555	LOC105377555	-	-	-	4	4q34.3	uncharacterized LOC105377555	ncRNA	-	-	-	-	20201124	-
9606	105377556	LINC02509	-	-	HGNC:HGNC:53498|Ensembl:ENSG00000250263	4	4q34.3	long intergenic non-protein coding RNA 2509	ncRNA	LINC02509	long intergenic non-protein coding RNA 2509	O	-	20201124	-
9606	105377557	LOC105377557	-	-	-	4	4q34.3	uncharacterized LOC105377557	ncRNA	-	-	-	-	20201124	-
9606	105377558	LOC105377558	-	-	-	4	4q34.3	uncharacterized LOC105377558	ncRNA	-	-	-	-	20201124	-
9606	105377559	LOC105377559	-	-	-	4	4q34.3	uncharacterized LOC105377559	ncRNA	-	-	-	-	20201124	-
9606	105377560	LOC105377560	-	-	-	4	4q34.3	uncharacterized LOC105377560	ncRNA	-	-	-	-	20201124	-
9606	105377561	LOC105377561	-	-	-	4	4q34.3	uncharacterized LOC105377561	ncRNA	-	-	-	-	20201124	-
9606	105377562	LOC105377562	-	-	-	4	4q34.3	uncharacterized LOC105377562	ncRNA	-	-	-	-	20201124	-
9606	105377563	LOC105377563	-	-	-	4	4q34.3	uncharacterized LOC105377563	ncRNA	-	-	-	-	20201124	-
9606	105377564	LOC105377564	-	-	-	4	4q34.3	uncharacterized LOC105377564	ncRNA	-	-	-	-	20201124	-
9606	105377565	LOC105377565	-	-	-	4	4q34.3	uncharacterized LOC105377565	ncRNA	-	-	-	-	20201124	-
9606	105377567	LOC105377567	-	-	-	4	4q34.3	uncharacterized LOC105377567	ncRNA	-	-	-	-	20201124	-
9606	105377568	LOC105377568	-	-	-	4	4q34.3	uncharacterized LOC105377568	ncRNA	-	-	-	-	20201124	-
9606	105377571	LOC105377571	-	-	-	4	4q35.1	uncharacterized LOC105377571	ncRNA	-	-	-	-	20201124	-
9606	105377572	LOC105377572	-	-	-	4	4q34.3	uncharacterized LOC105377572	ncRNA	-	-	-	-	20201124	-
9606	105377573	TEMN3-AS1	-	-	HGNC:HGNC:53456|Ensembl:ENSG00000251336	4	4q34.3	TENM3 antisense transcript 1	ncRNA	TEMN3-AS1	TENM3 antisense transcript 1	O	-	20201124	-
9606	105377576	LOC105377576	-	-	-	4	4q35.1	uncharacterized LOC105377576	ncRNA	-	-	-	-	20201124	-
9606	105377577	LOC105377577	-	-	-	4	4q35.1	uncharacterized LOC105377577	ncRNA	-	-	-	-	20201124	-
9606	105377578	LOC105377578	-	-	-	4	4q35.1	uncharacterized LOC105377578	ncRNA	-	-	-	-	20201124	-
9606	105377579	LOC105377579	-	-	-	4	4q35.1	uncharacterized LOC105377579	ncRNA	-	-	-	-	20201124	-
9606	105377580	LOC105377580	-	-	-	4	4q35.1	uncharacterized LOC105377580	ncRNA	-	-	-	-	20201124	-
9606	105377581	LOC105377581	-	-	-	4	4q35.1	uncharacterized LOC105377581	ncRNA	-	-	-	-	20201124	-
9606	105377582	LOC105377582	-	-	-	4	4q35.1	uncharacterized LOC105377582	ncRNA	-	-	-	-	20201124	-
9606	105377584	LOC105377584	-	-	-	4	4q35.1	uncharacterized LOC105377584	ncRNA	-	-	-	-	20201124	-
9606	105377585	LINC02427	-	-	HGNC:HGNC:53358	4	4q35.1	long intergenic non-protein coding RNA 2427	ncRNA	LINC02427	long intergenic non-protein coding RNA 2427	O	-	20201124	-
9606	105377586	LINC02365	-	LVCAT8	HGNC:HGNC:53285|Ensembl:ENSG00000254233	4	4q35.1	long intergenic non-protein coding RNA 2365	ncRNA	LINC02365	long intergenic non-protein coding RNA 2365	O	liver cancer-associated transcript 8	20201124	-
9606	105377587	LOC105377587	-	-	-	4	4q35.1	uncharacterized LOC105377587	ncRNA	-	-	-	-	20201124	-
9606	105377588	LOC105377588	-	-	-	4	4q35.1	uncharacterized LOC105377588	ncRNA	-	-	-	-	20201124	-
9606	105377590	LOC105377590	-	-	Ensembl:ENSG00000249679	4	4q35.1	uncharacterized LOC105377590	ncRNA	-	-	-	-	20201124	-
9606	105377595	RPSAP70	-	-	HGNC:HGNC:51923|Ensembl:ENSG00000250327	4	4q35.1	ribosomal protein SA pseudogene 70	pseudo	RPSAP70	ribosomal protein SA pseudogene 70	O	-	20201124	-
9606	105377596	LOC105377596	-	-	-	4	4q35.2	uncharacterized LOC105377596	ncRNA	-	-	-	-	20201124	-
9606	105377599	LOC105377599	-	-	-	4	4q35.2	uncharacterized LOC105377599	ncRNA	-	-	-	-	20201124	-
9606	105377600	LINC02374	-	-	HGNC:HGNC:53296	4	4q35.2	long intergenic non-protein coding RNA 2374	ncRNA	LINC02374	long intergenic non-protein coding RNA 2374	O	-	20201124	-
9606	105377602	LINC02514	-	-	HGNC:HGNC:53503|Ensembl:ENSG00000250042	4	4q35.2	long intergenic non-protein coding RNA 2514	ncRNA	LINC02514	long intergenic non-protein coding RNA 2514	O	-	20201124	-
9606	105377603	LOC105377603	-	-	Ensembl:ENSG00000249642	4	4q35.2	uncharacterized LOC105377603	ncRNA	-	-	-	-	20201124	-
9606	105377604	LOC105377604	-	-	-	4	4q35.2	uncharacterized LOC105377604	ncRNA	-	-	-	-	20201124	-
9606	105377606	LINC02434	-	-	HGNC:HGNC:53365	4	4q35.2	long intergenic non-protein coding RNA 2434	ncRNA	LINC02434	long intergenic non-protein coding RNA 2434	O	-	20201124	-
9606	105377607	LOC105377607	-	-	-	4	4q35.2	uncharacterized LOC105377607	ncRNA	-	-	-	-	20201124	-
9606	105377608	LOC105377608	-	-	-	4	4q35.2	uncharacterized LOC105377608	ncRNA	-	-	-	-	20201124	-
9606	105377609	LOC105377609	-	-	-	4	4q35.2	uncharacterized LOC105377609	ncRNA	-	-	-	-	20201124	-
9606	105377610	LINC02508	-	-	HGNC:HGNC:53497|Ensembl:ENSG00000251619	4	4q35.2	long intergenic non-protein coding RNA 2508	ncRNA	LINC02508	long intergenic non-protein coding RNA 2508	O	-	20201124	-
9606	105377611	LOC105377611	-	-	-	4	4q35.2	uncharacterized LOC105377611	ncRNA	-	-	-	-	20201124	-
9606	105377612	LOC105377612	-	-	-	4	4q35.2	uncharacterized LOC105377612	ncRNA	-	-	-	-	20201124	-
9606	105377613	LOC105377613	-	-	-	4	4q35.2	uncharacterized LOC105377613	ncRNA	-	-	-	-	20201124	-
9606	105377614	LOC105377614	-	-	-	4	4q35.2	uncharacterized LOC105377614	ncRNA	-	-	-	-	20201124	-
9606	105377615	LOC105377615	-	-	-	4	4q35.2	uncharacterized LOC105377615	ncRNA	-	-	-	-	20201124	-
9606	105377616	LOC105377616	-	-	-	4	4q35.2	uncharacterized LOC105377616	ncRNA	-	-	-	-	20201124	-
9606	105377617	LINC01596	-	-	HGNC:HGNC:51591|Ensembl:ENSG00000250666	4	4q35.2	long intergenic non-protein coding RNA 1596	ncRNA	LINC01596	long intergenic non-protein coding RNA 1596	O	TCONS_00007705	20201124	-
9606	105377619	LOC105377619	-	-	-	4	4q35.2	uncharacterized LOC105377619	ncRNA	-	-	-	-	20201124	-
9606	105377621	LOC105377621	-	-	-	4	4q24	uncharacterized LOC105377621	ncRNA	-	-	-	-	20201124	-
9606	105377622	LOC105377622	-	-	-	4	4q31.1	uncharacterized LOC105377622	protein-coding	-	-	-	uncharacterized protein LOC105377622	20201124	-
9606	105377623	LOC105377623	-	-	Ensembl:ENSG00000250326	4	4q31.21	uncharacterized LOC105377623	ncRNA	-	-	-	-	20201124	-
9606	105377626	LOC105377626	-	-	-	2	2p23.3	uncharacterized LOC105377626	ncRNA	-	-	-	-	20201124	-
9606	105377627	LOC105377627	-	-	-	2	2p16.3	uncharacterized LOC105377627	ncRNA	-	-	-	-	20201124	-
9606	105377628	LOC105377628	-	-	-	2	2p16.1	uncharacterized LOC105377628	ncRNA	-	-	-	-	20201124	-
9606	105377632	LOC105377632	-	-	-	2	2p16.1	uncharacterized LOC105377632	ncRNA	-	-	-	-	20201124	-
9606	105377633	USP34-DT	-	-	HGNC:HGNC:55262	2	2p15	USP34 divergent transcript	ncRNA	USP34-DT	USP34 divergent transcript	O	-	20201124	-
9606	105377635	LOC105377635	-	-	-	2	2p11.2	uncharacterized LOC105377635	ncRNA	-	-	-	-	20201124	-
9606	105377636	LOC105377636	-	-	-	2	-	uncharacterized LOC105377636	ncRNA	-	-	-	-	20201124	-
9606	105377641	LOC105377641	-	-	-	3	3p24.3	endogenous retrovirus group PABLB member 1 Env polyprotein	protein-coding	-	-	-	endogenous retrovirus group PABLB member 1 Env polyprotein	20201124	-
9606	105377642	LOC105377642	-	-	-	3	3p22.2	uncharacterized LOC105377642	ncRNA	-	-	-	-	20201124	-
9606	105377644	LOC105377644	-	-	-	3	3p22.1	uncharacterized LOC105377644	ncRNA	-	-	-	-	20201124	-
9606	105377645	LOC105377645	-	-	-	3	3p22.1	uncharacterized LOC105377645	ncRNA	-	-	-	-	20201124	-
9606	105377647	LOC105377647	-	-	-	3	3p14.2	uncharacterized LOC105377647	ncRNA	-	-	-	-	20201124	-
9606	105377650	LOC105377650	-	-	-	3	3p14.3	uncharacterized LOC105377650	protein-coding	-	-	-	uncharacterized protein LOC105377650	20201124	-
9606	105377651	LOC105377651	-	-	-	4	4p15.1	uncharacterized LOC105377651	ncRNA	-	-	-	-	20201124	-
9606	105377652	LINC02480	-	-	HGNC:HGNC:53454|Ensembl:ENSG00000251040	4	4q12	long intergenic non-protein coding RNA 2480	ncRNA	LINC02480	long intergenic non-protein coding RNA 2480	O	-	20201124	-
9606	105377654	LOC105377654	-	-	-	4	4q12	uncharacterized LOC105377654	ncRNA	-	-	-	-	20201124	-
9606	105377656	LINC02283	-	-	HGNC:HGNC:53200	4	4q12	long intergenic non-protein coding RNA 2283	ncRNA	LINC02283	long intergenic non-protein coding RNA 2283	O	-	20201124	-
9606	105377657	LOC105377657	-	-	-	4	4q12	uncharacterized LOC105377657	ncRNA	-	-	-	-	20201124	-
9606	105377659	LOC105377659	-	-	-	4	4q12	uncharacterized LOC105377659	ncRNA	-	-	-	-	20201124	-
9606	105377660	LOC105377660	-	-	-	4	4q12	uncharacterized LOC105377660	ncRNA	-	-	-	-	20201124	-
9606	105377661	LOC105377661	-	-	-	4	4q12	uncharacterized LOC105377661	ncRNA	-	-	-	-	20201124	-
9606	105377663	LOC105377663	-	-	Ensembl:ENSG00000287382	4	4q12	uncharacterized LOC105377663	ncRNA	-	-	-	-	20201124	-
9606	105377664	LOC105377664	-	-	-	4	4q12	uncharacterized LOC105377664	ncRNA	-	-	-	-	20201124	-
9606	105377665	LOC105377665	-	-	-	4	4q12	uncharacterized LOC105377665	ncRNA	-	-	-	-	20201124	-
9606	105377666	LOC105377666	-	-	-	4	4q12	uncharacterized LOC105377666	ncRNA	-	-	-	-	20201124	-
9606	105377667	CHAER1	-	Chaer	HGNC:HGNC:53620	4	4q12	cardiac hypertrophy associated epigenetic regulator 1	ncRNA	CHAER1	cardiac hypertrophy associated epigenetic regulator 1	O	-	20201124	-
9606	105377668	LOC105377668	-	-	-	4	4q12	uncharacterized LOC105377668	ncRNA	-	-	-	-	20201124	-
9606	105377670	LOC105377670	-	-	-	4	4q12	uncharacterized LOC105377670	ncRNA	-	-	-	-	20201124	-
9606	105377671	LINC02494	-	-	HGNC:HGNC:53479|Ensembl:ENSG00000250340	4	4q13.1	long intergenic non-protein coding RNA 2494	ncRNA	LINC02494	long intergenic non-protein coding RNA 2494	O	-	20201124	-
9606	105377672	LOC105377672	-	-	-	4	4q13.1	uncharacterized LOC105377672	ncRNA	-	-	-	-	20201124	-
9606	105377673	LOC105377673	-	-	-	5	5q33.3	uncharacterized LOC105377673	ncRNA	-	-	-	CTC-340I23.2	20201124	-
9606	105377675	LOC105377675	-	-	-	5	5q33.3	uncharacterized LOC105377675	ncRNA	-	-	-	-	20201124	-
9606	105377676	LOC105377676	-	-	-	5	5q33.3	uncharacterized LOC105377676	ncRNA	-	-	-	-	20201124	-
9606	105377677	LOC105377677	-	-	-	5	5q33.3	uncharacterized LOC105377677	ncRNA	-	-	-	-	20201124	-
9606	105377678	LOC105377678	-	-	-	5	5q33.3	uncharacterized LOC105377678	ncRNA	-	-	-	-	20201124	-
9606	105377680	LOC105377680	-	-	-	5	5q33.3	uncharacterized LOC105377680	ncRNA	-	-	-	-	20201124	-
9606	105377682	LINC01932	-	-	HGNC:HGNC:52755|Ensembl:ENSG00000253315	5	5q33.3	long intergenic non-protein coding RNA 1932	ncRNA	LINC01932	long intergenic non-protein coding RNA 1932	O	-	20201124	-
9606	105377683	LOC105377683	-	-	-	5	5q33.3	uncharacterized LOC105377683	ncRNA	-	-	-	-	20201124	-
9606	105377684	LOC105377684	-	-	-	5	5q33.3	uncharacterized LOC105377684	ncRNA	-	-	-	-	20201124	-
9606	105377685	LOC105377685	-	-	-	5	5q33.3	uncharacterized LOC105377685	ncRNA	-	-	-	-	20201124	-
9606	105377687	LOC105377687	-	-	-	5	5q33.3	uncharacterized LOC105377687	ncRNA	-	-	-	-	20201124	-
9606	105377688	LOC105377688	-	-	-	5	5q33.3	uncharacterized LOC105377688	ncRNA	-	-	-	-	20201124	-
9606	105377689	LOC105377689	-	-	-	5	5q33.3	uncharacterized LOC105377689	ncRNA	-	-	-	-	20201124	-
9606	105377690	FABP6-AS1	-	-	HGNC:HGNC:40226	5	5q33.3	FABP6 antisense RNA 1	ncRNA	FABP6-AS1	FABP6 antisense RNA 1	O	CTB-127C13.1	20201124	-
9606	105377691	LOC105377691	-	-	-	5	5q33.3	uncharacterized LOC105377691	ncRNA	-	-	-	-	20201124	-
9606	105377693	LOC105377693	-	-	-	5	5q34	uncharacterized LOC105377693	ncRNA	-	-	-	-	20201124	-
9606	105377694	LOC105377694	-	-	-	5	5q34	uncharacterized LOC105377694	ncRNA	-	-	-	-	20201124	-
9606	105377696	LOC105377696	-	-	-	5	5q34	uncharacterized LOC105377696	ncRNA	-	-	-	-	20201124	-
9606	105377697	LOC105377697	-	-	-	5	5q34	uncharacterized LOC105377697	ncRNA	-	-	-	-	20201124	-
9606	105377698	LOC105377698	-	-	-	5	5q34	uncharacterized LOC105377698	ncRNA	-	-	-	-	20201124	-
9606	105377699	LOC105377699	-	-	-	5	5q34	uncharacterized LOC105377699	ncRNA	-	-	-	-	20201124	-
9606	105377700	LOC105377700	-	-	-	5	5q34	uncharacterized LOC105377700	ncRNA	-	-	-	-	20201124	-
9606	105377701	LINC01938	-	-	HGNC:HGNC:52761	5	5q34	long intergenic non-protein coding RNA 1938	ncRNA	LINC01938	long intergenic non-protein coding RNA 1938	O	CTB-181F24.1	20201124	-
9606	105377702	LOC105377702	-	-	-	5	5q34	uncharacterized LOC105377702	ncRNA	-	-	-	-	20201124	-
9606	105377703	LOC105377703	-	-	-	5	5q34	uncharacterized LOC105377703	ncRNA	-	-	-	CTC-340A15.2	20201124	-
9606	105377705	LOC105377705	-	-	-	5	5q34	uncharacterized LOC105377705	ncRNA	-	-	-	-	20201124	-
9606	105377706	LOC105377706	-	-	-	5	5q34	uncharacterized LOC105377706	ncRNA	-	-	-	-	20201124	-
9606	105377709	LOC105377709	-	-	-	5	5q34	uncharacterized LOC105377709	ncRNA	-	-	-	CTC-353G13.1	20201124	-
9606	105377712	LOC105377712	-	-	-	5	5q35.1	uncharacterized LOC105377712	ncRNA	-	-	-	-	20201124	-
9606	105377713	LOC105377713	-	-	-	5	5q34	uncharacterized LOC105377713	ncRNA	-	-	-	-	20201124	-
9606	105377714	LOC105377714	-	-	-	5	5q35.1	uncharacterized LOC105377714	ncRNA	-	-	-	-	20201124	-
9606	105377715	LOC105377715	-	-	-	5	5q35.1	uncharacterized LOC105377715	ncRNA	-	-	-	-	20201124	-
9606	105377716	KCNIP1-AS1	-	-	HGNC:HGNC:40710|Ensembl:ENSG00000253591	5	5q35.1	KCNIP1 antisense RNA 1	ncRNA	KCNIP1-AS1	KCNIP1 antisense RNA 1	O	CTC-265N9.1	20201124	-
9606	105377720	LOC105377720	-	-	-	5	5q35.1	uncharacterized LOC105377720	ncRNA	-	-	-	-	20201124	-
9606	105377721	LOC105377721	-	-	-	5	5q35.1	uncharacterized LOC105377721	ncRNA	-	-	-	-	20201124	-
9606	105377722	LOC105377722	-	-	-	5	5q35.1	uncharacterized LOC105377722	ncRNA	-	-	-	-	20201124	-
9606	105377723	LOC105377723	-	-	-	5	5q35.1	uncharacterized LOC105377723	ncRNA	-	-	-	-	20201124	-
9606	105377724	LOC105377724	-	-	-	5	5q35.1	uncharacterized LOC105377724	ncRNA	-	-	-	-	20201124	-
9606	105377725	LOC105377725	-	-	-	5	5q35.1	uncharacterized LOC105377725	ncRNA	-	-	-	-	20201124	-
9606	105377727	LOC105377727	-	-	-	5	5q35.1	uncharacterized LOC105377727	ncRNA	-	-	-	-	20201124	-
9606	105377728	LINC01944	-	CTB-54I1.1	HGNC:HGNC:52768|Ensembl:ENSG00000254299	5	5q35.1	long intergenic non-protein coding RNA 1944	ncRNA	LINC01944	long intergenic non-protein coding RNA 1944	O	-	20201124	-
9606	105377729	LOC105377729	-	-	-	5	5q35.1	uncharacterized LOC105377729	ncRNA	-	-	-	-	20201124	-
9606	105377730	LOC105377730	-	-	-	5	5q35.1	uncharacterized LOC105377730	ncRNA	-	-	-	-	20201124	-
9606	105377731	LOC105377731	-	-	-	5	5q35.1	uncharacterized LOC105377731	ncRNA	-	-	-	-	20201124	-
9606	105377732	LOC105377732	-	-	-	5	5q35.2	uncharacterized LOC105377732	ncRNA	-	-	-	CTB-164N12.1|CTB-32H22.1	20201124	-
9606	105377733	LOC105377733	-	-	-	5	5q35.2	uncharacterized LOC105377733	ncRNA	-	-	-	-	20201124	-
9606	105377735	LOC105377735	-	-	-	5	5q35.2	uncharacterized LOC105377735	ncRNA	-	-	-	-	20201124	-
9606	105377736	LINC01942	-	-	HGNC:HGNC:52766|Ensembl:ENSG00000253428	5	5q35.2	long intergenic non-protein coding RNA 1942	ncRNA	LINC01942	long intergenic non-protein coding RNA 1942	O	CTB-43E15.2	20201124	-
9606	105377739	LOC105377739	-	-	-	5	5q35.2	uncharacterized LOC105377739	ncRNA	-	-	-	-	20201124	-
9606	105377740	LOC105377740	-	-	-	5	5q35.2	uncharacterized LOC105377740	ncRNA	-	-	-	-	20201124	-
9606	105377741	LOC105377741	-	-	-	5	5q35.2	uncharacterized LOC105377741	ncRNA	-	-	-	-	20201124	-
9606	105377742	LOC105377742	-	-	-	5	5q35.2	uncharacterized LOC105377742	ncRNA	-	-	-	CTD-2532K18.2	20201124	-
9606	105377743	LOC105377743	-	-	-	5	5q35.2	uncharacterized LOC105377743	ncRNA	-	-	-	-	20201124	-
9606	105377744	LOC105377744	-	-	-	5	5q35.2	uncharacterized LOC105377744	ncRNA	-	-	-	-	20201124	-
9606	105377745	THOC3-AS1	-	-	HGNC:HGNC:40866	5	5q35.2	THOC3 antisense RNA 1	ncRNA	THOC3-AS1	THOC3 antisense RNA 1	O	-	20201124	-
9606	105377746	LOC105377746	-	-	-	5	5q35.2	uncharacterized LOC105377746	protein-coding	-	-	-	uncharacterized protein LOC105377746	20201124	-
9606	105377750	FAM193B-DT	-	-	HGNC:HGNC:55212	5	5q35.3	FAM193B divergent transcript	ncRNA	FAM193B-DT	FAM193B divergent transcript	O	-	20201124	-
9606	105377752	LOC105377752	-	-	-	5	5q35.3	FAM83G pseudogene	pseudo	-	-	-	protein FAM83G	20201124	-
9606	105377753	LOC105377753	-	-	-	5	5q35.3	uncharacterized LOC105377753	ncRNA	-	-	-	-	20201124	-
9606	105377754	LOC105377754	-	-	-	5	5q35.3	uncharacterized LOC105377754	ncRNA	-	-	-	-	20201124	-
9606	105377756	LOC105377756	-	-	-	5	5q35.3	uncharacterized LOC105377756	ncRNA	-	-	-	-	20201124	-
9606	105377757	LOC105377757	-	-	-	5	5q35.3	uncharacterized LOC105377757	ncRNA	-	-	-	-	20201124	-
9606	105377759	LOC105377759	-	-	-	5	5q35.3	uncharacterized LOC105377759	ncRNA	-	-	-	-	20201124	-
9606	105377761	LOC105377761	-	-	-	5	5q35.3	uncharacterized LOC105377761	ncRNA	-	-	-	-	20201124	-
9606	105377762	LOC105377762	-	-	-	5	5q35.3	uncharacterized LOC105377762	ncRNA	-	-	-	-	20201124	-
9606	105377763	LOC105377763	-	-	-	5	5q35.3	uncharacterized LOC105377763	ncRNA	-	-	-	-	20201124	-
9606	105377765	LINC02222	-	-	HGNC:HGNC:53091	5	5q35.3	long intergenic non-protein coding RNA 2222	ncRNA	LINC02222	long intergenic non-protein coding RNA 2222	O	-	20201124	-
9606	105377766	LOC105377766	-	-	-	5	5q35.3	uncharacterized LOC105377766	ncRNA	-	-	-	-	20201124	-
9606	105377769	LOC105377769	-	-	-	5	5q35.3	uncharacterized LOC105377769	ncRNA	-	-	-	CTC-338M12.5	20201124	-
9606	105377771	LOC105377771	-	-	-	5	5q35.3	uncharacterized LOC105377771	ncRNA	-	-	-	-	20201124	-
9606	105377773	LOC105377773	-	-	-	8	8p23.3	uncharacterized LOC105377773	ncRNA	-	-	-	-	20201124	-
9606	105377775	LOC105377775	-	-	-	8	8p23.3	uncharacterized LOC105377775	ncRNA	-	-	-	-	20201124	-
9606	105377776	LOC105377776	-	-	-	8	-	uncharacterized LOC105377776	ncRNA	-	-	-	-	20201124	-
9606	105377777	LOC105377777	-	-	-	8	8p23.3	uncharacterized LOC105377777	ncRNA	-	-	-	-	20201124	-
9606	105377778	LOC105377778	-	-	-	8	8p23.3	uncharacterized LOC105377778	ncRNA	-	-	-	-	20201124	-
9606	105377779	LOC105377779	-	-	-	8	8p23.3	uncharacterized LOC105377779	ncRNA	-	-	-	-	20201124	-
9606	105377781	LOC105377781	-	-	-	8	8p23.3	uncharacterized LOC105377781	ncRNA	-	-	-	-	20201124	-
9606	105377782	LOC105377782	-	-	-	8	8p23.3	uncharacterized LOC105377782	ncRNA	-	-	-	-	20201124	-
9606	105377783	LOC105377783	-	-	-	8	8p23.3-p23.2	uncharacterized LOC105377783	ncRNA	-	-	-	-	20201124	-
9606	105377784	LOC105377784	-	-	-	8	8p23.2	uncharacterized LOC105377784	ncRNA	-	-	-	-	20201124	-
9606	105377785	LOC105377785	-	-	-	8	8p23.2	uncharacterized LOC105377785	ncRNA	-	-	-	-	20201124	-
9606	105377789	LOC105377789	-	-	-	8	8p23.2	uncharacterized LOC105377789	ncRNA	-	-	-	-	20201124	-
9606	105377790	LOC105377790	-	-	-	8	8p23.2	uncharacterized LOC105377790	ncRNA	-	-	-	-	20201124	-
9606	105377791	LOC105377791	-	-	-	8	8p23.2	uncharacterized LOC105377791	ncRNA	-	-	-	-	20201124	-
9606	105377793	LOC105377793	-	-	-	8	8p23.2	uncharacterized LOC105377793	ncRNA	-	-	-	-	20201124	-
9606	105377794	LOC105377794	-	-	-	8	8p23.2	uncharacterized LOC105377794	ncRNA	-	-	-	-	20201124	-
9606	105377795	LOC105377795	-	-	-	8	8p23.2	uncharacterized LOC105377795	ncRNA	-	-	-	-	20201124	-
9606	105377796	LOC105377796	-	-	-	8	8p23.2	uncharacterized LOC105377796	ncRNA	-	-	-	-	20201124	-
9606	105377797	LOC105377797	-	-	-	8	8p23.2	uncharacterized LOC105377797	ncRNA	-	-	-	-	20201124	-
9606	105377799	LOC105377799	-	-	-	8	8p23.1	uncharacterized LOC105377799	ncRNA	-	-	-	-	20201124	-
9606	105377800	LOC105377800	-	-	-	8	8p23.1	uncharacterized LOC105377800	ncRNA	-	-	-	-	20201124	-
9606	105377801	LOC105377801	-	-	-	8	8p23.1	uncharacterized LOC105377801	ncRNA	-	-	-	-	20201124	-
9606	105377803	LOC105377803	-	-	-	8	8p23.1	uncharacterized LOC105377803	ncRNA	-	-	-	-	20201124	-
9606	105377805	LOC105377805	-	-	-	13	13q34	basic salivary proline-rich protein 4-like	protein-coding	-	-	-	basic salivary proline-rich protein 3-like|basic salivary proline-rich protein 4-like|translation initiation factor IF-2-like	20201124	-
9606	105377806	LOC105377806	-	-	-	13	13q34	uncharacterized LOC105377806	ncRNA	-	-	-	-	20201124	-
9606	105377811	LOC105377811	-	-	-	3	3q13.13	uncharacterized LOC105377811	ncRNA	-	-	-	-	20201124	-
9606	105377814	LOC105377814	-	-	-	13	13q13.3	uncharacterized LOC105377814	ncRNA	-	-	-	-	20201124	-
9606	105377815	LOC105377815	-	-	-	13	13q21.31	uncharacterized LOC105377815	ncRNA	-	-	-	-	20201124	-
9606	105377816	LOC105377816	-	-	-	13	13q22.1	uncharacterized LOC105377816	ncRNA	-	-	-	-	20201124	-
9606	105377820	RARRES2P6	-	-	HGNC:HGNC:48705|Ensembl:ENSG00000261010	16	16p11.2	retinoic acid receptor responder 2 pseudogene 6	pseudo	RARRES2P6	retinoic acid receptor responder 2 pseudogene 6	O	retinoic acid receptor responder (tazarotene induced) 2 pseudogene 6	20201124	-
9606	105377822	LOC105377822	-	-	-	17	17p11.2	uncharacterized LOC105377822	ncRNA	-	-	-	-	20201124	-
9606	105377824	LOC105377824	-	-	-	17	17p11.2	uncharacterized LOC105377824	ncRNA	-	-	-	-	20201124	-
9606	105377826	LINC02887	-	-	HGNC:HGNC:55047	17	17p13.3	long intergenic non-protein coding RNA 2887	ncRNA	LINC02887	long intergenic non-protein coding RNA 2887	O	-	20201124	-
9606	105377836	LOC105377836	-	-	-	6	6q12	uncharacterized LOC105377836	ncRNA	-	-	-	-	20201124	-
9606	105377837	LOC105377837	-	-	-	6	6q12	uncharacterized LOC105377837	ncRNA	-	-	-	-	20201124	-
9606	105377838	LOC105377838	-	-	-	6	6q12	uncharacterized LOC105377838	ncRNA	-	-	-	-	20201124	-
9606	105377839	LOC105377839	-	-	-	6	6q12	uncharacterized LOC105377839	ncRNA	-	-	-	-	20201124	-
9606	105377840	LOC105377840	-	-	-	6	6q12	uncharacterized LOC105377840	ncRNA	-	-	-	-	20201124	-
9606	105377841	LOC105377841	-	-	-	6	6q12	uncharacterized LOC105377841	ncRNA	-	-	-	-	20201124	-
9606	105377842	LOC105377842	-	-	-	6	6q12	uncharacterized LOC105377842	ncRNA	-	-	-	-	20201124	-
9606	105377843	LOC105377843	-	-	-	6	6q12	uncharacterized LOC105377843	ncRNA	-	-	-	-	20201124	-
9606	105377844	LOC105377844	-	-	-	6	6q12	uncharacterized LOC105377844	ncRNA	-	-	-	-	20201124	-
9606	105377845	LOC105377845	-	-	-	6	6q12	uncharacterized LOC105377845	ncRNA	-	-	-	-	20201124	-
9606	105377846	LOC105377846	-	-	-	6	6q12	uncharacterized LOC105377846	ncRNA	-	-	-	-	20201124	-
9606	105377847	LOC105377847	-	-	-	6	6q13	uncharacterized LOC105377847	ncRNA	-	-	-	-	20201124	-
9606	105377848	LOC105377848	-	-	-	6	6q13	uncharacterized LOC105377848	ncRNA	-	-	-	-	20201124	-
9606	105377849	FAM135A-AS1	-	-	HGNC:HGNC:40955|Ensembl:ENSG00000224349	6	6q13	FAM135A antisense RNA 1	ncRNA	FAM135A-AS1	FAM135A antisense RNA 1	O	-	20201124	-
9606	105377850	LOC105377850	-	-	-	6	6q13	uncharacterized LOC105377850	ncRNA	-	-	-	-	20201124	-
9606	105377853	LOC105377853	-	-	-	6	6q13	uncharacterized LOC105377853	ncRNA	-	-	-	-	20201124	-
9606	105377855	LOC105377855	-	-	-	6	6q13	uncharacterized LOC105377855	ncRNA	-	-	-	-	20201124	-
9606	105377858	LOC105377858	-	-	-	6	6q13	uncharacterized LOC105377858	ncRNA	-	-	-	-	20201124	-
9606	105377860	LINC02540	-	-	HGNC:HGNC:53573|Ensembl:ENSG00000236635	6	6q14.1	long intergenic non-protein coding RNA 2540	ncRNA	LINC02540	long intergenic non-protein coding RNA 2540	O	-	20201124	-
9606	105377861	LOC105377861	-	-	-	6	6q14.1	uncharacterized LOC105377861	ncRNA	-	-	-	-	20201124	-
9606	105377862	LOC105377862	-	-	-	6	6q14.1	uncharacterized LOC105377862	ncRNA	-	-	-	-	20201124	-
9606	105377864	LOC105377864	-	-	-	6	6q14.1	uncharacterized LOC105377864	ncRNA	-	-	-	-	20201124	-
9606	105377865	LOC105377865	-	-	-	6	6q14.1	uncharacterized LOC105377865	ncRNA	-	-	-	-	20201124	-
9606	105377867	LOC105377867	-	-	-	6	6q14.1	uncharacterized LOC105377867	ncRNA	-	-	-	-	20201124	-
9606	105377869	LOC105377869	-	-	-	6	6q14.1	uncharacterized LOC105377869	ncRNA	-	-	-	-	20201124	-
9606	105377871	LOC105377871	-	-	-	6	6q14.1	uncharacterized LOC105377871	ncRNA	-	-	-	-	20201124	-
9606	105377872	LOC105377872	-	-	-	6	6q14.1	uncharacterized LOC105377872	ncRNA	-	-	-	-	20201124	-
9606	105377873	LOC105377873	-	-	-	6	6q14.1	uncharacterized LOC105377873	ncRNA	-	-	-	-	20201124	-
9606	105377874	LOC105377874	-	-	-	6	6q14.1	uncharacterized LOC105377874	ncRNA	-	-	-	-	20201124	-
9606	105377875	LOC105377875	-	-	-	6	6q14.1	uncharacterized LOC105377875	ncRNA	-	-	-	-	20201124	-
9606	105377876	LOC105377876	-	-	-	6	6q14.1	uncharacterized LOC105377876	ncRNA	-	-	-	-	20201124	-
9606	105377877	LOC105377877	-	-	-	6	6q14.1	uncharacterized LOC105377877	ncRNA	-	-	-	-	20201124	-
9606	105377879	LOC105377879	-	-	-	6	6q14.2	uncharacterized LOC105377879	ncRNA	-	-	-	-	20201124	-
9606	105377880	LINC01611	-	TCONS_l2_00025430	HGNC:HGNC:51791|Ensembl:ENSG00000231776	6	6q14.3	long intergenic non-protein coding RNA 1611	ncRNA	LINC01611	long intergenic non-protein coding RNA 1611	O	-	20201124	-
9606	105377881	LOC105377881	-	-	-	6	6q14.3	uncharacterized LOC105377881	ncRNA	-	-	-	-	20201124	-
9606	105377882	LOC105377882	-	-	-	6	6q15	uncharacterized LOC105377882	ncRNA	-	-	-	-	20201124	-
9606	105377884	LOC105377884	-	-	-	6	6q15	uncharacterized LOC105377884	ncRNA	-	-	-	-	20201124	-
9606	105377885	LOC105377885	-	-	-	6	6q15	uncharacterized LOC105377885	ncRNA	-	-	-	-	20201124	-
9606	105377887	LOC105377887	-	-	-	6	6q15	uncharacterized LOC105377887	ncRNA	-	-	-	-	20201124	-
9606	105377889	LOC105377889	-	-	-	6	6q15	uncharacterized LOC105377889	ncRNA	-	-	-	-	20201124	-
9606	105377890	LOC105377890	-	-	-	6	6q15	uncharacterized LOC105377890	ncRNA	-	-	-	-	20201124	-
9606	105377891	LOC105377891	-	-	-	6	6q15	uncharacterized LOC105377891	ncRNA	-	-	-	-	20201124	-
9606	105377893	LOC105377893	-	-	-	6	6q15	uncharacterized LOC105377893	ncRNA	-	-	-	-	20201124	-
9606	105377894	LOC105377894	-	-	-	6	6q15	uncharacterized LOC105377894	ncRNA	-	-	-	-	20201124	-
9606	105377896	LOC105377896	-	-	-	6	6q16.1	uncharacterized LOC105377896	ncRNA	-	-	-	-	20201124	-
9606	105377897	LOC105377897	-	-	-	6	6q16.1	uncharacterized LOC105377897	ncRNA	-	-	-	-	20201124	-
9606	105377899	LOC105377899	-	-	-	6	6q16.1	uncharacterized LOC105377899	ncRNA	-	-	-	-	20201124	-
9606	105377901	LOC105377901	-	-	-	6	6q16.1	uncharacterized LOC105377901	ncRNA	-	-	-	-	20201124	-
9606	105377905	LOC105377905	-	-	-	6	6q16.1	uncharacterized LOC105377905	ncRNA	-	-	-	-	20201124	-
9606	105377908	LOC105377908	-	-	-	6	6q16.1	uncharacterized LOC105377908	ncRNA	-	-	-	-	20201124	-
9606	105377909	LOC105377909	-	-	-	6	6q16.1	uncharacterized LOC105377909	ncRNA	-	-	-	-	20201124	-
9606	105377910	LOC105377910	-	-	-	6	6q16.1	uncharacterized LOC105377910	ncRNA	-	-	-	-	20201124	-
9606	105377911	LOC105377911	-	-	-	6	6q16.3	uncharacterized LOC105377911	ncRNA	-	-	-	-	20201124	-
9606	105377913	LOC105377913	-	-	-	6	6q16.3	uncharacterized LOC105377913	ncRNA	-	-	-	-	20201124	-
9606	105377916	LOC105377916	-	-	-	6	6q16.3	uncharacterized LOC105377916	ncRNA	-	-	-	-	20201124	-
9606	105377917	LOC105377917	-	-	-	6	6q16.3	uncharacterized LOC105377917	ncRNA	-	-	-	-	20201124	-
9606	105377918	LOC105377918	-	-	-	6	6q16.3	uncharacterized LOC105377918	ncRNA	-	-	-	-	20201124	-
9606	105377920	LOC105377920	-	-	-	6	6q21	uncharacterized LOC105377920	ncRNA	-	-	-	-	20201124	-
9606	105377921	LOC105377921	-	-	-	6	6q21	uncharacterized LOC105377921	ncRNA	-	-	-	-	20201124	-
9606	105377922	LINC02836	-	-	HGNC:HGNC:54370	6	6q21	long intergenic non-protein coding RNA 2836	ncRNA	LINC02836	long intergenic non-protein coding RNA 2836	O	-	20201124	-
9606	105377923	LOC105377923	-	-	-	6	6q21	uncharacterized LOC105377923	ncRNA	-	-	-	-	20201124	-
9606	105377924	LOC105377924	-	-	Ensembl:ENSG00000282408	6	6q21	uncharacterized LOC105377924	ncRNA	-	-	-	-	20201124	-
9606	105377926	LINC02526	-	-	HGNC:HGNC:53550|Ensembl:ENSG00000229654	6	6q21	long intergenic non-protein coding RNA 2526	ncRNA	LINC02526	long intergenic non-protein coding RNA 2526	O	-	20201124	-
9606	105377927	LOC105377927	-	-	-	6	6q21	uncharacterized LOC105377927	ncRNA	-	-	-	-	20201124	-
9606	105377928	LOC105377928	-	-	-	6	6q21	uncharacterized LOC105377928	ncRNA	-	-	-	-	20201124	-
9606	105377929	LOC105377929	-	-	-	6	6q21	uncharacterized LOC105377929	ncRNA	-	-	-	-	20201124	-
9606	105377932	LOC105377932	-	-	-	6	6q21	uncharacterized LOC105377932	ncRNA	-	-	-	-	20201124	-
9606	105377935	LOC105377935	-	-	-	6	6q21	uncharacterized LOC105377935	ncRNA	-	-	-	-	20201124	-
9606	105377936	LOC105377936	-	-	-	6	6q21	uncharacterized LOC105377936	ncRNA	-	-	-	-	20201124	-
9606	105377937	LOC105377937	-	-	-	6	6q21	uncharacterized LOC105377937	ncRNA	-	-	-	-	20201124	-
9606	105377938	LOC105377938	-	-	-	6	6q21	uncharacterized LOC105377938	ncRNA	-	-	-	CTA-331P3.1	20201124	-
9606	105377939	LOC105377939	-	-	-	6	6q21	uncharacterized LOC105377939	ncRNA	-	-	-	-	20201124	-
9606	105377940	LOC105377940	-	-	-	6	6q21	uncharacterized LOC105377940	ncRNA	-	-	-	-	20201124	-
9606	105377941	LOC105377941	-	-	-	6	6q21	uncharacterized LOC105377941	ncRNA	-	-	-	-	20201124	-
9606	105377944	LOC105377944	-	-	-	6	6q21	uncharacterized LOC105377944	ncRNA	-	-	-	-	20201124	-
9606	105377945	LOC105377945	-	-	-	6	6q21	uncharacterized LOC105377945	ncRNA	-	-	-	-	20201124	-
9606	105377946	LINC02527	-	-	HGNC:HGNC:53553	6	6q21	long intergenic non-protein coding RNA 2527	ncRNA	LINC02527	long intergenic non-protein coding RNA 2527	O	-	20201124	-
9606	105377947	LOC105377947	-	-	-	6	6q21	uncharacterized LOC105377947	ncRNA	-	-	-	-	20201124	-
9606	105377949	LOC105377949	-	-	-	6	6q21	uncharacterized LOC105377949	ncRNA	-	-	-	-	20201124	-
9606	105377950	LOC105377950	-	-	-	6	6q21	uncharacterized LOC105377950	ncRNA	-	-	-	-	20201124	-
9606	105377951	LOC105377951	-	-	-	6	6q21	uncharacterized LOC105377951	ncRNA	-	-	-	-	20201124	-
9606	105377952	LOC105377952	-	-	-	6	6q21	uncharacterized LOC105377952	ncRNA	-	-	-	-	20201124	-
9606	105377953	LOC105377953	-	-	-	6	6q21	uncharacterized LOC105377953	ncRNA	-	-	-	-	20201124	-
9606	105377955	LOC105377955	-	-	-	6	6q21	uncharacterized LOC105377955	ncRNA	-	-	-	-	20201124	-
9606	105377956	LOC105377956	-	-	-	6	6q21	uncharacterized LOC105377956	ncRNA	-	-	-	-	20201124	-
9606	105377957	LINC02518	-	-	HGNC:HGNC:53509|Ensembl:ENSG00000232316	6	6q21	long intergenic non-protein coding RNA 2518	ncRNA	LINC02518	long intergenic non-protein coding RNA 2518	O	-	20201124	-
9606	105377959	LOC105377959	-	-	Ensembl:ENSG00000226079	6	6q22.1	uncharacterized LOC105377959	ncRNA	-	-	-	-	20201124	-
9606	105377960	LOC105377960	-	-	-	6	6q22.1	uncharacterized LOC105377960	ncRNA	-	-	-	-	20201124	-
9606	105377961	LOC105377961	-	-	-	6	6q22.1	uncharacterized LOC105377961	ncRNA	-	-	-	-	20201124	-
9606	105377962	LINC02534	-	-	HGNC:HGNC:53567|Ensembl:ENSG00000228777	6	6q22.1	long intergenic non-protein coding RNA 2534	ncRNA	LINC02534	long intergenic non-protein coding RNA 2534	O	-	20201124	-
9606	105377963	LOC105377963	-	-	-	6	6q22.1	uncharacterized LOC105377963	ncRNA	-	-	-	-	20201124	-
9606	105377964	LOC105377964	-	-	-	6	6q22.1	uncharacterized LOC105377964	ncRNA	-	-	-	-	20201124	-
9606	105377967	LOC105377967	-	-	-	6	6q22.2	uncharacterized LOC105377967	ncRNA	-	-	-	-	20201124	-
9606	105377971	LOC105377971	-	-	-	6	6q22.31	uncharacterized LOC105377971	ncRNA	-	-	-	-	20201124	-
9606	105377972	LOC105377972	-	-	-	6	6q22.31	uncharacterized LOC105377972	ncRNA	-	-	-	-	20201124	-
9606	105377973	LOC105377973	-	-	-	6	6q22.31	uncharacterized LOC105377973	ncRNA	-	-	-	-	20201124	-
9606	105377975	LOC105377975	-	-	-	6	6q22.31	uncharacterized LOC105377975	ncRNA	-	-	-	-	20201124	-
9606	105377977	LOC105377977	-	-	-	6	6q22.31	uncharacterized LOC105377977	ncRNA	-	-	-	-	20201124	-
9606	105377978	LOC105377978	-	-	-	6	6q22.31	uncharacterized LOC105377978	ncRNA	-	-	-	-	20201124	-
9606	105377979	LOC105377979	-	-	-	6	6q22.31	uncharacterized LOC105377979	ncRNA	-	-	-	-	20201124	-
9606	105377981	LOC105377981	-	-	-	6	6q22.31	uncharacterized LOC105377981	ncRNA	-	-	-	-	20201124	-
9606	105377982	LOC105377982	-	-	Ensembl:ENSG00000285691	6	6q22.31	uncharacterized LOC105377982	ncRNA	-	-	-	-	20201124	-
9606	105377984	LOC105377984	-	-	-	6	6q22.31	uncharacterized LOC105377984	ncRNA	-	-	-	-	20201124	-
9606	105377986	LOC105377986	-	-	-	6	6q22.31	uncharacterized LOC105377986	ncRNA	-	-	-	-	20201124	-
9606	105377989	LOC105377989	-	-	-	6	6q22.33	uncharacterized LOC105377989	ncRNA	-	-	-	-	20201124	-
9606	105377991	LOC105377991	-	-	-	6	6q22.33	uncharacterized LOC105377991	ncRNA	-	-	-	-	20201124	-
9606	105377992	LOC105377992	-	-	-	6	6q22.32	uncharacterized LOC105377992	ncRNA	-	-	-	-	20201124	-
9606	105377993	LOC105377993	-	-	-	6	6q22.32	uncharacterized LOC105377993	ncRNA	-	-	-	-	20201124	-
9606	105377994	LOC105377994	-	-	-	6	6q22.33	uncharacterized LOC105377994	ncRNA	-	-	-	-	20201124	-
9606	105377995	LOC105377995	-	-	-	6	6q22.33	uncharacterized LOC105377995	ncRNA	-	-	-	-	20201124	-
9606	105377996	LOC105377996	-	-	-	6	6q22.33	uncharacterized LOC105377996	ncRNA	-	-	-	-	20201124	-
9606	105377997	LINC02536	-	-	HGNC:HGNC:53570	6	6q22.33	long intergenic non-protein coding RNA 2536	ncRNA	LINC02536	long intergenic non-protein coding RNA 2536	O	-	20201124	-
9606	105377998	LOC105377998	-	-	-	6	6q22.33	uncharacterized LOC105377998	ncRNA	-	-	-	-	20201124	-
9606	105377999	LOC105377999	-	-	-	6	6q22.33	uncharacterized LOC105377999	ncRNA	-	-	-	-	20201124	-
9606	105378000	LOC105378000	-	-	-	6	6q23.1	uncharacterized LOC105378000	ncRNA	-	-	-	-	20201124	-
9606	105378002	LOC105378002	-	-	-	6	6q23.1	uncharacterized LOC105378002	ncRNA	-	-	-	-	20201124	-
9606	105378003	LOC105378003	-	-	-	6	6q23.1	uncharacterized LOC105378003	ncRNA	-	-	-	-	20201124	-
9606	105378004	LOC105378004	-	-	-	6	6q23.2	uncharacterized LOC105378004	ncRNA	-	-	-	-	20201124	-
9606	105378005	LOC105378005	-	-	-	6	6q23.2	uncharacterized LOC105378005	ncRNA	-	-	-	-	20201124	-
9606	105378008	LOC105378008	-	-	-	6	6q23.2	uncharacterized LOC105378008	ncRNA	-	-	-	-	20201124	-
9606	105378009	LOC105378009	-	-	-	6	6q23.2	uncharacterized LOC105378009	ncRNA	-	-	-	-	20201124	-
9606	105378010	LOC105378010	-	-	-	6	6q23.3	uncharacterized LOC105378010	ncRNA	-	-	-	-	20201124	-
9606	105378011	LOC105378011	-	-	-	6	6q23.3	uncharacterized LOC105378011	ncRNA	-	-	-	-	20201124	-
9606	105378012	LOC105378012	-	-	-	6	6q23.3	uncharacterized LOC105378012	ncRNA	-	-	-	-	20201124	-
9606	105378013	LOC105378013	-	-	Ensembl:ENSG00000233534	6	6q23.3	uncharacterized LOC105378013	ncRNA	-	-	-	-	20201124	-
9606	105378017	LOC105378017	-	-	-	6	6q23.3	uncharacterized LOC105378017	ncRNA	-	-	-	-	20201124	-
9606	105378018	LOC105378018	-	-	-	6	6q23.3	uncharacterized LOC105378018	ncRNA	-	-	-	-	20201124	-
9606	105378020	LINC02528	-	-	HGNC:HGNC:53554|Ensembl:ENSG00000226004	6	6q23.3	long intergenic non-protein coding RNA 2528	ncRNA	LINC02528	long intergenic non-protein coding RNA 2528	O	-	20201124	-
9606	105378021	LOC105378021	-	-	-	6	6q23.3	uncharacterized LOC105378021	ncRNA	-	-	-	-	20201124	-
9606	105378023	LOC105378023	-	-	-	6	6q24.1	uncharacterized LOC105378023	ncRNA	-	-	-	-	20201124	-
9606	105378024	LOC105378024	-	-	-	6	6q24.1	uncharacterized LOC105378024	ncRNA	-	-	-	-	20201124	-
9606	105378025	LOC105378025	-	-	-	6	6q24.1	uncharacterized LOC105378025	ncRNA	-	-	-	-	20201124	-
9606	105378026	LOC105378026	-	-	-	6	6q24.1	uncharacterized LOC105378026	ncRNA	-	-	-	-	20201124	-
9606	105378027	LOC105378027	-	-	-	6	6q24.1	uncharacterized LOC105378027	ncRNA	-	-	-	-	20201124	-
9606	105378029	LOC105378029	-	-	-	6	6q24.1	uncharacterized LOC105378029	ncRNA	-	-	-	-	20201124	-
9606	105378030	LOC105378030	-	-	-	6	6q24.1	uncharacterized LOC105378030	ncRNA	-	-	-	-	20201124	-
9606	105378031	LOC105378031	-	-	-	6	6q24.1	uncharacterized LOC105378031	ncRNA	-	-	-	-	20201124	-
9606	105378032	LOC105378032	-	-	-	6	6q24.2	uncharacterized LOC105378032	ncRNA	-	-	-	-	20201124	-
9606	105378035	LOC105378035	-	-	-	6	6q24.2	uncharacterized LOC105378035	ncRNA	-	-	-	-	20201124	-
9606	105378036	LOC105378036	-	-	-	6	6q24.2	uncharacterized LOC105378036	ncRNA	-	-	-	-	20201124	-
9606	105378039	LOC105378039	-	-	-	6	6q24.3	uncharacterized LOC105378039	ncRNA	-	-	-	-	20201124	-
9606	105378040	LOC105378040	-	-	-	6	6q24.3	uncharacterized LOC105378040	ncRNA	-	-	-	-	20201124	-
9606	105378041	LOC105378041	-	-	-	6	6q24.3	uncharacterized LOC105378041	ncRNA	-	-	-	-	20201124	-
9606	105378043	LOC105378043	-	-	-	6	6q24.3	uncharacterized LOC105378043	ncRNA	-	-	-	-	20201124	-
9606	105378044	LOC105378044	-	-	Ensembl:ENSG00000226249	6	6q24.3	uncharacterized LOC105378044	ncRNA	-	-	-	-	20201124	-
9606	105378046	LOC105378046	-	-	-	6	6q25.1	uncharacterized LOC105378046	ncRNA	-	-	-	-	20201124	-
9606	105378047	UST-AS2	-	-	HGNC:HGNC:40803	6	6q25.1	UST antisense RNA 2	ncRNA	UST-AS2	UST antisense RNA 2	O	-	20201124	-
9606	105378049	TAB2-AS1	-	-	HGNC:HGNC:53508|Ensembl:ENSG00000225924	6	6q25.1	TAB2 antisense RNA 1	ncRNA	TAB2-AS1	TAB2 antisense RNA 1	O	-	20201124	-
9606	105378050	LOC105378050	-	-	-	6	6q25.1	uncharacterized LOC105378050	ncRNA	-	-	-	-	20201124	-
9606	105378052	LOC105378052	-	-	Ensembl:ENSG00000216621	6	6q25.1	uncharacterized LOC105378052	ncRNA	-	-	-	-	20201124	-
9606	105378054	LOC105378054	-	-	-	6	6q25.1	uncharacterized LOC105378054	ncRNA	-	-	-	-	20201124	-
9606	105378061	LOC105378061	-	-	-	6	6q25.2	uncharacterized LOC105378061	ncRNA	-	-	-	-	20201124	-
9606	105378065	LINC02840	-	-	HGNC:HGNC:54374|Ensembl:ENSG00000224893	6	6q25.2	long intergenic non-protein coding RNA 2840	ncRNA	LINC02840	long intergenic non-protein coding RNA 2840	O	-	20201124	-
9606	105378066	LOC105378066	-	-	Ensembl:ENSG00000237312	6	6q25.2	uncharacterized LOC105378066	ncRNA	-	-	-	-	20201124	-
9606	105378067	LOC105378067	-	-	-	6	6q25.2	uncharacterized LOC105378067	ncRNA	-	-	-	-	20201124	-
9606	105378068	LOC105378068	-	-	-	6	6q25.3	uncharacterized LOC105378068	ncRNA	-	-	-	-	20201124	-
9606	105378069	LOC105378069	-	-	-	6	6q25.3	uncharacterized LOC105378069	ncRNA	-	-	-	-	20201124	-
9606	105378071	LOC105378071	-	-	-	6	6q25.3	uncharacterized LOC105378071	ncRNA	-	-	-	-	20201124	-
9606	105378072	LOC105378072	-	-	-	6	6q25.3	uncharacterized LOC105378072	ncRNA	-	-	-	-	20201124	-
9606	105378073	LOC105378073	-	-	-	6	6q25.3	uncharacterized LOC105378073	ncRNA	-	-	-	-	20201124	-
9606	105378075	LOC105378075	-	-	-	6	6q25.3	uncharacterized LOC105378075	ncRNA	-	-	-	-	20201124	-
9606	105378076	LOC105378076	-	-	-	6	6q25.3	uncharacterized LOC105378076	ncRNA	-	-	-	-	20201124	-
9606	105378077	LOC105378077	-	-	-	6	6q25.3	uncharacterized LOC105378077	ncRNA	-	-	-	-	20201124	-
9606	105378078	SNX9-AS1	-	-	HGNC:HGNC:40699	6	6q25.3	SNX9 antisense RNA 1	ncRNA	SNX9-AS1	SNX9 antisense RNA 1	O	-	20201124	-
9606	105378083	TAGAP-AS1	-	-	HGNC:HGNC:55239|Ensembl:ENSG00000271913	6	6q25.3	TAGAP antisense RNA 1	ncRNA	TAGAP-AS1	TAGAP antisense RNA 1	O	-	20201124	-
9606	105378084	LOC105378084	-	-	-	6	6q25.3	uncharacterized LOC105378084	ncRNA	-	-	-	-	20201124	-
9606	105378085	LOC105378085	-	-	-	6	6q25.3	uncharacterized LOC105378085	ncRNA	-	-	-	-	20201124	-
9606	105378088	LOC105378088	-	-	-	6	6q25.3	uncharacterized LOC105378088	ncRNA	-	-	-	-	20201124	-
9606	105378091	LOC105378091	-	-	-	6	6q26	uncharacterized LOC105378091	ncRNA	-	-	-	-	20201124	-
9606	105378093	LOC105378093	-	-	-	6	6q26	uncharacterized LOC105378093	ncRNA	-	-	-	-	20201124	-
9606	105378094	LOC105378094	-	-	-	6	6q26	uncharacterized LOC105378094	ncRNA	-	-	-	-	20201124	-
9606	105378095	LOC105378095	-	-	-	6	6q26	uncharacterized LOC105378095	ncRNA	-	-	-	-	20201124	-
9606	105378097	LOC105378097	-	-	-	6	6q26	uncharacterized LOC105378097	ncRNA	-	-	-	-	20201124	-
9606	105378098	LOC105378098	-	-	-	6	6q26	uncharacterized LOC105378098	ncRNA	-	-	-	-	20201124	-
9606	105378099	LOC105378099	-	-	-	6	6q26	uncharacterized LOC105378099	ncRNA	-	-	-	-	20201124	-
9606	105378100	LOC105378100	-	-	-	6	6q26	uncharacterized LOC105378100	ncRNA	-	-	-	-	20201124	-
9606	105378102	LOC105378102	-	-	-	6	6q26	uncharacterized LOC105378102	ncRNA	-	-	-	-	20201124	-
9606	105378104	LOC105378104	-	-	-	6	6q26	uncharacterized LOC105378104	ncRNA	-	-	-	-	20201124	-
9606	105378105	LOC105378105	-	-	-	6	6q26	uncharacterized LOC105378105	protein-coding	-	-	-	uncharacterized protein LOC105378105	20201124	-
9606	105378106	LOC105378106	-	-	-	6	6q26	uncharacterized LOC105378106	ncRNA	-	-	-	-	20201124	-
9606	105378109	LOC105378109	-	-	-	6	6q27	uncharacterized LOC105378109	ncRNA	-	-	-	-	20201124	-
9606	105378110	LOC105378110	-	-	-	6	6q27	uncharacterized LOC105378110	ncRNA	-	-	-	-	20201124	-
9606	105378111	MEAT6	-	-	-	6	6q27	melanoma-associated transcript 6	ncRNA	-	-	-	-	20201124	-
9606	105378113	LOC105378113	-	-	-	6	6q27	uncharacterized LOC105378113	ncRNA	-	-	-	-	20201124	-
9606	105378114	LOC105378114	-	-	-	6	6q27	uncharacterized LOC105378114	ncRNA	-	-	-	-	20201124	-
9606	105378115	LOC105378115	-	-	-	6	6q27	uncharacterized LOC105378115	ncRNA	-	-	-	-	20201124	-
9606	105378116	LOC105378116	-	-	-	6	6q27	uncharacterized LOC105378116	ncRNA	-	-	-	-	20201124	-
9606	105378117	LOC105378117	-	-	-	6	6q27	uncharacterized LOC105378117	ncRNA	-	-	-	-	20201124	-
9606	105378118	LOC105378118	-	-	-	6	6q27	uncharacterized LOC105378118	ncRNA	-	-	-	-	20201124	-
9606	105378119	LOC105378119	-	-	-	6	6q27	protein GVQW1-like	pseudo	-	-	-	-	20201124	-
9606	105378120	LOC105378120	-	-	-	6	6q27	uncharacterized LOC105378120	ncRNA	-	-	-	-	20201124	-
9606	105378122	LOC105378122	-	-	-	6	6q27	uncharacterized LOC105378122	ncRNA	-	-	-	-	20201124	-
9606	105378123	LOC105378123	-	-	-	6	6q27	uncharacterized LOC105378123	ncRNA	-	-	-	-	20201124	-
9606	105378126	LOC105378126	-	-	-	6	6q27	uncharacterized LOC105378126	ncRNA	-	-	-	-	20201124	-
9606	105378127	LOC105378127	-	-	-	6	6q27	uncharacterized LOC105378127	ncRNA	-	-	-	-	20201124	-
9606	105378128	LOC105378128	-	-	-	6	6q27	uncharacterized LOC105378128	ncRNA	-	-	-	-	20201124	-
9606	105378129	LOC105378129	-	-	-	6	6q27	uncharacterized LOC105378129	ncRNA	-	-	-	-	20201124	-
9606	105378130	LOC105378130	-	-	-	6	6q27	uncharacterized LOC105378130	ncRNA	-	-	-	-	20201124	-
9606	105378131	LOC105378131	-	-	-	6	6q27	uncharacterized LOC105378131	ncRNA	-	-	-	-	20201124	-
9606	105378132	LOC105378132	-	-	-	6	6q27	uncharacterized LOC105378132	protein-coding	-	-	-	-	20201124	-
9606	105378135	LOC105378135	-	-	-	6	6q27	uncharacterized LOC105378135	ncRNA	-	-	-	-	20201124	-
9606	105378137	LOC105378137	-	-	Ensembl:ENSG00000237987	6	6q27	uncharacterized LOC105378137	ncRNA	-	-	-	-	20201124	-
9606	105378138	LOC105378138	-	-	-	6	6q27	uncharacterized LOC105378138	ncRNA	-	-	-	-	20201124	-
9606	105378139	LOC105378139	-	-	-	6	6q27	uncharacterized LOC105378139	ncRNA	-	-	-	-	20201124	-
9606	105378140	LOC105378140	-	-	-	6	6q27	uncharacterized LOC105378140	ncRNA	-	-	-	-	20201124	-
9606	105378141	LOC105378141	-	-	-	6	6q27	uncharacterized LOC105378141	ncRNA	-	-	-	-	20201124	-
9606	105378142	LOC105378142	-	-	-	6	6q27	uncharacterized LOC105378142	ncRNA	-	-	-	-	20201124	-
9606	105378143	LOC105378143	-	-	-	6	6q27	uncharacterized LOC105378143	ncRNA	-	-	-	-	20201124	-
9606	105378144	LOC105378144	-	-	-	6	6q27	uncharacterized LOC105378144	ncRNA	-	-	-	-	20201124	-
9606	105378145	LOC105378145	-	-	-	6	6q27	uncharacterized LOC105378145	ncRNA	-	-	-	-	20201124	-
9606	105378146	LOC105378146	-	-	-	6	6q27	uncharacterized LOC105378146	ncRNA	-	-	-	-	20201124	-
9606	105378147	LINC02519	-	-	HGNC:HGNC:53510	6	6q27	long intergenic non-protein coding RNA 2519	ncRNA	LINC02519	long intergenic non-protein coding RNA 2519	O	-	20201124	-
9606	105378148	LOC105378148	-	-	-	6	6q27	uncharacterized LOC105378148	protein-coding	-	-	-	uncharacterized protein LOC105378148	20201124	-
9606	105378149	LOC105378149	-	-	-	6	6q27	uncharacterized LOC105378149	ncRNA	-	-	-	-	20201124	-
9606	105378150	LOC105378150	-	-	-	6	6q27	uncharacterized LOC105378150	ncRNA	-	-	-	-	20201124	-
9606	105378153	LOC105378153	-	-	-	6	6q27	uncharacterized LOC105378153	ncRNA	-	-	-	-	20201124	-
9606	105378157	LOC105378157	-	-	-	6	6q27	uncharacterized LOC105378157	ncRNA	-	-	-	-	20201124	-
9606	105378161	LOC105378161	-	-	-	6	6q27	uncharacterized LOC105378161	protein-coding	-	-	-	uncharacterized protein LOC105378161	20201124	-
9606	105378171	LOC105378171	-	-	-	14	14q11.2	uncharacterized LOC105378171	ncRNA	-	-	-	-	20201124	-
9606	105378174	LOC105378174	-	-	-	14	14q11.2	uncharacterized LOC105378174	ncRNA	-	-	-	-	20201124	-
9606	105378175	LOC105378175	-	-	-	14	14q11.2	uncharacterized LOC105378175	ncRNA	-	-	-	-	20201124	-
9606	105378177	LOC105378177	-	-	-	14	14q21.2	uncharacterized LOC105378177	ncRNA	-	-	-	-	20201124	-
9606	105378178	LOC105378178	-	-	-	14	14q21.3	uncharacterized LOC105378178	ncRNA	-	-	-	-	20201124	-
9606	105378179	LOC105378179	-	-	-	14	14q21.3	uncharacterized LOC105378179	ncRNA	-	-	-	-	20201124	-
9606	105378180	LOC105378180	-	-	-	14	14q22.1	uncharacterized LOC105378180	ncRNA	-	-	-	-	20201124	-
9606	105378183	LOC105378183	-	-	-	14	14q32.32	uncharacterized LOC105378183	ncRNA	-	-	-	-	20201124	-
9606	105378184	LOC105378184	-	-	-	14	14q32.33	uncharacterized LOC105378184	ncRNA	-	-	-	-	20201124	-
9606	105378185	LOC105378185	-	-	-	14	-	uncharacterized LOC105378185	ncRNA	-	-	-	-	20201124	-
9606	105378187	LOC105378187	-	-	-	14	14q32.33	uncharacterized LOC105378187	ncRNA	-	-	-	-	20201124	-
9606	105378193	LOC105378193	-	-	-	13	13q34	peptidyl-prolyl cis-trans isomerase CYP95-like	protein-coding	-	-	-	peptidyl-prolyl cis-trans isomerase CYP95-like	20201124	-
9606	105378198	LOC105378198	-	-	-	5	5q31.3	uncharacterized LOC105378198	ncRNA	-	-	-	-	20201124	-
9606	105378199	LOC105378199	-	-	-	5	5q31.3	uncharacterized LOC105378199	ncRNA	-	-	-	-	20201124	-
9606	105378204	LOC105378204	-	-	-	5	5q31.3	uncharacterized LOC105378204	ncRNA	-	-	-	-	20201124	-
9606	105378208	LOC105378208	-	-	Ensembl:ENSG00000251205	5	5q31.3	uncharacterized LOC105378208	ncRNA	-	-	-	-	20201124	-
9606	105378209	LOC105378209	-	-	-	5	5q31.3	uncharacterized LOC105378209	ncRNA	-	-	-	CTD-2050E21.2	20201124	-
9606	105378210	LOC105378210	-	-	-	5	5q31.3	uncharacterized LOC105378210	ncRNA	-	-	-	CTB-57H20.1	20201124	-
9606	105378211	LOC105378211	-	-	-	5	5q32	uncharacterized LOC105378211	ncRNA	-	-	-	CTB-73N10.1	20201124	-
9606	105378213	LOC105378213	-	-	-	5	5q32	uncharacterized LOC105378213	ncRNA	-	-	-	CTC-359M8.1	20201124	-
9606	105378214	LOC105378214	-	-	-	5	5q32	uncharacterized LOC105378214	ncRNA	-	-	-	-	20201124	-
9606	105378215	CTB-99A3.1	-	-	-	5	5q32	uncharacterized CTB-99A3.1	ncRNA	-	-	-	-	20201124	-
9606	105378217	STK32A-AS1	-	-	HGNC:HGNC:53468	5	5q32	STK32A antisense RNA 1	ncRNA	STK32A-AS1	STK32A antisense RNA 1	O	-	20201124	-
9606	105378218	LOC105378218	-	-	-	5	5q32	uncharacterized LOC105378218	ncRNA	-	-	-	-	20201124	-
9606	105378220	MARCOL	-	-	HGNC:HGNC:53644|Ensembl:ENSG00000248109	5	5q32	MARCO like	protein-coding	MARCOL	MARCO like	O	MARCO-like protein|CTC-295J13.3|mARCO-like protein	20201124	-
9606	105378221	LOC105378221	-	-	-	5	5q32	uncharacterized LOC105378221	ncRNA	-	-	-	-	20201124	-
9606	105378224	LOC105378224	-	-	-	5	5q32	uncharacterized LOC105378224	ncRNA	-	-	-	-	20201124	-
9606	105378225	LOC105378225	-	-	-	5	5q32	uncharacterized LOC105378225	ncRNA	-	-	-	-	20201124	-
9606	105378226	LOC105378226	-	-	-	5	5q32	uncharacterized LOC105378226	ncRNA	-	-	-	-	20201124	-
9606	105378228	LOC105378228	-	-	-	5	5q33.1	uncharacterized LOC105378228	ncRNA	-	-	-	-	20201124	-
9606	105378230	LOC105378230	-	-	-	5	5q33.1	uncharacterized LOC105378230	ncRNA	-	-	-	synapsin-1-like	20201124	-
9606	105378231	LOC105378231	-	-	Ensembl:ENSG00000260581	5	5q33.1	uncharacterized LOC105378231	ncRNA	-	-	-	-	20201124	-
9606	105378234	LOC105378234	-	-	-	5	5q33.1	uncharacterized LOC105378234	ncRNA	-	-	-	-	20201124	-
9606	105378235	LOC105378235	-	-	-	5	5q33.1	uncharacterized LOC105378235	ncRNA	-	-	-	CTB-113P19.3	20201124	-
9606	105378236	LOC105378236	-	-	-	5	5q33.1	uncharacterized LOC105378236	ncRNA	-	-	-	-	20201124	-
9606	105378237	LOC105378237	-	-	-	5	5q33.1	uncharacterized LOC105378237	ncRNA	-	-	-	-	20201124	-
9606	105378238	LINC01861	-	-	HGNC:HGNC:52680|Ensembl:ENSG00000251183	5	5q33.2	long intergenic non-protein coding RNA 1861	ncRNA	LINC01861	long intergenic non-protein coding RNA 1861	O	-	20201124	-
9606	105378239	LOC105378239	-	-	-	5	5q33.2	uncharacterized LOC105378239	ncRNA	-	-	-	-	20201124	-
9606	105378240	LOC105378240	-	-	-	4	4p16.1	uncharacterized LOC105378240	ncRNA	-	-	-	-	20201124	-
9606	105378242	LOC105378242	-	-	Ensembl:ENSG00000219492	4	4p16.1	zinc finger protein 705A-like	pseudo	-	-	-	-	20201124	-
9606	105378247	LOC105378247	-	-	-	12	12q12	uncharacterized LOC105378247	ncRNA	-	-	-	-	20201124	-
9606	105378248	LOC105378248	-	-	-	12	12q13.11	uncharacterized LOC105378248	ncRNA	-	-	-	-	20201124	-
9606	105378250	LOC105378250	-	-	-	12	12q13.13	uncharacterized LOC105378250	ncRNA	-	-	-	-	20201124	-
9606	105378255	LOC105378255	-	-	-	12	12q21.33	uncharacterized LOC105378255	ncRNA	-	-	-	-	20201124	-
9606	105378256	LOC105378256	-	-	-	12	12q24.11	uncharacterized LOC105378256	ncRNA	-	-	-	-	20201124	-
9606	105378258	LOC105378258	-	-	-	12	12q24.31	uncharacterized LOC105378258	ncRNA	-	-	-	-	20201124	-
9606	105378262	LOC105378262	-	-	-	4	4p15.1	uncharacterized LOC105378262	ncRNA	-	-	-	-	20201124	-
9606	105378267	LOC105378267	-	-	-	10	10q11.21	uncharacterized LOC105378267	ncRNA	-	-	-	-	20201124	-
9606	105378268	LOC105378268	-	-	-	10	10q11.21	uncharacterized LOC105378268	ncRNA	-	-	-	-	20201124	-
9606	105378269	LOC105378269	-	-	-	10	10q11.21	uncharacterized LOC105378269	ncRNA	-	-	-	-	20201124	-
9606	105378270	LINC02633	-	-	HGNC:HGNC:54116	10	10q11.21	long intergenic non-protein coding RNA 2633	ncRNA	LINC02633	long intergenic non-protein coding RNA 2633	O	TCONS_00018174	20201124	-
9606	105378271	LOC105378271	-	-	-	10	10q11.21	uncharacterized LOC105378271	ncRNA	-	-	-	-	20201124	-
9606	105378274	LOC105378274	-	-	-	10	10q11.21	uncharacterized LOC105378274	ncRNA	-	-	-	-	20201124	-
9606	105378275	LOC105378275	-	-	-	10	10q11.21	uncharacterized LOC105378275	ncRNA	-	-	-	-	20201124	-
9606	105378277	LINC02659	-	-	HGNC:HGNC:54145|Ensembl:ENSG00000236769	10	10q11.21	long intergenic non-protein coding RNA 2659	ncRNA	LINC02659	long intergenic non-protein coding RNA 2659	O	-	20201124	-
9606	105378281	LOC105378281	-	-	-	10	10q11.21	uncharacterized LOC105378281	ncRNA	-	-	-	-	20201124	-
9606	105378283	LOC105378283	-	-	-	10	10q11.21	uncharacterized LOC105378283	ncRNA	-	-	-	-	20201124	-
9606	105378286	LOC105378286	-	-	-	10	10q11.21-q11.22	uncharacterized LOC105378286	ncRNA	-	-	-	-	20201124	-
9606	105378287	LOC105378287	-	-	-	10	10q11.22	uncharacterized LOC105378287	ncRNA	-	-	-	-	20201124	-
9606	105378289	LOC105378289	-	-	-	10	10q11.22	uncharacterized LOC105378289	ncRNA	-	-	-	-	20201124	-
9606	105378291	LOC105378291	-	-	-	10	10q11.22	uncharacterized LOC105378291	ncRNA	-	-	-	-	20201124	-
9606	105378292	LOC105378292	-	-	-	10	10q11.22	uncharacterized LOC105378292	ncRNA	-	-	-	-	20201124	-
9606	105378298	LOC105378298	-	-	-	10	10q11.23	uncharacterized LOC105378298	ncRNA	-	-	-	-	20201124	-
9606	105378299	LOC105378299	-	-	-	10	10q11.23	uncharacterized LOC105378299	ncRNA	-	-	-	-	20201124	-
9606	105378302	LOC105378302	-	-	-	10	10q11.23	uncharacterized LOC105378302	ncRNA	-	-	-	-	20201124	-
9606	105378305	LOC105378305	-	-	Ensembl:ENSG00000231131	10	10q21.1	uncharacterized LOC105378305	ncRNA	-	-	-	-	20201124	-
9606	105378306	LOC105378306	-	-	-	10	10q21.1	uncharacterized LOC105378306	ncRNA	-	-	-	-	20201124	-
9606	105378307	LOC105378307	-	-	-	10	10q21.1	uncharacterized LOC105378307	ncRNA	-	-	-	-	20201124	-
9606	105378308	LOC105378308	-	-	-	10	10q21.1	uncharacterized LOC105378308	ncRNA	-	-	-	-	20201124	-
9606	105378309	LINC02672	-	-	HGNC:HGNC:54159	10	10q21.1	long intergenic non-protein coding RNA 2672	ncRNA	LINC02672	long intergenic non-protein coding RNA 2672	O	-	20201124	-
9606	105378310	LOC105378310	-	-	-	10	10q21.1	uncharacterized LOC105378310	ncRNA	-	-	-	-	20201124	-
9606	105378311	LOC105378311	-	-	Ensembl:ENSG00000234173	10	10q21.1	uncharacterized LOC105378311	ncRNA	-	-	-	-	20201124	-
9606	105378313	LOC105378313	-	-	-	10	10q21.1	uncharacterized LOC105378313	ncRNA	-	-	-	-	20201124	-
9606	105378314	LOC105378314	-	-	-	10	10q21.1	uncharacterized LOC105378314	ncRNA	-	-	-	-	20201124	-
9606	105378316	LOC105378316	-	-	-	10	10q21.1	uncharacterized LOC105378316	ncRNA	-	-	-	-	20201124	-
9606	105378318	LOC105378318	-	-	Ensembl:ENSG00000235140	10	10q21.2	uncharacterized LOC105378318	ncRNA	-	-	-	-	20201124	-
9606	105378319	LOC105378319	-	-	-	10	10q21.2	uncharacterized LOC105378319	ncRNA	-	-	-	-	20201124	-
9606	105378320	ANK3-DT	-	-	HGNC:HGNC:54102	10	10q21.2	ANK3 divergent transcript	ncRNA	ANK3-DT	ANK3 divergent transcript	O	-	20201124	-
9606	105378323	LOC105378323	-	-	-	10	10q21.2	uncharacterized LOC105378323	ncRNA	-	-	-	-	20201124	-
9606	105378325	LINC02621	-	-	HGNC:HGNC:54098|Ensembl:ENSG00000234756	10	10q21.2	long intergenic non-protein coding RNA 2621	ncRNA	LINC02621	long intergenic non-protein coding RNA 2621	O	-	20201124	-
9606	105378326	LOC105378326	-	-	-	10	10q21.2	uncharacterized LOC105378326	ncRNA	-	-	-	-	20201124	-
9606	105378327	LOC105378327	-	-	-	10	10q21.2	uncharacterized LOC105378327	ncRNA	-	-	-	-	20201124	-
9606	105378328	LOC105378328	-	-	Ensembl:ENSG00000224301	10	10q21.3	uncharacterized LOC105378328	ncRNA	-	-	-	-	20201124	-
9606	105378329	LOC105378329	-	-	-	10	10q21.3	uncharacterized LOC105378329	ncRNA	-	-	-	-	20201124	-
9606	105378330	LOC105378330	-	-	-	10	10q21.3	uncharacterized LOC105378330	ncRNA	-	-	-	-	20201124	-
9606	105378333	LOC105378333	-	-	-	10	10q21.3	uncharacterized LOC105378333	ncRNA	-	-	-	-	20201124	-
9606	105378335	LOC105378335	-	-	-	10	10q21.3	uncharacterized LOC105378335	ncRNA	-	-	-	-	20201124	-
9606	105378336	LOC105378336	-	-	-	10	10q21.3	uncharacterized LOC105378336	ncRNA	-	-	-	-	20201124	-
9606	105378337	LOC105378337	-	-	-	10	10q21.3	uncharacterized LOC105378337	ncRNA	-	-	-	-	20201124	-
9606	105378338	LOC105378338	-	-	-	10	10q21.3	uncharacterized LOC105378338	ncRNA	-	-	-	-	20201124	-
9606	105378339	LOC105378339	-	-	-	10	10q21.3	uncharacterized LOC105378339	ncRNA	-	-	-	-	20201124	-
9606	105378340	LOC105378340	-	-	-	10	10q21.3	uncharacterized LOC105378340	ncRNA	-	-	-	-	20201124	-
9606	105378342	LOC105378342	-	-	-	10	10q22.1	uncharacterized LOC105378342	ncRNA	-	-	-	-	20201124	-
9606	105378345	LOC105378345	-	-	-	10	10q22.1	uncharacterized LOC105378345	ncRNA	-	-	-	-	20201124	-
9606	105378346	LINC02651	-	-	HGNC:HGNC:54136	10	10q22.1	long intergenic non-protein coding RNA 2651	ncRNA	LINC02651	long intergenic non-protein coding RNA 2651	O	-	20201124	-
9606	105378347	LOC105378347	-	-	-	10	10q22.1	uncharacterized LOC105378347	ncRNA	-	-	-	-	20201124	-
9606	105378349	LINC02622	-	-	HGNC:HGNC:54099|Ensembl:ENSG00000259267	10	10q22.1	long intergenic non-protein coding RNA 2622	ncRNA	LINC02622	long intergenic non-protein coding RNA 2622	O	-	20201124	-
9606	105378350	LOC105378350	-	-	-	10	10q22.1	uncharacterized LOC105378350	ncRNA	-	-	-	-	20201124	-
9606	105378351	LOC105378351	-	-	-	10	10q22.1	uncharacterized LOC105378351	ncRNA	-	-	-	-	20201124	-
9606	105378353	LOC105378353	-	-	-	10	10q22.1	uncharacterized LOC105378353	ncRNA	-	-	-	-	20201124	-
9606	105378355	LOC105378355	-	-	-	10	10q22.1	uncharacterized LOC105378355	ncRNA	-	-	-	-	20201124	-
9606	105378356	LOC105378356	-	-	-	10	10q22.1	uncharacterized LOC105378356	ncRNA	-	-	-	-	20201124	-
9606	105378358	LOC105378358	-	-	-	10	10q22.2	uncharacterized LOC105378358	ncRNA	-	-	-	-	20201124	-
9606	105378360	SYNPO2L-AS1	-	-	HGNC:HGNC:55242	10	10q22.2	SYNPO2L antisense RNA 1	ncRNA	SYNPO2L-AS1	SYNPO2L antisense RNA 1	O	-	20201124	-
9606	105378367	LOC105378367	-	-	-	10	10q22.2	uncharacterized LOC105378367	ncRNA	-	-	-	-	20201124	-
9606	105378369	LOC105378369	-	-	-	10	10q22.3	uncharacterized LOC105378369	ncRNA	-	-	-	-	20201124	-
9606	105378372	LOC105378372	-	-	-	10	10q22.3	uncharacterized LOC105378372	ncRNA	-	-	-	-	20201124	-
9606	105378373	LOC105378373	-	-	-	10	10q22.3	uncharacterized LOC105378373	ncRNA	-	-	-	-	20201124	-
9606	105378374	LOC105378374	-	-	-	10	10q22.3	uncharacterized LOC105378374	ncRNA	-	-	-	-	20201124	-
9606	105378375	LOC105378375	-	-	-	10	10q22.3	uncharacterized LOC105378375	ncRNA	-	-	-	-	20201124	-
9606	105378378	LOC105378378	-	-	-	10	10q22.3	uncharacterized LOC105378378	ncRNA	-	-	-	-	20201124	-
9606	105378379	LOC105378379	-	-	-	10	10q22.3	uncharacterized LOC105378379	ncRNA	-	-	-	-	20201124	-
9606	105378383	LOC105378383	-	-	-	10	10q22.3	uncharacterized LOC105378383	ncRNA	-	-	-	-	20201124	-
9606	105378385	LINC02679	-	-	HGNC:HGNC:54173|Ensembl:ENSG00000226676	10	10q22.3	long intergenic non-protein coding RNA 2679	ncRNA	LINC02679	long intergenic non-protein coding RNA 2679	O	-	20201124	-
9606	105378386	LINC02655	-	-	HGNC:HGNC:54141|Ensembl:ENSG00000231082	10	10q23.1	long intergenic non-protein coding RNA 2655	ncRNA	LINC02655	long intergenic non-protein coding RNA 2655	O	-	20201124	-
9606	105378387	LOC105378387	-	-	-	10	10q23.1	uncharacterized LOC105378387	ncRNA	-	-	-	-	20201124	-
9606	105378390	LOC105378390	-	-	-	10	10q23.1	uncharacterized LOC105378390	ncRNA	-	-	-	-	20201124	-
9606	105378392	LOC105378392	-	-	-	10	10q23.1	uncharacterized LOC105378392	ncRNA	-	-	-	-	20201124	-
9606	105378393	LOC105378393	-	-	-	10	10q23.1	uncharacterized LOC105378393	ncRNA	-	-	-	-	20201124	-
9606	105378394	LOC105378394	-	-	-	10	10q23.1	uncharacterized LOC105378394	ncRNA	-	-	-	-	20201124	-
9606	105378396	LOC105378396	-	-	-	10	10q23.1	uncharacterized LOC105378396	ncRNA	-	-	-	-	20201124	-
9606	105378397	LINC02650	-	-	HGNC:HGNC:54135|Ensembl:ENSG00000233945	10	10q23.1	long intergenic non-protein coding RNA 2650	ncRNA	LINC02650	long intergenic non-protein coding RNA 2650	O	-	20201124	-
9606	105378398	LOC105378398	-	-	-	10	10q23.1	uncharacterized LOC105378398	ncRNA	-	-	-	-	20201124	-
9606	105378399	LOC105378399	-	-	-	10	10q23.1	uncharacterized LOC105378399	ncRNA	-	-	-	-	20201124	-
9606	105378400	LOC105378400	-	-	-	10	10q23.1	uncharacterized LOC105378400	ncRNA	-	-	-	-	20201124	-
9606	105378401	LOC105378401	-	-	-	10	10q23.1	uncharacterized LOC105378401	ncRNA	-	-	-	-	20201124	-
9606	105378402	LOC105378402	-	-	Ensembl:ENSG00000287057	10	10q23.1	uncharacterized LOC105378402	ncRNA	-	-	-	-	20201124	-
9606	105378403	LOC105378403	-	-	-	10	10q23.1	uncharacterized LOC105378403	ncRNA	-	-	-	-	20201124	-
9606	105378404	LOC105378404	-	-	-	10	10q23.1	uncharacterized LOC105378404	ncRNA	-	-	-	-	20201124	-
9606	105378406	LOC105378406	-	-	-	10	10q23.2	uncharacterized LOC105378406	ncRNA	-	-	-	-	20201124	-
9606	105378407	LOC105378407	-	-	-	10	10q23.2	uncharacterized LOC105378407	ncRNA	-	-	-	-	20201124	-
9606	105378408	LOC105378408	-	-	-	10	10q23.2	uncharacterized LOC105378408	ncRNA	-	-	-	-	20201124	-
9606	105378409	LOC105378409	-	-	-	10	10q23.2	uncharacterized LOC105378409	ncRNA	-	-	-	-	20201124	-
9606	105378410	LOC105378410	-	-	-	10	10q23.2	uncharacterized LOC105378410	ncRNA	-	-	-	-	20201124	-
9606	105378412	LOC105378412	-	-	-	10	10q23.2	uncharacterized LOC105378412	ncRNA	-	-	-	-	20201124	-
9606	105378414	LOC105378414	-	-	-	10	10q23.31	uncharacterized LOC105378414	ncRNA	-	-	-	-	20201124	-
9606	105378415	LOC105378415	-	-	-	10	10q23.31	uncharacterized LOC105378415	ncRNA	-	-	-	-	20201124	-
9606	105378416	LOC105378416	-	-	-	10	10q23.31	uncharacterized LOC105378416	ncRNA	-	-	-	-	20201124	-
9606	105378418	LOC105378418	-	-	-	10	10q23.31	uncharacterized LOC105378418	ncRNA	-	-	-	-	20201124	-
9606	105378419	LOC105378419	-	-	-	10	10q23.31	uncharacterized LOC105378419	ncRNA	-	-	-	-	20201124	-
9606	105378421	LOC105378421	-	-	-	10	10q23.31	uncharacterized LOC105378421	ncRNA	-	-	-	-	20201124	-
9606	105378424	LOC105378424	-	-	-	10	10q23.31	uncharacterized LOC105378424	ncRNA	-	-	-	-	20201124	-
9606	105378425	LINC01374	-	TCONS_00018278	HGNC:HGNC:50631|Ensembl:ENSG00000280560	10	10q23.31	long intergenic non-protein coding RNA 1374	ncRNA	LINC01374	long intergenic non-protein coding RNA 1374	O	-	20201124	-
9606	105378426	LOC105378426	-	-	-	10	10q23.31	uncharacterized LOC105378426	ncRNA	-	-	-	-	20201124	-
9606	105378427	XLOC_008559	-	-	-	10	10q23.31	uncharacterized LOC105378427	ncRNA	-	-	-	-	20201124	-
9606	105378429	LOC105378429	-	-	Ensembl:ENSG00000286981	10	10q23.32	uncharacterized LOC105378429	ncRNA	-	-	-	-	20201124	-
9606	105378430	LOC105378430	-	-	-	10	10q23.31	uncharacterized LOC105378430	ncRNA	-	-	-	-	20201124	-
9606	105378433	LOC105378433	-	-	-	10	10q23.32	uncharacterized LOC105378433	ncRNA	-	-	-	-	20201124	-
9606	105378436	LOC105378436	-	-	-	10	10q23.33	uncharacterized LOC105378436	ncRNA	-	-	-	-	20201124	-
9606	105378437	LOC105378437	-	-	-	10	10q23.33	uncharacterized LOC105378437	ncRNA	-	-	-	-	20201124	-
9606	105378438	LOC105378438	-	-	-	10	10q23.33	uncharacterized LOC105378438	ncRNA	-	-	-	-	20201124	-
9606	105378443	LOC105378443	-	-	-	10	10q24.1	uncharacterized LOC105378443	ncRNA	-	-	-	-	20201124	-
9606	105378444	LOC105378444	-	-	-	10	10q24.1	uncharacterized LOC105378444	ncRNA	-	-	-	-	20201124	-
9606	105378447	LOC105378447	-	-	-	10	10q24.1	uncharacterized LOC105378447	ncRNA	-	-	-	-	20201124	-
9606	105378448	LOC105378448	-	-	-	10	10q24.1	uncharacterized LOC105378448	ncRNA	-	-	-	-	20201124	-
9606	105378449	LOC105378449	-	-	-	10	10q24.2	uncharacterized LOC105378449	ncRNA	-	-	-	-	20201124	-
9606	105378450	LOC105378450	-	-	-	10	10q24.2	uncharacterized LOC105378450	ncRNA	-	-	-	-	20201124	-
9606	105378452	LOC105378452	-	-	-	10	10q24.31	uncharacterized LOC105378452	ncRNA	-	-	-	-	20201124	-
9606	105378453	LOC105378453	-	-	-	10	10q24.32	uncharacterized LOC105378453	ncRNA	-	-	-	-	20201124	-
9606	105378455	LOC105378455	-	-	-	10	10q24.32	uncharacterized LOC105378455	ncRNA	-	-	-	-	20201124	-
9606	105378456	LOC105378456	-	-	-	10	10q24.32	uncharacterized LOC105378456	ncRNA	-	-	-	-	20201124	-
9606	105378457	LOC105378457	-	-	-	10	10q24.32	uncharacterized LOC105378457	ncRNA	-	-	-	-	20201124	-
9606	105378458	LOC105378458	-	-	-	10	10q24.32	uncharacterized LOC105378458	ncRNA	-	-	-	-	20201124	-
9606	105378460	LOC105378460	-	-	-	10	10q24.32	uncharacterized LOC105378460	ncRNA	-	-	-	-	20201124	-
9606	105378464	LOC105378464	-	-	Ensembl:ENSG00000237761	10	10q25.1	uncharacterized LOC105378464	ncRNA	-	-	-	-	20201124	-
9606	105378465	LOC105378465	-	-	-	10	10q25.1	uncharacterized LOC105378465	ncRNA	-	-	-	-	20201124	-
9606	105378466	LOC105378466	-	-	-	10	10q25.1	uncharacterized LOC105378466	ncRNA	-	-	-	-	20201124	-
9606	105378467	LOC105378467	-	-	-	10	10q25.1	uncharacterized LOC105378467	ncRNA	-	-	-	-	20201124	-
9606	105378468	LOC105378468	-	-	-	10	10q25.1	uncharacterized LOC105378468	ncRNA	-	-	-	-	20201124	-
9606	105378469	LOC105378469	-	-	-	10	10q25.1	uncharacterized LOC105378469	ncRNA	-	-	-	-	20201124	-
9606	105378470	LINC02624	-	-	HGNC:HGNC:54103|Ensembl:ENSG00000229775	10	10q25.1	long intergenic non-protein coding RNA 2624	ncRNA	LINC02624	long intergenic non-protein coding RNA 2624	O	-	20201124	-
9606	105378472	LOC105378472	-	-	-	10	10q25.1	uncharacterized LOC105378472	ncRNA	-	-	-	-	20201124	-
9606	105378473	LOC105378473	-	-	-	10	10q25.1	uncharacterized LOC105378473	ncRNA	-	-	-	-	20201124	-
9606	105378474	LOC105378474	-	-	-	10	10q25.1	uncharacterized LOC105378474	ncRNA	-	-	-	-	20201124	-
9606	105378475	LOC105378475	-	-	-	10	10q25.1	uncharacterized LOC105378475	ncRNA	-	-	-	-	20201124	-
9606	105378476	LOC105378476	-	-	-	10	10q25.1	uncharacterized LOC105378476	ncRNA	-	-	-	-	20201124	-
9606	105378477	LOC105378477	-	-	-	10	10q25.1	uncharacterized LOC105378477	ncRNA	-	-	-	-	20201124	-
9606	105378478	LINC02661	-	-	HGNC:HGNC:54147	10	10q25.1	long intergenic non-protein coding RNA 2661	ncRNA	LINC02661	long intergenic non-protein coding RNA 2661	O	-	20201124	-
9606	105378479	LOC105378479	-	-	-	10	10q25.2	uncharacterized LOC105378479	ncRNA	-	-	-	-	20201124	-
9606	105378480	LOC105378480	-	-	-	10	10q25.2	uncharacterized LOC105378480	ncRNA	-	-	-	-	20201124	-
9606	105378481	DUSP5-DT	-	-	HGNC:HGNC:55154	10	10q25.2	DUSP5 divergent transcript	ncRNA	DUSP5-DT	DUSP5 divergent transcript	O	-	20201124	-
9606	105378482	LOC105378482	-	-	-	10	10q25.2	uncharacterized LOC105378482	ncRNA	-	-	-	-	20201124	-
9606	105378483	LOC105378483	-	-	-	10	10q25.2	uncharacterized LOC105378483	ncRNA	-	-	-	-	20201124	-
9606	105378484	LOC105378484	-	-	-	10	10q25.2	uncharacterized LOC105378484	ncRNA	-	-	-	-	20201124	-
9606	105378485	LOC105378485	-	-	-	10	10q25.2	uncharacterized LOC105378485	ncRNA	-	-	-	-	20201124	-
9606	105378486	LOC105378486	-	-	-	10	10q25.2	uncharacterized LOC105378486	ncRNA	-	-	-	-	20201124	-
9606	105378487	LOC105378487	-	-	-	10	10q25.2	uncharacterized LOC105378487	ncRNA	-	-	-	-	20201124	-
9606	105378489	LOC105378489	-	-	-	10	10q25.3	uncharacterized LOC105378489	ncRNA	-	-	-	-	20201124	-
9606	105378490	LOC105378490	-	-	-	10	10q25.3	uncharacterized LOC105378490	ncRNA	-	-	-	-	20201124	-
9606	105378492	LOC105378492	-	-	-	10	10q25.3	uncharacterized LOC105378492	ncRNA	-	-	-	-	20201124	-
9606	105378493	LOC105378493	-	-	-	10	10q25.3	uncharacterized LOC105378493	ncRNA	-	-	-	-	20201124	-
9606	105378494	LOC105378494	-	-	-	10	10q25.3	uncharacterized LOC105378494	ncRNA	-	-	-	-	20201124	-
9606	105378496	LOC105378496	-	-	-	10	10q25.3	uncharacterized LOC105378496	ncRNA	-	-	-	-	20201124	-
9606	105378497	LOC105378497	-	-	-	10	10q25.3	uncharacterized LOC105378497	ncRNA	-	-	-	-	20201124	-
9606	105378498	LOC105378498	-	-	-	10	10q25.3	uncharacterized LOC105378498	ncRNA	-	-	-	-	20201124	-
9606	105378499	LOC105378499	-	-	Ensembl:ENSG00000232767	10	10q25.3	uncharacterized LOC105378499	ncRNA	-	-	-	-	20201124	-
9606	105378500	LOC105378500	-	-	-	10	10q25.3	uncharacterized LOC105378500	ncRNA	-	-	-	-	20201124	-
9606	105378502	LOC105378502	-	-	-	10	10q26.11	uncharacterized LOC105378502	ncRNA	-	-	-	CTA-109P11.4	20201124	-
9606	105378504	LOC105378504	-	-	-	10	10q26.11	uncharacterized LOC105378504	ncRNA	-	-	-	-	20201124	-
9606	105378507	LOC105378507	-	-	-	10	10q26.11	uncharacterized LOC105378507	ncRNA	-	-	-	-	20201124	-
9606	105378511	LOC105378511	-	-	-	10	10q26.11	uncharacterized LOC105378511	ncRNA	-	-	-	-	20201124	-
9606	105378512	LOC105378512	-	-	-	10	10q26.11	uncharacterized LOC105378512	ncRNA	-	-	-	-	20201124	-
9606	105378513	LOC105378513	-	-	-	10	10q26.11	uncharacterized LOC105378513	ncRNA	-	-	-	-	20201124	-
9606	105378515	LOC105378515	-	-	-	10	10q26.12	uncharacterized LOC105378515	ncRNA	-	-	-	-	20201124	-
9606	105378516	LOC105378516	-	-	Ensembl:ENSG00000274461	10	10q26.12	uncharacterized LOC105378516	ncRNA	-	-	-	-	20201124	-
9606	105378518	LOC105378518	-	-	-	10	10q26.12	uncharacterized LOC105378518	ncRNA	-	-	-	-	20201124	-
9606	105378519	LOC105378519	-	-	-	10	10q26.12	uncharacterized LOC105378519	ncRNA	-	-	-	-	20201124	-
9606	105378520	LOC105378520	-	-	-	10	10q26.12	uncharacterized LOC105378520	ncRNA	-	-	-	-	20201124	-
9606	105378521	LOC105378521	-	-	-	10	10q26.12	uncharacterized LOC105378521	ncRNA	-	-	-	-	20201124	-
9606	105378522	LOC105378522	-	-	-	10	10q26.12	uncharacterized LOC105378522	ncRNA	-	-	-	-	20201124	-
9606	105378523	LOC105378523	-	-	-	10	10q26.12	uncharacterized LOC105378523	ncRNA	-	-	-	-	20201124	-
9606	105378525	LOC105378525	-	-	-	10	10q26.13	uncharacterized LOC105378525	ncRNA	-	-	-	-	20201124	-
9606	105378526	LOC105378526	-	-	-	10	10q26.13	uncharacterized LOC105378526	ncRNA	-	-	-	-	20201124	-
9606	105378530	LOC105378530	-	-	-	10	10q26.13	uncharacterized LOC105378530	ncRNA	-	-	-	-	20201124	-
9606	105378531	LINC02641	-	-	HGNC:HGNC:54125|Ensembl:ENSG00000286344	10	10q26.13	long intergenic non-protein coding RNA 2641	ncRNA	LINC02641	long intergenic non-protein coding RNA 2641	O	-	20201124	-
9606	105378532	LOC105378532	-	-	-	10	10q26.13	uncharacterized LOC105378532	ncRNA	-	-	-	-	20201124	-
9606	105378533	LOC105378533	-	-	-	10	10q26.13	uncharacterized LOC105378533	ncRNA	-	-	-	-	20201124	-
9606	105378534	LOC105378534	-	-	-	10	10q26.13	uncharacterized LOC105378534	ncRNA	-	-	-	-	20201124	-
9606	105378536	LOC105378536	-	-	-	10	10q26.13	uncharacterized LOC105378536	ncRNA	-	-	-	-	20201124	-
9606	105378539	LOC105378539	-	-	-	10	10q26.13	uncharacterized LOC105378539	ncRNA	-	-	-	-	20201124	-
9606	105378541	LOC105378541	-	-	-	10	10q26.13	uncharacterized LOC105378541	ncRNA	-	-	-	-	20201124	-
9606	105378542	LOC105378542	-	-	-	10	10q26.13	uncharacterized LOC105378542	ncRNA	-	-	-	-	20201124	-
9606	105378543	LOC105378543	-	-	-	10	10q26.13	uncharacterized LOC105378543	ncRNA	-	-	-	-	20201124	-
9606	105378544	LOC105378544	-	-	-	10	10q26.13	uncharacterized LOC105378544	ncRNA	-	-	-	-	20201124	-
9606	105378545	LOC105378545	-	-	-	10	10q26.13	uncharacterized LOC105378545	ncRNA	-	-	-	-	20201124	-
9606	105378547	LOC105378547	-	-	-	10	10q26.13	uncharacterized LOC105378547	ncRNA	-	-	-	-	20201124	-
9606	105378548	LOC105378548	-	-	-	10	10q26.2	uncharacterized LOC105378548	ncRNA	-	-	-	-	20201124	-
9606	105378549	LOC105378549	-	-	-	10	10q26.2	uncharacterized LOC105378549	ncRNA	-	-	-	-	20201124	-
9606	105378550	LOC105378550	-	-	-	10	10q26.2	uncharacterized LOC105378550	ncRNA	-	-	-	-	20201124	-
9606	105378551	LOC105378551	-	-	-	10	10q26.2	uncharacterized LOC105378551	ncRNA	-	-	-	-	20201124	-
9606	105378552	LOC105378552	-	-	-	10	10q26.2	uncharacterized LOC105378552	ncRNA	-	-	-	-	20201124	-
9606	105378553	AS-PTPRE	-	-	-	10	10q26.2	lncRNA antisense to PTPRE protein-coding gene	ncRNA	-	-	-	-	20201124	-
9606	105378554	LOC105378554	-	-	-	10	10q26.2	uncharacterized LOC105378554	ncRNA	-	-	-	-	20201124	-
9606	105378555	LOC105378555	-	-	-	10	10q26.2-q26.3	uncharacterized LOC105378555	ncRNA	-	-	-	-	20201124	-
9606	105378556	LOC105378556	-	-	-	10	10q26.3	uncharacterized LOC105378556	ncRNA	-	-	-	-	20201124	-
9606	105378557	LOC105378557	-	-	-	10	10q26.3	uncharacterized LOC105378557	ncRNA	-	-	-	-	20201124	-
9606	105378558	LOC105378558	-	-	-	10	10q26.3	uncharacterized LOC105378558	ncRNA	-	-	-	-	20201124	-
9606	105378560	LOC105378560	-	-	-	10	10q26.3	uncharacterized LOC105378560	ncRNA	-	-	-	-	20201124	-
9606	105378561	LOC105378561	-	-	-	10	10q26.3	uncharacterized LOC105378561	ncRNA	-	-	-	-	20201124	-
9606	105378562	LOC105378562	-	-	-	10	10q26.3	uncharacterized LOC105378562	ncRNA	-	-	-	-	20201124	-
9606	105378563	LOC105378563	-	-	-	10	10q26.3	uncharacterized LOC105378563	ncRNA	-	-	-	-	20201124	-
9606	105378565	LOC105378565	-	-	-	10	10q26.3	uncharacterized LOC105378565	ncRNA	-	-	-	-	20201124	-
9606	105378566	LOC105378566	-	-	-	10	10q26.3	uncharacterized LOC105378566	ncRNA	-	-	-	-	20201124	-
9606	105378567	LOC105378567	-	-	-	10	10q26.3	uncharacterized LOC105378567	ncRNA	-	-	-	-	20201124	-
9606	105378568	LOC105378568	-	-	-	10	10q26.3	uncharacterized LOC105378568	ncRNA	-	-	-	-	20201124	-
9606	105378569	LOC105378569	-	-	-	10	10q26.3	uncharacterized LOC105378569	ncRNA	-	-	-	-	20201124	-
9606	105378570	LOC105378570	-	-	-	10	10q26.3	uncharacterized LOC105378570	ncRNA	-	-	-	-	20201124	-
9606	105378571	LOC105378571	-	-	-	10	10q26.3	uncharacterized LOC105378571	ncRNA	-	-	-	-	20201124	-
9606	105378572	LOC105378572	-	-	-	10	10q26.3	uncharacterized LOC105378572	ncRNA	-	-	-	-	20201124	-
9606	105378573	LOC105378573	-	-	-	10	10q26.3	uncharacterized LOC105378573	ncRNA	-	-	-	-	20201124	-
9606	105378574	LOC105378574	-	-	-	10	10q26.3	uncharacterized LOC105378574	ncRNA	-	-	-	-	20201124	-
9606	105378575	LOC105378575	-	-	-	10	10q26.3	uncharacterized LOC105378575	ncRNA	-	-	-	-	20201124	-
9606	105378576	LOC105378576	-	-	-	10	10q26.3	uncharacterized LOC105378576	ncRNA	-	-	-	-	20201124	-
9606	105378577	LOC105378577	-	-	-	10	10q11.22	uncharacterized LOC105378577	ncRNA	-	-	-	-	20201124	-
9606	105378580	LINC01409	-	-	HGNC:HGNC:50701|Ensembl:ENSG00000237491	1	1p36.33	long intergenic non-protein coding RNA 1409	ncRNA	LINC01409	long intergenic non-protein coding RNA 1409	O	-	20201124	-
9606	105378585	LOC105378585	-	-	-	1	1p36.33	uncharacterized LOC105378585	ncRNA	-	-	-	-	20201124	-
9606	105378586	LOC105378586	-	-	-	1	1p36.33	uncharacterized LOC105378586	ncRNA	-	-	-	-	20201124	-
9606	105378589	LOC105378589	-	-	-	1	1p36.33	uncharacterized LOC105378589	ncRNA	-	-	-	-	20201124	-
9606	105378590	LOC105378590	-	-	-	1	1p36.33	uncharacterized LOC105378590	ncRNA	-	-	-	-	20201124	-
9606	105378591	LOC105378591	-	-	Ensembl:ENSG00000226969	1	1p36.33	uncharacterized LOC105378591	ncRNA	-	-	-	-	20201124	-
9606	105378593	LOC105378593	-	-	-	1	1p36.33	uncharacterized LOC105378593	ncRNA	-	-	-	-	20201124	-
9606	105378597	MMEL1-AS1	-	-	HGNC:HGNC:40695	1	1p36.32	MMEL1 antisense RNA 1	ncRNA	MMEL1-AS1	MMEL1 antisense RNA 1	O	-	20201124	-
9606	105378598	LOC105378598	-	-	-	1	1p36.32	uncharacterized LOC105378598	ncRNA	-	-	-	-	20201124	-
9606	105378599	LOC105378599	-	-	-	1	1p36.32	uncharacterized LOC105378599	ncRNA	-	-	-	-	20201124	-
9606	105378600	LOC105378600	-	-	-	1	1p36.32	uncharacterized LOC105378600	ncRNA	-	-	-	-	20201124	-
9606	105378601	LOC105378601	-	-	-	1	1p36.32	uncharacterized LOC105378601	ncRNA	-	-	-	-	20201124	-
9606	105378602	LOC105378602	-	-	-	1	1p36.32	uncharacterized LOC105378602	ncRNA	-	-	-	-	20201124	-
9606	105378603	LOC105378603	-	-	-	1	1p36.32	uncharacterized LOC105378603	ncRNA	-	-	-	-	20201124	-
9606	105378604	LOC105378604	-	-	-	1	1p36.32	uncharacterized LOC105378604	ncRNA	-	-	-	-	20201124	-
9606	105378605	LOC105378605	-	-	-	1	1p36.32	uncharacterized LOC105378605	ncRNA	-	-	-	-	20201124	-
9606	105378606	LOC105378606	-	-	-	1	1p36.32	uncharacterized LOC105378606	ncRNA	-	-	-	-	20201124	-
9606	105378607	LOC105378607	-	-	-	1	1p36.32	uncharacterized LOC105378607	ncRNA	-	-	-	-	20201124	-
9606	105378608	LOC105378608	-	-	-	1	1p36.32	uncharacterized LOC105378608	ncRNA	-	-	-	-	20201124	-
9606	105378609	LOC105378609	-	-	-	1	1p36.32	uncharacterized LOC105378609	ncRNA	-	-	-	-	20201124	-
9606	105378610	TP73-AS3	-	-	HGNC:HGNC:40590	1	1p36.32	TP73 antisense RNA 3	ncRNA	TP73-AS3	TP73 antisense RNA 3	O	-	20201124	-
9606	105378612	LOC105378612	-	-	-	1	1p36.21	uncharacterized LOC105378612	ncRNA	-	-	-	-	20201124	-
9606	105378614	LOC105378614	-	-	Ensembl:ENSG00000235185	1	1p36.13	uncharacterized LOC105378614	ncRNA	-	-	-	-	20201124	-
9606	105378615	LOC105378615	-	-	-	1	1p36.11	uncharacterized LOC105378615	ncRNA	-	-	-	-	20201124	-
9606	105378616	LINC01715	-	-	HGNC:HGNC:52502|Ensembl:ENSG00000229388	1	1p35.3	long intergenic non-protein coding RNA 1715	ncRNA	LINC01715	long intergenic non-protein coding RNA 1715	O	-	20201124	-
9606	105378617	LOC105378617	-	-	-	1	1p35.2	uncharacterized LOC105378617	ncRNA	-	-	-	-	20201124	-
9606	105378618	LOC105378618	-	-	-	1	1p35.2	uncharacterized LOC105378618	ncRNA	-	-	-	-	20201124	-
9606	105378620	LOC105378620	-	-	-	1	1p35.2	uncharacterized LOC105378620	ncRNA	-	-	-	-	20201124	-
9606	105378621	LOC105378621	-	-	-	1	1p35.2	uncharacterized LOC105378621	ncRNA	-	-	-	-	20201124	-
9606	105378622	LINC01778	-	-	HGNC:HGNC:52568|Ensembl:ENSG00000223382	1	1p35.2	long intergenic non-protein coding RNA 1778	ncRNA	LINC01778	long intergenic non-protein coding RNA 1778	O	-	20201124	-
9606	105378623	LOC105378623	-	-	-	1	1p35.2	uncharacterized LOC105378623	ncRNA	-	-	-	-	20201124	-
9606	105378625	LOC105378625	-	-	-	1	1p35.2	uncharacterized LOC105378625	ncRNA	-	-	-	-	20201124	-
9606	105378626	LOC105378626	-	-	-	1	1p35.2	uncharacterized LOC105378626	ncRNA	-	-	-	-	20201124	-
9606	105378628	LOC105378628	-	-	-	1	1p35.2	uncharacterized LOC105378628	ncRNA	-	-	-	-	20201124	-
9606	105378629	LOC105378629	-	-	-	1	1p35.1	uncharacterized LOC105378629	ncRNA	-	-	-	-	20201124	-
9606	105378631	LOC105378631	-	-	-	1	1p35.1	uncharacterized LOC105378631	ncRNA	-	-	-	-	20201124	-
9606	105378632	LOC105378632	-	-	-	1	1p35.1	uncharacterized LOC105378632	ncRNA	-	-	-	-	20201124	-
9606	105378635	LOC105378635	-	-	-	1	1p35.1	uncharacterized LOC105378635	ncRNA	-	-	-	-	20201124	-
9606	105378638	LOC105378638	-	-	-	1	1p35.1	uncharacterized LOC105378638	ncRNA	-	-	-	-	20201124	-
9606	105378639	LOC105378639	-	-	-	1	1p35.1	uncharacterized LOC105378639	ncRNA	-	-	-	-	20201124	-
9606	105378640	LOC105378640	-	-	-	1	1p34.3	uncharacterized LOC105378640	ncRNA	-	-	-	-	20201124	-
9606	105378641	LOC105378641	-	-	-	1	1p34.3	uncharacterized LOC105378641	ncRNA	-	-	-	-	20201124	-
9606	105378642	LOC105378642	-	-	-	1	1p34.3	uncharacterized LOC105378642	ncRNA	-	-	-	-	20201124	-
9606	105378644	LOC105378644	-	-	Ensembl:ENSG00000284640	1	1p34.3	uncharacterized LOC105378644	ncRNA	-	-	-	-	20201124	-
9606	105378645	TFAP2E-AS1	-	-	HGNC:HGNC:41274	1	1p34.3	TFAP2E antisense RNA 1	ncRNA	TFAP2E-AS1	TFAP2E antisense RNA 1	O	-	20201124	-
9606	105378646	LOC105378646	-	-	-	1	1p34.3	uncharacterized LOC105378646	ncRNA	-	-	-	-	20201124	-
9606	105378647	LOC105378647	-	-	-	1	1p34.3	uncharacterized LOC105378647	ncRNA	-	-	-	-	20201124	-
9606	105378648	LOC105378648	-	-	-	1	1p34.3	uncharacterized LOC105378648	ncRNA	-	-	-	-	20201124	-
9606	105378649	LOC105378649	-	-	-	1	1p34.3	uncharacterized LOC105378649	ncRNA	-	-	-	-	20201124	-
9606	105378650	LOC105378650	-	-	-	1	1p34.3	uncharacterized LOC105378650	ncRNA	-	-	-	-	20201124	-
9606	105378651	LOC105378651	-	-	-	1	1p34.3	uncharacterized LOC105378651	ncRNA	-	-	-	-	20201124	-
9606	105378653	MIR3659HG	-	-	HGNC:HGNC:54306	1	1p34.3	MIR3659 host gene	ncRNA	MIR3659HG	MIR3659 host gene	O	-	20201124	-
9606	105378654	LOC105378654	-	-	-	1	1p34.3	uncharacterized LOC105378654	ncRNA	-	-	-	-	20201124	-
9606	105378655	LINC02786	-	-	HGNC:HGNC:54307	1	1p34.3	long intergenic non-protein coding RNA 2786	ncRNA	LINC02786	long intergenic non-protein coding RNA 2786	O	-	20201124	-
9606	105378656	LINC01685	-	-	HGNC:HGNC:52473	1	1p34.3	long intergenic non-protein coding RNA 1685	ncRNA	LINC01685	long intergenic non-protein coding RNA 1685	O	-	20201124	-
9606	105378657	LOC105378657	-	-	-	1	1p34.3	uncharacterized LOC105378657	ncRNA	-	-	-	-	20201124	-
9606	105378658	LOC105378658	-	-	-	1	1p34.3	uncharacterized LOC105378658	ncRNA	-	-	-	-	20201124	-
9606	105378660	LOC105378660	-	-	-	1	1p34.3	uncharacterized LOC105378660	ncRNA	-	-	-	-	20201124	-
9606	105378662	LOC105378662	-	-	-	1	1p34.3	uncharacterized LOC105378662	ncRNA	-	-	-	-	20201124	-
9606	105378663	LOC105378663	-	-	Ensembl:ENSG00000228436	1	1p34.3	uncharacterized LOC105378663	ncRNA	-	-	-	-	20201124	-
9606	105378665	LOC105378665	-	-	-	1	1p34.2	uncharacterized LOC105378665	ncRNA	-	-	-	-	20201124	-
9606	105378666	BMP8B-AS1	-	-	HGNC:HGNC:54364|Ensembl:ENSG00000285905	1	1p34.2	BMP8B antisense RNA 1	ncRNA	BMP8B-AS1	BMP8B antisense RNA 1	O	-	20201124	-
9606	105378667	LOC105378667	-	-	-	1	1p34.2	uncharacterized LOC105378667	ncRNA	-	-	-	-	20201124	-
9606	105378668	MYCL-AS1	-	-	HGNC:HGNC:40386|Ensembl:ENSG00000236546	1	1p34.2	MYCL antisense RNA 1	ncRNA	MYCL-AS1	MYCL antisense RNA 1	O	-	20201124	-
9606	105378669	LOC105378669	-	-	-	1	1p34.2	uncharacterized LOC105378669	ncRNA	-	-	-	-	20201124	-
9606	105378671	LOC105378671	-	-	-	1	1p34.2	uncharacterized LOC105378671	ncRNA	-	-	-	-	20201124	-
9606	105378672	LOC105378672	-	-	-	1	1p34.2	uncharacterized LOC105378672	ncRNA	-	-	-	-	20201124	-
9606	105378673	LOC105378673	-	-	-	1	1p34.2	uncharacterized LOC105378673	ncRNA	-	-	-	-	20201124	-
9606	105378674	LOC105378674	-	-	-	1	1p34.2	uncharacterized LOC105378674	ncRNA	-	-	-	-	20201124	-
9606	105378675	LOC105378675	-	-	-	1	1p34.2	uncharacterized LOC105378675	ncRNA	-	-	-	-	20201124	-
9606	105378676	LOC105378676	-	-	-	1	1p34.2	uncharacterized LOC105378676	ncRNA	-	-	-	-	20201124	-
9606	105378678	LOC105378678	-	-	-	1	1p34.2	uncharacterized LOC105378678	ncRNA	-	-	-	-	20201124	-
9606	105378683	TMEM269-DT	-	-	HGNC:HGNC:54423	1	1p34.2	TMEM269 divergent transcript	ncRNA	TMEM269-DT	TMEM269 divergent transcript	O	-	20201124	-
9606	105378685	LOC105378685	-	-	-	1	1p34.2	uncharacterized LOC105378685	ncRNA	-	-	-	-	20201124	-
9606	105378687	LOC105378687	-	-	-	1	1p34.2	uncharacterized LOC105378687	ncRNA	-	-	-	-	20201124	-
9606	105378688	LOC105378688	-	-	-	1	1p34.1	uncharacterized LOC105378688	ncRNA	-	-	-	-	20201124	-
9606	105378690	LOC105378690	-	-	-	1	1p34.1	uncharacterized LOC105378690	ncRNA	-	-	-	-	20201124	-
9606	105378691	LOC105378691	-	-	-	1	1p34.1	uncharacterized LOC105378691	ncRNA	-	-	-	-	20201124	-
9606	105378693	LOC105378693	-	-	-	1	1p34.1	uncharacterized LOC105378693	ncRNA	-	-	-	-	20201124	-
9606	105378694	LOC105378694	-	-	-	1	1p34.1	uncharacterized LOC105378694	ncRNA	-	-	-	-	20201124	-
9606	105378696	TMEM275	-	-	HGNC:HGNC:53938|Ensembl:ENSG00000282881	1	1p33	transmembrane protein 275	protein-coding	TMEM275	transmembrane protein 275	O	transmembrane protein 275	20201124	-
9606	105378697	LOC105378697	-	-	-	1	1p33	uncharacterized LOC105378697	ncRNA	-	-	-	-	20201124	-
9606	105378698	LOC105378698	-	-	-	1	1p33	uncharacterized LOC105378698	ncRNA	-	-	-	-	20201124	-
9606	105378699	LOC105378699	-	-	-	1	1p33	uncharacterized LOC105378699	ncRNA	-	-	-	-	20201124	-
9606	105378701	LOC105378701	-	-	-	1	1p33	uncharacterized LOC105378701	ncRNA	-	-	-	-	20201124	-
9606	105378706	LOC105378706	-	-	-	1	1p33	uncharacterized LOC105378706	ncRNA	-	-	-	-	20201124	-
9606	105378708	LOC105378708	-	-	-	1	1p33	uncharacterized LOC105378708	ncRNA	-	-	-	-	20201124	-
9606	105378709	LOC105378709	-	-	-	1	1p33	uncharacterized LOC105378709	ncRNA	-	-	-	-	20201124	-
9606	105378710	LOC105378710	-	-	-	1	1p32.3	uncharacterized LOC105378710	ncRNA	-	-	-	-	20201124	-
9606	105378711	LOC105378711	-	-	-	1	1p32.3	uncharacterized LOC105378711	ncRNA	-	-	-	-	20201124	-
9606	105378712	LINC02808	-	-	HGNC:HGNC:54340|Ensembl:ENSG00000284696	1	1p32.3	long intergenic non-protein coding RNA 2808	ncRNA	LINC02808	long intergenic non-protein coding RNA 2808	O	-	20201124	-
9606	105378714	LOC105378714	-	-	Ensembl:ENSG00000284700	1	1p32.3	uncharacterized LOC105378714	ncRNA	-	-	-	-	20201124	-
9606	105378715	FAF1-AS1	-	-	HGNC:HGNC:40228	1	1p32.3	FAF1 antisense RNA 1	ncRNA	FAF1-AS1	FAF1 antisense RNA 1	O	-	20201124	-
9606	105378716	LINC01562	-	-	HGNC:HGNC:51335|Ensembl:ENSG00000203356	1	1p32.3	long intergenic non-protein coding RNA 1562	ncRNA	LINC01562	long intergenic non-protein coding RNA 1562	O	RP11-296A18.3	20201124	-
9606	105378717	LOC105378717	-	-	-	1	1p32.3	uncharacterized LOC105378717	ncRNA	-	-	-	-	20201124	-
9606	105378719	LOC105378719	-	-	-	1	1p32.3	uncharacterized LOC105378719	ncRNA	-	-	-	-	20201124	-
9606	105378720	EPS15-AS1	-	-	HGNC:HGNC:40219	1	1p32.3	EPS15 antisense RNA 1	ncRNA	EPS15-AS1	EPS15 antisense RNA 1	O	-	20201124	-
9606	105378721	LOC105378721	-	-	Ensembl:ENSG00000266993	1	1p32.3	uncharacterized LOC105378721	ncRNA	-	-	-	-	20201124	-
9606	105378723	LOC105378723	-	-	-	1	1p32.3	uncharacterized LOC105378723	ncRNA	-	-	-	-	20201124	-
9606	105378724	LOC105378724	-	-	-	1	1p32.3	uncharacterized LOC105378724	ncRNA	-	-	-	-	20201124	-
9606	105378726	LOC105378726	-	-	-	1	1p32.3	uncharacterized LOC105378726	ncRNA	-	-	-	-	20201124	-
9606	105378728	LOC105378728	-	-	-	1	1p32.3	uncharacterized LOC105378728	ncRNA	-	-	-	-	20201124	-
9606	105378730	LOC105378730	-	-	-	1	1p32.3	uncharacterized LOC105378730	ncRNA	-	-	-	-	20201124	-
9606	105378731	LOC105378731	-	-	-	1	1p32.3	uncharacterized LOC105378731	ncRNA	-	-	-	-	20201124	-
9606	105378732	LINC01771	-	-	HGNC:HGNC:52561|Ensembl:ENSG00000225675	1	1p32.3	long intergenic non-protein coding RNA 1771	ncRNA	LINC01771	long intergenic non-protein coding RNA 1771	O	-	20201124	-
9606	105378733	LOC105378733	-	-	-	1	1p32.3	uncharacterized LOC105378733	ncRNA	-	-	-	-	20201124	-
9606	105378734	LINC02784	-	-	HGNC:HGNC:54304	1	1p32.3	long intergenic non-protein coding RNA 2784	ncRNA	LINC02784	long intergenic non-protein coding RNA 2784	O	-	20201124	-
9606	105378735	LOC105378735	-	-	-	1	1p32.3	uncharacterized LOC105378735	ncRNA	-	-	-	-	20201124	-
9606	105378736	LOC105378736	-	-	Ensembl:ENSG00000284601	1	1p32.3	uncharacterized LOC105378736	ncRNA	-	-	-	-	20201124	-
9606	105378737	LOC105378737	-	-	-	1	1p32.2	uncharacterized LOC105378737	ncRNA	-	-	-	-	20201124	-
9606	105378738	LINC01755	-	-	HGNC:HGNC:52543|Ensembl:ENSG00000233079	1	1p32.2	long intergenic non-protein coding RNA 1755	ncRNA	LINC01755	long intergenic non-protein coding RNA 1755	O	-	20201124	-
9606	105378739	LINC01753	-	-	HGNC:HGNC:52541|Ensembl:ENSG00000230250	1	1p32.2	long intergenic non-protein coding RNA 1753	ncRNA	LINC01753	long intergenic non-protein coding RNA 1753	O	-	20201124	-
9606	105378740	LOC105378740	-	-	-	1	1p32.2	uncharacterized LOC105378740	ncRNA	-	-	-	-	20201124	-
9606	105378741	LOC105378741	-	-	-	1	1p32.2	uncharacterized LOC105378741	ncRNA	-	-	-	-	20201124	-
9606	105378744	LINC01767	-	-	HGNC:HGNC:52557|Ensembl:ENSG00000223956	1	1p32.2	long intergenic non-protein coding RNA 1767	ncRNA	LINC01767	long intergenic non-protein coding RNA 1767	O	-	20201124	-
9606	105378745	LOC105378745	-	-	-	1	1p32.2	uncharacterized LOC105378745	ncRNA	-	-	-	-	20201124	-
9606	105378746	LOC105378746	-	-	-	1	1p32.2	uncharacterized LOC105378746	ncRNA	-	-	-	-	20201124	-
9606	105378747	LOC105378747	-	-	-	1	1p32.2	uncharacterized LOC105378747	ncRNA	-	-	-	-	20201124	-
9606	105378748	LOC105378748	-	-	-	1	1p32.2	uncharacterized LOC105378748	ncRNA	-	-	-	-	20201124	-
9606	105378751	LOC105378751	-	-	-	1	1p32.1	uncharacterized LOC105378751	ncRNA	-	-	-	-	20201124	-
9606	105378753	LINC02777	-	-	HGNC:HGNC:54297|Ensembl:ENSG00000232453	1	1p32.1	long intergenic non-protein coding RNA 2777	ncRNA	LINC02777	long intergenic non-protein coding RNA 2777	O	-	20201124	-
9606	105378756	FGGY-DT	-	-	HGNC:HGNC:55265	1	1p32.1	FGGY divergent transcript	ncRNA	FGGY-DT	FGGY divergent transcript	O	-	20201124	-
9606	105378758	LOC105378758	-	-	-	1	1p32.1	uncharacterized LOC105378758	ncRNA	-	-	-	-	20201124	-
9606	105378760	LINC02778	-	-	HGNC:HGNC:54298	1	1p32.1	long intergenic non-protein coding RNA 2778	ncRNA	LINC02778	long intergenic non-protein coding RNA 2778	O	-	20201124	-
9606	105378761	LOC105378761	-	-	-	1	1p32.1	uncharacterized LOC105378761	ncRNA	-	-	-	-	20201124	-
9606	105378763	LINC01748	-	-	HGNC:HGNC:52535|Ensembl:ENSG00000226476	1	1p32.1	long intergenic non-protein coding RNA 1748	ncRNA	LINC01748	long intergenic non-protein coding RNA 1748	O	-	20201124	-
9606	105378764	LOC105378764	-	-	-	1	1p31.3	uncharacterized LOC105378764	ncRNA	-	-	-	-	20201124	-
9606	105378766	LOC105378766	-	-	-	1	1p31.3	uncharacterized LOC105378766	ncRNA	-	-	-	-	20201124	-
9606	105378768	LOC105378768	-	-	-	1	1p31.3	uncharacterized LOC105378768	ncRNA	-	-	-	-	20201124	-
9606	105378769	LINC01739	-	-	HGNC:HGNC:52527|Ensembl:ENSG00000229537	1	1p31.3	long intergenic non-protein coding RNA 1739	ncRNA	LINC01739	long intergenic non-protein coding RNA 1739	O	-	20201124	-
9606	105378770	LOC105378770	-	-	-	1	1p31.3	uncharacterized LOC105378770	ncRNA	-	-	-	-	20201124	-
9606	105378771	LOC105378771	-	-	-	1	1p31.3	uncharacterized LOC105378771	ncRNA	-	-	-	-	20201124	-
9606	105378772	LOC105378772	-	-	-	1	1p31.3	uncharacterized LOC105378772	ncRNA	-	-	-	-	20201124	-
9606	105378773	LOC105378773	-	-	-	1	1p31.3	uncharacterized LOC105378773	ncRNA	-	-	-	-	20201124	-
9606	105378774	LOC105378774	-	-	-	1	1p31.3	uncharacterized LOC105378774	ncRNA	-	-	-	-	20201124	-
9606	105378776	LOC105378776	-	-	-	1	1p31.3	uncharacterized LOC105378776	ncRNA	-	-	-	-	20201124	-
9606	105378779	LOC105378779	-	-	-	1	1p31.3	uncharacterized LOC105378779	ncRNA	-	-	-	-	20201124	-
9606	105378780	LOC105378780	-	-	-	1	1p31.3	uncharacterized LOC105378780	ncRNA	-	-	-	-	20201124	-
9606	105378781	LOC105378781	-	-	-	1	1p31.3	uncharacterized LOC105378781	ncRNA	-	-	-	-	20201124	-
9606	105378782	LOC105378782	-	-	-	1	1p31.3	uncharacterized LOC105378782	ncRNA	-	-	-	-	20201124	-
9606	105378783	LOC105378783	-	-	-	1	1p31.2	uncharacterized LOC105378783	ncRNA	-	-	-	-	20201124	-
9606	105378785	LINC01707	-	-	HGNC:HGNC:52495|Ensembl:ENSG00000223883	1	1p31.2	long intergenic non-protein coding RNA 1707	ncRNA	LINC01707	long intergenic non-protein coding RNA 1707	O	-	20201124	-
9606	105378786	LINC02791	-	-	HGNC:HGNC:54315	1	1p31.2	long intergenic non-protein coding RNA 2791	ncRNA	LINC02791	long intergenic non-protein coding RNA 2791	O	-	20201124	-
9606	105378787	LOC105378787	-	-	-	1	1p31.2	uncharacterized LOC105378787	ncRNA	-	-	-	-	20201124	-
9606	105378788	LINC01758	-	-	HGNC:HGNC:52547|Ensembl:ENSG00000229639	1	1p31.1	long intergenic non-protein coding RNA 1758	ncRNA	LINC01758	long intergenic non-protein coding RNA 1758	O	-	20201124	-
9606	105378789	LOC105378789	-	-	-	1	1p31.1	uncharacterized LOC105378789	ncRNA	-	-	-	-	20201124	-
9606	105378790	LOC105378790	-	-	-	1	1p31.1	uncharacterized LOC105378790	ncRNA	-	-	-	-	20201124	-
9606	105378792	LRRC7-AS1	-	-	HGNC:HGNC:40843	1	1p31.1	LRRC7 antisense RNA 1	ncRNA	LRRC7-AS1	LRRC7 antisense RNA 1	O	-	20201124	-
9606	105378793	LOC105378793	-	-	-	1	1p31.1	uncharacterized LOC105378793	ncRNA	-	-	-	-	20201124	-
9606	105378794	LOC105378794	-	-	-	1	1p31.1	uncharacterized LOC105378794	ncRNA	-	-	-	-	20201124	-
9606	105378795	LOC105378795	-	-	-	1	1p31.1	uncharacterized LOC105378795	ncRNA	-	-	-	-	20201124	-
9606	105378796	LOC105378796	-	-	-	1	1p31.1	uncharacterized LOC105378796	ncRNA	-	-	-	-	20201124	-
9606	105378797	LOC105378797	-	-	-	1	1p31.1	uncharacterized LOC105378797	ncRNA	-	-	-	-	20201124	-
9606	105378798	LOC105378798	-	-	-	1	1p31.1	uncharacterized LOC105378798	ncRNA	-	-	-	-	20201124	-
9606	105378799	LINC02797	-	-	HGNC:HGNC:54320	1	1p31.1	long intergenic non-protein coding RNA 2797	ncRNA	LINC02797	long intergenic non-protein coding RNA 2797	O	-	20201124	-
9606	105378800	LOC105378800	-	-	-	1	1p31.1	uncharacterized LOC105378800	ncRNA	-	-	-	-	20201124	-
9606	105378801	LOC105378801	-	-	-	1	1p31.1	uncharacterized LOC105378801	ncRNA	-	-	-	-	20201124	-
9606	105378802	LOC105378802	-	-	-	1	1p31.1	uncharacterized LOC105378802	ncRNA	-	-	-	-	20201124	-
9606	105378803	LRRC53	-	-	HGNC:HGNC:25255|Ensembl:ENSG00000162621	1	1p31.1	leucine rich repeat containing 53	protein-coding	LRRC53	leucine rich repeat containing 53	O	leucine-rich repeat-containing protein 53	20201124	-
9606	105378805	LOC105378805	-	-	-	1	1p31.1	uncharacterized LOC105378805	ncRNA	-	-	-	-	20201124	-
9606	105378806	LOC105378806	-	-	-	1	1p31.1	uncharacterized LOC105378806	ncRNA	-	-	-	-	20201124	-
9606	105378807	LOC105378807	-	-	-	1	1p31.1	uncharacterized LOC105378807	ncRNA	-	-	-	-	20201124	-
9606	105378808	LOC105378808	-	-	-	1	1p31.1	uncharacterized LOC105378808	ncRNA	-	-	-	-	20201124	-
9606	105378810	LOC105378810	-	-	-	1	1p31.1	uncharacterized LOC105378810	ncRNA	-	-	-	-	20201124	-
9606	105378811	LOC105378811	-	-	-	1	1p31.1	uncharacterized LOC105378811	ncRNA	-	-	-	-	20201124	-
9606	105378812	LOC105378812	-	-	-	1	1p31.1	uncharacterized LOC105378812	ncRNA	-	-	-	-	20201124	-
9606	105378813	LOC105378813	-	-	-	1	1p31.1	uncharacterized LOC105378813	ncRNA	-	-	-	-	20201124	-
9606	105378814	LOC105378814	-	-	-	1	1p31.1	uncharacterized LOC105378814	ncRNA	-	-	-	-	20201124	-
9606	105378816	LOC105378816	-	-	-	1	1p31.1	uncharacterized LOC105378816	ncRNA	-	-	-	-	20201124	-
9606	105378819	LOC105378819	-	-	Ensembl:ENSG00000284882	1	1p22.3	uncharacterized LOC105378819	ncRNA	-	-	-	-	20201124	-
9606	105378821	LOC105378821	-	-	-	1	1p22.3	uncharacterized LOC105378821	ncRNA	-	-	-	-	20201124	-
9606	105378823	LOC105378823	-	-	-	1	1p22.3	uncharacterized LOC105378823	ncRNA	-	-	-	-	20201124	-
9606	105378824	LINC02795	-	-	HGNC:HGNC:54319	1	1p22.3	long intergenic non-protein coding RNA 2795	ncRNA	LINC02795	long intergenic non-protein coding RNA 2795	O	-	20201124	-
9606	105378825	LOC105378825	-	-	-	1	1p22.3	uncharacterized LOC105378825	ncRNA	-	-	-	-	20201124	-
9606	105378826	LOC105378826	-	-	-	1	1p22.3	uncharacterized LOC105378826	ncRNA	-	-	-	-	20201124	-
9606	105378827	LOC105378827	-	-	-	1	1p22.3	uncharacterized LOC105378827	ncRNA	-	-	-	-	20201124	-
9606	105378828	CLCA4-AS1	-	-	HGNC:HGNC:54055|Ensembl:ENSG00000261737	1	1p22.3	CLCA4 antisense RNA 1	ncRNA	CLCA4-AS1	CLCA4 antisense RNA 1	O	-	20201124	-
9606	105378831	LOC105378831	-	-	-	1	1p22.3	uncharacterized LOC105378831	ncRNA	-	-	-	-	20201124	-
9606	105378833	LOC105378833	-	-	-	1	1p22.3	uncharacterized LOC105378833	ncRNA	-	-	-	-	20201124	-
9606	105378834	LOC105378834	-	-	-	1	1p22.3	uncharacterized LOC105378834	ncRNA	-	-	-	-	20201124	-
9606	105378835	LOC105378835	-	-	-	1	1p22.3	uncharacterized LOC105378835	ncRNA	-	-	-	-	20201124	-
9606	105378836	LOC105378836	-	-	-	1	1p22.2	uncharacterized LOC105378836	ncRNA	-	-	-	-	20201124	-
9606	105378838	LOC105378838	-	-	-	1	1p22.2	uncharacterized LOC105378838	ncRNA	-	-	-	-	20201124	-
9606	105378839	LOC105378839	-	-	-	1	1p22.2	uncharacterized LOC105378839	ncRNA	-	-	-	-	20201124	-
9606	105378841	LOC105378841	-	-	-	1	1p22.2	uncharacterized LOC105378841	ncRNA	-	-	-	-	20201124	-
9606	105378842	LOC105378842	-	-	-	1	1p22.2	uncharacterized LOC105378842	ncRNA	-	-	-	-	20201124	-
9606	105378843	LOC105378843	-	-	-	1	1p22.2	uncharacterized LOC105378843	ncRNA	-	-	-	-	20201124	-
9606	105378844	LOC105378844	-	-	-	1	1p22.2	uncharacterized LOC105378844	ncRNA	-	-	-	-	20201124	-
9606	105378847	LOC105378847	-	-	-	1	1p22.2	uncharacterized LOC105378847	ncRNA	-	-	-	-	20201124	-
9606	105378848	LOC105378848	-	-	-	1	1p22.2	uncharacterized LOC105378848	ncRNA	-	-	-	-	20201124	-
9606	105378849	LOC105378849	-	-	-	1	1p22.2	uncharacterized LOC105378849	ncRNA	-	-	-	-	20201124	-
9606	105378850	LOC105378850	-	-	-	1	1p22.2	uncharacterized LOC105378850	ncRNA	-	-	-	-	20201124	-
9606	105378851	LOC105378851	-	-	-	1	1p22.2	uncharacterized LOC105378851	ncRNA	-	-	-	-	20201124	-
9606	105378852	LINC02787	-	-	HGNC:HGNC:54308	1	1p22.2	long intergenic non-protein coding RNA 2787	ncRNA	LINC02787	long intergenic non-protein coding RNA 2787	O	-	20201124	-
9606	105378853	LINC02609	-	-	HGNC:HGNC:27140|Ensembl:ENSG00000233593	1	1p22.2	long intergenic non-protein coding RNA 2609	ncRNA	LINC02609	long intergenic non-protein coding RNA 2609	O	-	20201124	-
9606	105378854	LINC01763	-	-	HGNC:HGNC:52554	1	1p22.2	long intergenic non-protein coding RNA 1763	ncRNA	LINC01763	long intergenic non-protein coding RNA 1763	O	-	20201124	-
9606	105378855	LINC02788	-	-	HGNC:HGNC:54309	1	1p22.2	long intergenic non-protein coding RNA 2788	ncRNA	LINC02788	long intergenic non-protein coding RNA 2788	O	-	20201124	-
9606	105378856	LOC105378856	-	-	-	1	1p22.2	uncharacterized LOC105378856	ncRNA	-	-	-	-	20201124	-
9606	105378858	LOC105378858	-	-	-	1	1p22.1	uncharacterized LOC105378858	ncRNA	-	-	-	-	20201124	-
9606	105378859	LOC105378859	-	-	-	1	1p21.3	uncharacterized LOC105378859	ncRNA	-	-	-	-	20201124	-
9606	105378860	LOC105378860	-	-	-	1	1p21.3	uncharacterized LOC105378860	ncRNA	-	-	-	-	20201124	-
9606	105378861	LOC105378861	-	-	-	1	1p21.3	uncharacterized LOC105378861	ncRNA	-	-	-	-	20201124	-
9606	105378863	LOC105378863	-	-	-	1	1p21.3	uncharacterized LOC105378863	ncRNA	-	-	-	-	20201124	-
9606	105378864	LOC105378864	-	-	-	1	1p21.3	uncharacterized LOC105378864	ncRNA	-	-	-	-	20201124	-
9606	105378866	LOC105378866	-	-	-	1	1p21.3	uncharacterized LOC105378866	ncRNA	-	-	-	-	20201124	-
9606	105378867	LOC105378867	-	-	-	1	1p21.3	uncharacterized LOC105378867	ncRNA	-	-	-	-	20201124	-
9606	105378872	LINC01709	-	-	HGNC:HGNC:52497	1	1p21.2	long intergenic non-protein coding RNA 1709	ncRNA	LINC01709	long intergenic non-protein coding RNA 1709	O	-	20201124	-
9606	105378874	LOC105378874	-	-	-	1	1p21.1	uncharacterized LOC105378874	ncRNA	-	-	-	-	20201124	-
9606	105378878	LOC105378878	-	-	-	1	1p21.1	uncharacterized LOC105378878	ncRNA	-	-	-	-	20201124	-
9606	105378879	LOC105378879	-	-	-	1	1p21.1	uncharacterized LOC105378879	ncRNA	-	-	-	-	20201124	-
9606	105378880	LOC105378880	-	-	-	1	1p21.1	uncharacterized LOC105378880	ncRNA	-	-	-	-	20201124	-
9606	105378881	LOC105378881	-	-	-	1	1p21.1	uncharacterized LOC105378881	ncRNA	-	-	-	-	20201124	-
9606	105378882	LOC105378882	-	-	-	1	1p21.1	uncharacterized LOC105378882	ncRNA	-	-	-	-	20201124	-
9606	105378883	LOC105378883	-	-	-	1	1p21.1	uncharacterized LOC105378883	ncRNA	-	-	-	-	20201124	-
9606	105378884	LINC01677	-	-	HGNC:HGNC:52465	1	1p21.1	long intergenic non-protein coding RNA 1677	ncRNA	LINC01677	long intergenic non-protein coding RNA 1677	O	-	20201124	-
9606	105378885	LOC105378885	-	-	-	1	1p21.1	uncharacterized LOC105378885	ncRNA	-	-	-	-	20201124	-
9606	105378886	LOC105378886	-	-	-	1	1p21.1	uncharacterized LOC105378886	ncRNA	-	-	-	-	20201124	-
9606	105378887	LOC105378887	-	-	-	1	1p21.1	uncharacterized LOC105378887	ncRNA	-	-	-	-	20201124	-
9606	105378888	LOC105378888	-	-	-	1	1p13.3	uncharacterized LOC105378888	ncRNA	-	-	-	-	20201124	-
9606	105378889	LINC01661	-	-	HGNC:HGNC:52449	1	1p13.3	long intergenic non-protein coding RNA 1661	ncRNA	LINC01661	long intergenic non-protein coding RNA 1661	O	-	20201124	-
9606	105378890	LOC105378890	-	-	-	1	1p13.3	uncharacterized LOC105378890	ncRNA	-	-	-	-	20201124	-
9606	105378891	LOC105378891	-	-	-	1	1p13.3	uncharacterized LOC105378891	ncRNA	-	-	-	-	20201124	-
9606	105378892	TMEM167B-DT	-	-	HGNC:HGNC:55076	1	1p13.3	TMEM167B divergent transcript	ncRNA	TMEM167B-DT	TMEM167B divergent transcript	O	-	20201124	-
9606	105378893	LOC105378893	-	-	-	1	1p13.3	uncharacterized LOC105378893	ncRNA	-	-	-	-	20201124	-
9606	105378895	LOC105378895	-	-	-	1	1p13.3	uncharacterized LOC105378895	ncRNA	-	-	-	-	20201124	-
9606	105378897	SLC6A17-AS1	-	-	HGNC:HGNC:41279	1	1p13.3	SLC6A17 antisense RNA 1	ncRNA	SLC6A17-AS1	SLC6A17 antisense RNA 1	O	-	20201124	-
9606	105378898	LOC105378898	-	-	-	1	1p13.3	uncharacterized LOC105378898	ncRNA	-	-	-	-	20201124	-
9606	105378899	LOC105378899	-	-	-	1	1p13.3	uncharacterized LOC105378899	ncRNA	-	-	-	-	20201124	-
9606	105378901	LOC105378901	-	-	-	1	1p13.3	uncharacterized LOC105378901	ncRNA	-	-	-	-	20201124	-
9606	105378903	LOC105378903	-	-	-	1	1p13.2	uncharacterized LOC105378903	ncRNA	-	-	-	-	20201124	-
9606	105378904	LOC105378904	-	-	-	1	1p13.2	uncharacterized LOC105378904	ncRNA	-	-	-	-	20201124	-
9606	105378906	LOC105378906	-	-	-	1	1p13.2	uncharacterized LOC105378906	ncRNA	-	-	-	-	20201124	-
9606	105378909	LINC02884	-	-	HGNC:HGNC:54808|Ensembl:ENSG00000231246	1	1p13.2	long intergenic non-protein coding RNA 2884	ncRNA	LINC02884	long intergenic non-protein coding RNA 2884	O	-	20201124	-
9606	105378910	PPM1J-DT	-	-	HGNC:HGNC:55355	1	1p13.2	PPM1J divergent transcript	ncRNA	PPM1J-DT	PPM1J divergent transcript	O	-	20201124	-
9606	105378911	LOC105378911	-	-	-	1	1p13.2	uncharacterized LOC105378911	ncRNA	-	-	-	-	20201124	-
9606	105378912	LINC01357	-	HP08777	HGNC:HGNC:50588	1	1p13.2	long intergenic non-protein coding RNA 1357	ncRNA	LINC01357	long intergenic non-protein coding RNA 1357	O	hypothetical protein HP08777	20201124	-
9606	105378913	LOC105378913	-	-	-	1	1p13.2	uncharacterized LOC105378913	ncRNA	-	-	-	-	20201124	-
9606	105378914	LOC105378914	-	-	-	1	1p13.2	uncharacterized LOC105378914	ncRNA	-	-	-	-	20201124	-
9606	105378915	LOC105378915	-	-	-	1	1p13.2	uncharacterized LOC105378915	ncRNA	-	-	-	-	20201124	-
9606	105378916	LINC01765	-	-	HGNC:HGNC:52555	1	1p13.2	long intergenic non-protein coding RNA 1765	ncRNA	LINC01765	long intergenic non-protein coding RNA 1765	O	-	20201124	-
9606	105378918	LOC105378918	-	-	-	1	1p13.1	uncharacterized LOC105378918	ncRNA	-	-	-	-	20201124	-
9606	105378919	LOC105378919	-	-	-	1	1p13.1	uncharacterized LOC105378919	ncRNA	-	-	-	-	20201124	-
9606	105378920	LOC105378920	-	-	-	1	1p13.1	uncharacterized LOC105378920	ncRNA	-	-	-	-	20201124	-
9606	105378924	LOC105378924	-	-	-	1	1p13.1	uncharacterized LOC105378924	ncRNA	-	-	-	-	20201124	-
9606	105378925	LOC105378925	-	-	-	1	1p13.1	uncharacterized LOC105378925	ncRNA	-	-	-	-	20201124	-
9606	105378926	LOC105378926	-	-	-	1	1p13.1	uncharacterized LOC105378926	ncRNA	-	-	-	-	20201124	-
9606	105378927	LOC105378927	-	-	-	1	1p13.1	uncharacterized LOC105378927	ncRNA	-	-	-	-	20201124	-
9606	105378929	LOC105378929	-	-	-	1	1p12	uncharacterized LOC105378929	ncRNA	-	-	-	-	20201124	-
9606	105378930	LOC105378930	-	-	-	1	1p12	uncharacterized LOC105378930	ncRNA	-	-	-	-	20201124	-
9606	105378933	LOC105378933	-	-	Ensembl:ENSG00000226172	1	1p12	uncharacterized LOC105378933	ncRNA	-	-	-	-	20201124	-
9606	105378934	LINC01780	-	-	HGNC:HGNC:52570|Ensembl:ENSG00000232650	1	1p12	long intergenic non-protein coding RNA 1780	ncRNA	LINC01780	long intergenic non-protein coding RNA 1780	O	-	20201124	-
9606	105378935	LOC105378935	-	-	-	1	1p12	uncharacterized LOC105378935	ncRNA	-	-	-	-	20201124	-
9606	105378936	LOC105378936	-	-	-	1	1p12	uncharacterized LOC105378936	ncRNA	-	-	-	-	20201124	-
9606	105378937	LOC105378937	-	-	-	1	1p12	uncharacterized LOC105378937	ncRNA	-	-	-	-	20201124	-
9606	105378938	LOC105378938	-	-	-	1	1p12	uncharacterized LOC105378938	ncRNA	-	-	-	-	20201124	-
9606	105378939	LOC105378939	-	-	-	1	1p12	uncharacterized LOC105378939	ncRNA	-	-	-	-	20201124	-
9606	105378940	LOC105378940	-	-	-	1	1p12	uncharacterized LOC105378940	ncRNA	-	-	-	-	20201124	-
9606	105378941	LOC105378941	-	-	-	1	1p12	uncharacterized LOC105378941	ncRNA	-	-	-	-	20201124	-
9606	105378943	LOC105378943	-	-	-	1	1p11.2	uncharacterized LOC105378943	ncRNA	-	-	-	-	20201124	-
9606	105378944	LOC105378944	-	-	-	1	1p11.2	uncharacterized LOC105378944	ncRNA	-	-	-	-	20201124	-
9606	105378947	LOC105378947	-	-	-	1	1p36.33	proline-rich extensin-like protein EPR1	protein-coding	-	-	-	proline-rich extensin-like protein EPR1	20201124	-
9606	105378948	LOC105378948	-	-	-	1	1p36.33	uncharacterized LOC105378948	ncRNA	-	-	-	-	20201124	-
9606	105378949	LOC105378949	-	-	-	1	1p36.33	collagen alpha-2(VIII) chain	ncRNA	-	-	-	-	20201124	-
9606	105378951	LOC105378951	-	-	-	1	1p34.2	uncharacterized LOC105378951	ncRNA	-	-	-	-	20201124	-
9606	105378952	KLF18	-	-	HGNC:HGNC:51793|Ensembl:ENSG00000283039	1	1p34.1	Kruppel like factor 18	protein-coding	KLF18	Kruppel like factor 18	O	Kruppel-like factor 18|KLF pseudogene	20201213	-
9606	105378954	LOC105378954	-	-	-	1	1p12	uncharacterized LOC105378954	pseudo	-	-	-	-	20201124	-
9606	105378955	LOC105378955	-	-	-	11	11q14.3	tripartite motif-containing protein 43B	protein-coding	-	-	-	tripartite motif-containing protein LOC642612	20200313	-
9606	105378956	LOC105378956	-	-	-	11	11q23.3	uncharacterized LOC105378956	ncRNA	-	-	-	-	20201124	-
9606	105378959	LOC105378959	-	-	-	5	5q11.2	uncharacterized LOC105378959	ncRNA	-	-	-	-	20201124	-
9606	105378960	LINC02118	-	-	HGNC:HGNC:52974|Ensembl:ENSG00000248789	5	5q11.2	long intergenic non-protein coding RNA 2118	ncRNA	LINC02118	long intergenic non-protein coding RNA 2118	O	-	20201124	-
9606	105378961	LOC105378961	-	-	-	5	5q11.2	uncharacterized LOC105378961	ncRNA	-	-	-	-	20201124	-
9606	105378962	LOC105378962	-	-	-	5	5q11.2	uncharacterized LOC105378962	ncRNA	-	-	-	-	20201124	-
9606	105378963	LOC105378963	-	-	-	5	5q11.2	uncharacterized LOC105378963	ncRNA	-	-	-	CTD-2288O8.1	20201124	-
9606	105378964	LOC105378964	-	-	-	5	5q11.2	uncharacterized LOC105378964	ncRNA	-	-	-	-	20201124	-
9606	105378965	LOC105378965	-	-	-	5	5q11.2	uncharacterized LOC105378965	ncRNA	-	-	-	-	20201124	-
9606	105378966	LINC02105	-	-	HGNC:HGNC:52960|Ensembl:ENSG00000250447	5	5q11.2	long intergenic non-protein coding RNA 2105	ncRNA	LINC02105	long intergenic non-protein coding RNA 2105	O	-	20201124	-
9606	105378967	LOC105378967	-	-	-	5	5q11.2	uncharacterized LOC105378967	ncRNA	-	-	-	-	20201124	-
9606	105378968	LOC105378968	-	-	-	5	5q11.2	uncharacterized LOC105378968	ncRNA	-	-	-	-	20201124	-
9606	105378969	LOC105378969	-	-	-	5	5q11.2	uncharacterized LOC105378969	ncRNA	-	-	-	-	20201124	-
9606	105378971	LOC105378971	-	-	-	5	5q11.2	uncharacterized LOC105378971	ncRNA	-	-	-	-	20201124	-
9606	105378973	LOC105378973	-	-	-	5	5q11.2	uncharacterized LOC105378973	ncRNA	-	-	-	-	20201124	-
9606	105378975	LOC105378975	-	-	-	5	5q11.2	uncharacterized LOC105378975	ncRNA	-	-	-	-	20201124	-
9606	105378976	LOC105378976	-	-	-	5	5q11.2	uncharacterized LOC105378976	ncRNA	-	-	-	CTD-2227I18.1	20201124	-
9606	105378977	LOC105378977	-	-	-	5	5q11.2	uncharacterized LOC105378977	ncRNA	-	-	-	-	20201124	-
9606	105378978	LOC105378978	-	-	-	5	5q11.2	uncharacterized LOC105378978	ncRNA	-	-	-	-	20201124	-
9606	105378979	LOC105378979	-	-	-	5	5q11.2	growth/differentiation factor 3	protein-coding	-	-	-	growth/differentiation factor 3	20201124	-
9606	105378980	LOC105378980	-	-	-	5	5q11.2	uncharacterized LOC105378980	ncRNA	-	-	-	-	20201124	-
9606	105378983	LOC105378983	-	-	-	5	5q11.2	uncharacterized LOC105378983	ncRNA	-	-	-	-	20201124	-
9606	105378984	LOC105378984	-	-	-	5	5q11.2	uncharacterized LOC105378984	ncRNA	-	-	-	-	20201124	-
9606	105378988	LOC105378988	-	-	-	5	5q12.1	uncharacterized LOC105378988	ncRNA	-	-	-	-	20201124	-
9606	105378991	ERCC8-AS1	-	-	HGNC:HGNC:40220|Ensembl:ENSG00000233847	5	5q12.1	ERCC8 antisense RNA 1	ncRNA	ERCC8-AS1	ERCC8 antisense RNA 1	O	-	20201124	-
9606	105378992	LINC02057	-	-	HGNC:HGNC:52900|Ensembl:ENSG00000249279	5	5q12.1	long intergenic non-protein coding RNA 2057	ncRNA	LINC02057	long intergenic non-protein coding RNA 2057	O	CTC-436P18.3	20201124	-
9606	105378993	LOC105378993	-	-	-	5	5q12.1	uncharacterized LOC105378993	ncRNA	-	-	-	-	20201124	-
9606	105378994	LOC105378994	-	-	-	5	5q12.1	uncharacterized LOC105378994	ncRNA	-	-	-	-	20201124	-
9606	105378995	LOC105378995	-	-	-	5	5q12.1	uncharacterized LOC105378995	ncRNA	-	-	-	-	20201124	-
9606	105378997	LOC105378997	-	-	-	5	5q12.1	basic proline-rich protein	ncRNA	-	-	-	basic salivary proline-rich protein 2	20201124	-
9606	105378998	LOC105378998	-	-	-	5	5q12.1	uncharacterized LOC105378998	ncRNA	-	-	-	-	20201124	-
9606	105378999	LOC105378999	-	-	-	5	5q12.2	uncharacterized LOC105378999	ncRNA	-	-	-	-	20201124	-
9606	105379002	LOC105379002	-	-	-	5	5q12.3	uncharacterized LOC105379002	ncRNA	-	-	-	-	20201124	-
9606	105379003	LOC105379003	-	-	-	5	5q12.3	uncharacterized LOC105379003	ncRNA	-	-	-	-	20201124	-
9606	105379004	LOC105379004	-	-	-	5	5q12.3	uncharacterized LOC105379004	ncRNA	-	-	-	-	20201124	-
9606	105379005	LOC105379005	-	-	-	5	5q13.1	uncharacterized LOC105379005	ncRNA	-	-	-	-	20201124	-
9606	105379006	LINC02242	-	-	HGNC:HGNC:53127|Ensembl:ENSG00000249736	5	5q13.1	long intergenic non-protein coding RNA 2242	ncRNA	LINC02242	long intergenic non-protein coding RNA 2242	O	-	20201124	-
9606	105379007	LOC105379007	-	-	-	5	5q13.1	uncharacterized LOC105379007	ncRNA	-	-	-	-	20201124	-
9606	105379010	LOC105379010	-	-	-	5	5q13.1	uncharacterized LOC105379010	ncRNA	-	-	-	-	20201124	-
9606	105379011	LOC105379011	-	-	-	5	5q13.1	uncharacterized LOC105379011	ncRNA	-	-	-	CTC-537E7.2	20201124	-
9606	105379012	LOC105379012	-	-	-	5	5q13.1	uncharacterized LOC105379012	ncRNA	-	-	-	-	20201124	-
9606	105379013	LOC105379013	-	-	-	5	5q13.1	uncharacterized LOC105379013	ncRNA	-	-	-	CTC-537E7.3	20201124	-
9606	105379014	LOC105379014	-	-	-	5	5q13.1	uncharacterized LOC105379014	ncRNA	-	-	-	-	20201124	-
9606	105379015	LOC105379015	-	-	-	5	5q13.1	uncharacterized LOC105379015	ncRNA	-	-	-	-	20201124	-
9606	105379016	LOC105379016	-	-	-	5	5q13.2	uncharacterized LOC105379016	ncRNA	-	-	-	-	20201124	-
9606	105379020	LOC105379020	-	-	-	5	5q13.2	uncharacterized LOC105379020	ncRNA	-	-	-	-	20201124	-
9606	105379021	LOC105379021	-	-	-	5	5q13.2	uncharacterized LOC105379021	ncRNA	-	-	-	-	20201124	-
9606	105379023	LOC105379023	-	-	-	5	-	uncharacterized LOC105379023	ncRNA	-	-	-	-	20201124	-
9606	105379025	LOC105379025	-	-	-	5	5q13.2	uncharacterized LOC105379025	ncRNA	-	-	-	-	20201124	-
9606	105379026	LOC105379026	-	-	-	5	5q13.2	uncharacterized LOC105379026	ncRNA	-	-	-	-	20201124	-
9606	105379027	LOC105379027	-	-	-	5	5q13.2	uncharacterized LOC105379027	ncRNA	-	-	-	-	20201124	-
9606	105379028	LOC105379028	-	-	-	5	5q13.2	uncharacterized LOC105379028	ncRNA	-	-	-	-	20201124	-
9606	105379030	LOC105379030	-	-	Ensembl:ENSG00000251599	5	5q13.2	uncharacterized LOC105379030	ncRNA	-	-	-	-	20201124	-
9606	105379031	LOC105379031	-	-	-	5	5q13.2	uncharacterized LOC105379031	ncRNA	-	-	-	-	20201124	-
9606	105379033	LINC02230	-	-	HGNC:HGNC:53099	5	5q13.2	long intergenic non-protein coding RNA 2230	ncRNA	LINC02230	long intergenic non-protein coding RNA 2230	O	-	20201124	-
9606	105379034	LOC105379034	-	-	-	5	5q13.2	uncharacterized LOC105379034	ncRNA	-	-	-	-	20201124	-
9606	105379035	LOC105379035	-	-	-	5	5q13.3	uncharacterized LOC105379035	ncRNA	-	-	-	-	20201124	-
9606	105379036	LINC02122	-	-	HGNC:HGNC:52979	5	5q13.3	long intergenic non-protein coding RNA 2122	ncRNA	LINC02122	long intergenic non-protein coding RNA 2122	O	-	20201124	-
9606	105379037	LINC01157	-	linc-Enc1	MIM:618214|HGNC:HGNC:49512	5	5q13.3	long intergenic non-protein coding RNA 1157	ncRNA	LINC01157	long intergenic non-protein coding RNA 1157	O	TCONS_00010378	20200624	-
9606	105379039	LOC105379039	-	-	-	5	5q13.3	uncharacterized LOC105379039	ncRNA	-	-	-	-	20201124	-
9606	105379040	LOC105379040	-	-	-	5	5q13.3	uncharacterized LOC105379040	ncRNA	-	-	-	-	20201124	-
9606	105379041	LOC105379041	-	-	-	5	5q13.3	uncharacterized LOC105379041	ncRNA	-	-	-	CTC-235G5.3	20201124	-
9606	105379042	LOC105379042	-	-	-	5	5q13.3	uncharacterized LOC105379042	ncRNA	-	-	-	-	20201124	-
9606	105379047	LOC105379047	-	-	-	5	5q14.1	uncharacterized LOC105379047	ncRNA	-	-	-	-	20201124	-
9606	105379048	LOC105379048	-	-	-	5	5q14.1	uncharacterized LOC105379048	ncRNA	-	-	-	-	20201124	-
9606	105379050	LOC105379050	-	-	-	5	5q14.2	uncharacterized LOC105379050	ncRNA	-	-	-	-	20201124	-
9606	105379051	LOC105379051	-	-	-	5	5q14.2	uncharacterized LOC105379051	ncRNA	-	-	-	-	20201124	-
9606	105379052	LOC105379052	-	-	-	5	5q14.2	uncharacterized LOC105379052	ncRNA	-	-	-	CTD-2227C6.2	20201124	-
9606	105379053	LOC105379053	-	-	-	5	5q14.2	uncharacterized LOC105379053	ncRNA	-	-	-	-	20201124	-
9606	105379054	VCAN-AS1	-	-	HGNC:HGNC:40163|Ensembl:ENSG00000249835	5	5q14.3	VCAN antisense RNA 1	ncRNA	VCAN-AS1	VCAN antisense RNA 1	O	CTC-348L14.1|VCAN antisense RNA 1 (non-protein coding)	20201124	-
9606	105379055	LOC105379055	-	-	-	5	5q14.3	uncharacterized LOC105379055	ncRNA	-	-	-	-	20201124	-
9606	105379057	EDIL3-DT	-	-	HGNC:HGNC:40204	5	5q14.3	EDIL3 divergent transcript	ncRNA	EDIL3-DT	EDIL3 divergent transcript	O	CTD-2269F5.1	20201124	-
9606	105379059	LOC105379059	-	-	-	5	5q14.3	uncharacterized LOC105379059	ncRNA	-	-	-	-	20201124	-
9606	105379061	LOC105379061	-	-	-	5	5q14.3	uncharacterized LOC105379061	ncRNA	-	-	-	-	20201124	-
9606	105379062	LOC105379062	-	-	-	5	5q14.3	uncharacterized LOC105379062	ncRNA	-	-	-	-	20201124	-
9606	105379063	LOC105379063	-	-	-	5	5q14.3	uncharacterized LOC105379063	ncRNA	-	-	-	-	20201124	-
9606	105379064	LOC105379064	-	-	-	5	5q14.3	uncharacterized LOC105379064	ncRNA	-	-	-	-	20201124	-
9606	105379065	LOC105379065	-	-	-	5	5q14.3	uncharacterized LOC105379065	ncRNA	-	-	-	-	20201124	-
9606	105379066	LOC105379066	-	-	-	5	5q14.3	uncharacterized LOC105379066	ncRNA	-	-	-	-	20201124	-
9606	105379069	LINC02144	-	-	HGNC:HGNC:53004	5	5q14.3	long intergenic non-protein coding RNA 2144	ncRNA	LINC02144	long intergenic non-protein coding RNA 2144	O	CTD-2316B1.2	20201124	-
9606	105379070	LOC105379070	-	-	-	5	5q14.3	uncharacterized LOC105379070	ncRNA	-	-	-	-	20201124	-
9606	105379073	LOC105379073	-	-	-	5	5q14.3	uncharacterized LOC105379073	ncRNA	-	-	-	-	20201124	-
9606	105379074	LOC105379074	-	-	-	5	5q14.3	uncharacterized LOC105379074	ncRNA	-	-	-	-	20201124	-
9606	105379076	LINC02161	-	-	HGNC:HGNC:53022	5	5q14.3	long intergenic non-protein coding RNA 2161	ncRNA	LINC02161	long intergenic non-protein coding RNA 2161	O	-	20201124	-
9606	105379077	LOC105379077	-	-	-	5	5q14.3	uncharacterized LOC105379077	ncRNA	-	-	-	-	20201124	-
9606	105379078	LOC105379078	-	-	-	5	5q14.3	uncharacterized LOC105379078	ncRNA	-	-	-	-	20201124	-
9606	105379080	LOC105379080	-	-	-	5	5q14.3	uncharacterized LOC105379080	ncRNA	-	-	-	-	20201124	-
9606	105379082	LOC105379082	-	-	-	5	5q14.3	uncharacterized LOC105379082	ncRNA	-	-	-	CTC-458G6.2|CTC-529L17.2	20201124	-
9606	105379083	LOC105379083	-	-	-	5	5q15	uncharacterized LOC105379083	ncRNA	-	-	-	-	20201124	-
9606	105379085	LOC105379085	-	-	-	5	5q15	uncharacterized LOC105379085	ncRNA	-	-	-	-	20201124	-
9606	105379086	LOC105379086	-	-	-	5	5q15	uncharacterized LOC105379086	ncRNA	-	-	-	-	20201124	-
9606	105379087	LOC105379087	-	-	-	5	5q15	uncharacterized LOC105379087	ncRNA	-	-	-	-	20201124	-
9606	105379089	LOC105379089	-	-	-	5	5q15	uncharacterized LOC105379089	ncRNA	-	-	-	-	20201124	-
9606	105379090	LOC105379090	-	-	-	5	5q15	uncharacterized LOC105379090	ncRNA	-	-	-	-	20201124	-
9606	105379091	LOC105379091	-	-	-	5	5q15	uncharacterized LOC105379091	ncRNA	-	-	-	-	20201124	-
9606	105379094	LOC105379094	-	-	-	5	5q15	uncharacterized LOC105379094	ncRNA	-	-	-	-	20201124	-
9606	105379096	LOC105379096	-	-	-	5	5q15	uncharacterized LOC105379096	ncRNA	-	-	-	-	20201124	-
9606	105379098	LINC01846	-	-	HGNC:HGNC:52661|Ensembl:ENSG00000248901	5	5q15	long intergenic non-protein coding RNA 1846	ncRNA	LINC01846	long intergenic non-protein coding RNA 1846	O	-	20201124	-
9606	105379099	LOC105379099	-	-	-	5	5q15	uncharacterized LOC105379099	ncRNA	-	-	-	-	20201124	-
9606	105379100	LOC105379100	-	-	-	5	5q21.1	uncharacterized LOC105379100	ncRNA	-	-	-	-	20201124	-
9606	105379101	LOC105379101	-	-	-	5	5q21.1	uncharacterized LOC105379101	ncRNA	-	-	-	-	20201124	-
9606	105379102	LOC105379102	-	-	-	5	5q21.1	uncharacterized LOC105379102	ncRNA	-	-	-	-	20201124	-
9606	105379104	LOC105379104	-	-	-	5	5q21.1	uncharacterized LOC105379104	ncRNA	-	-	-	-	20201124	-
9606	105379105	LOC105379105	-	-	-	5	5q21.1	uncharacterized LOC105379105	ncRNA	-	-	-	-	20201124	-
9606	105379107	LOC105379107	-	-	-	5	5q21.2	uncharacterized LOC105379107	ncRNA	-	-	-	-	20201124	-
9606	105379109	LOC105379109	-	-	Ensembl:ENSG00000251574	5	5q21.2	uncharacterized LOC105379109	ncRNA	-	-	-	-	20201124	-
9606	105379110	LOC105379110	-	-	-	5	5q21.3	uncharacterized LOC105379110	ncRNA	-	-	-	-	20201124	-
9606	105379111	LOC105379111	-	-	-	5	5q21.2	uncharacterized LOC105379111	ncRNA	-	-	-	CTD-2374C24.1	20201124	-
9606	105379114	LOC105379114	-	-	-	5	5q21.3	uncharacterized LOC105379114	ncRNA	-	-	-	-	20201124	-
9606	105379117	LOC105379117	-	-	-	5	5q21.3	uncharacterized LOC105379117	ncRNA	-	-	-	-	20201124	-
9606	105379118	LOC105379118	-	-	-	5	5q21.3	uncharacterized LOC105379118	ncRNA	-	-	-	-	20201124	-
9606	105379119	LOC105379119	-	-	-	5	5q21.3	uncharacterized LOC105379119	ncRNA	-	-	-	-	20201124	-
9606	105379121	LOC105379121	-	-	-	5	5q22.1	uncharacterized LOC105379121	ncRNA	-	-	-	-	20201124	-
9606	105379122	LOC105379122	-	-	-	5	5q22.1	uncharacterized LOC105379122	ncRNA	-	-	-	-	20201124	-
9606	105379123	LOC105379123	-	-	-	5	5q22.2	uncharacterized LOC105379123	ncRNA	-	-	-	-	20201124	-
9606	105379126	LOC105379126	-	-	-	5	5q22.2	uncharacterized LOC105379126	ncRNA	-	-	-	-	20201124	-
9606	105379127	LOC105379127	-	-	Ensembl:ENSG00000286839	5	5q22.2	uncharacterized LOC105379127	ncRNA	-	-	-	-	20201124	-
9606	105379129	LOC105379129	-	-	-	5	5q22.3	uncharacterized LOC105379129	ncRNA	-	-	-	-	20201124	-
9606	105379130	LOC105379130	-	-	-	5	5q22.3	uncharacterized LOC105379130	ncRNA	-	-	-	-	20201124	-
9606	105379132	SEMA6A-AS2	-	-	HGNC:HGNC:52754|Ensembl:ENSG00000249167	5	5q23.1	SEMA6A antisense RNA 2	ncRNA	SEMA6A-AS2	SEMA6A antisense RNA 2	O	-	20201124	-
9606	105379133	LOC105379133	-	-	-	5	5q23.1	uncharacterized LOC105379133	ncRNA	-	-	-	-	20201124	-
9606	105379134	LOC105379134	-	-	-	5	5q23.1	uncharacterized LOC105379134	ncRNA	-	-	-	-	20201124	-
9606	105379135	LOC105379135	-	-	-	5	5q23.1	uncharacterized LOC105379135	ncRNA	-	-	-	-	20201124	-
9606	105379136	LOC105379136	-	-	-	5	5q23.1	uncharacterized LOC105379136	ncRNA	-	-	-	-	20201124	-
9606	105379137	LOC105379137	-	-	-	5	5q23.1	uncharacterized LOC105379137	ncRNA	-	-	-	-	20201124	-
9606	105379138	LOC105379138	-	-	-	5	5q23.1	uncharacterized LOC105379138	ncRNA	-	-	-	-	20201124	-
9606	105379139	LOC105379139	-	-	-	5	5q23.1	uncharacterized LOC105379139	ncRNA	-	-	-	-	20201124	-
9606	105379141	LINC02216	-	-	HGNC:HGNC:53083	5	5q23.1	long intergenic non-protein coding RNA 2216	ncRNA	LINC02216	long intergenic non-protein coding RNA 2216	O	-	20201124	-
9606	105379143	LOC105379143	-	-	-	5	5q23.1	uncharacterized LOC105379143	ncRNA	-	-	-	-	20201124	-
9606	105379144	LOC105379144	-	-	-	5	5q23.1	uncharacterized LOC105379144	ncRNA	-	-	-	-	20201124	-
9606	105379147	LOC105379147	-	-	-	5	5q23.1	uncharacterized LOC105379147	ncRNA	-	-	-	-	20201124	-
9606	105379148	LOC105379148	-	-	-	5	5q23.1	uncharacterized LOC105379148	ncRNA	-	-	-	-	20201124	-
9606	105379149	LOC105379149	-	-	-	5	5q23.1	uncharacterized LOC105379149	ncRNA	-	-	-	-	20201124	-
9606	105379150	LOC105379150	-	-	-	5	5q23.1	uncharacterized LOC105379150	ncRNA	-	-	-	-	20201124	-
9606	105379151	LOC105379151	-	-	-	5	5q23.2	uncharacterized LOC105379151	ncRNA	-	-	-	-	20201124	-
9606	105379152	LOC105379152	-	-	-	5	5q23.2	uncharacterized LOC105379152	ncRNA	-	-	-	-	20201124	-
9606	105379154	LOC105379154	-	-	-	5	5q23.2	uncharacterized LOC105379154	ncRNA	-	-	-	-	20201124	-
9606	105379155	LOC105379155	-	-	-	5	5q23.2	uncharacterized LOC105379155	ncRNA	-	-	-	-	20201124	-
9606	105379156	LOC105379156	-	-	-	5	5q23.2	uncharacterized LOC105379156	ncRNA	-	-	-	-	20201124	-
9606	105379157	LOC105379157	-	-	-	5	5q23.2	uncharacterized LOC105379157	ncRNA	-	-	-	-	20201124	-
9606	105379158	LOC105379158	-	-	-	5	5q23.2	uncharacterized LOC105379158	ncRNA	-	-	-	-	20201124	-
9606	105379162	LOC105379162	-	-	-	5	5q23.2	uncharacterized LOC105379162	ncRNA	-	-	-	-	20201124	-
9606	105379163	LOC105379163	-	-	-	5	5q23.2	uncharacterized LOC105379163	ncRNA	-	-	-	-	20201124	-
9606	105379164	LOC105379164	-	-	-	5	5q23.2	uncharacterized LOC105379164	ncRNA	-	-	-	CTC-548H10.2	20201124	-
9606	105379167	LOC105379167	-	-	-	5	5q23.3	uncharacterized LOC105379167	ncRNA	-	-	-	-	20201124	-
9606	105379168	LOC105379168	-	-	-	5	5q23.3	uncharacterized LOC105379168	ncRNA	-	-	-	-	20201124	-
9606	105379169	LOC105379169	-	-	-	5	5q23.3	uncharacterized LOC105379169	ncRNA	-	-	-	-	20201124	-
9606	105379170	LOC105379170	-	-	-	5	5q23.3	uncharacterized LOC105379170	ncRNA	-	-	-	-	20201124	-
9606	105379171	LOC105379171	-	-	-	5	5q23.3	uncharacterized LOC105379171	ncRNA	-	-	-	-	20201124	-
9606	105379172	LOC105379172	-	-	-	5	5q23.3	uncharacterized LOC105379172	ncRNA	-	-	-	-	20201124	-
9606	105379173	LOC105379173	-	-	-	5	5q31.1	uncharacterized LOC105379173	ncRNA	-	-	-	-	20201124	-
9606	105379174	LOC105379174	-	-	-	5	5q31.1	uncharacterized LOC105379174	ncRNA	-	-	-	-	20201124	-
9606	105379176	LOC105379176	-	-	-	5	5q31.1	uncharacterized LOC105379176	ncRNA	-	-	-	-	20201124	-
9606	105379178	LOC105379178	-	-	-	5	5q31.1	uncharacterized LOC105379178	ncRNA	-	-	-	-	20201124	-
9606	105379179	LOC105379179	-	-	-	5	5q31.1	uncharacterized LOC105379179	ncRNA	-	-	-	-	20201124	-
9606	105379180	CTB-3M24.3	-	-	-	5	5q31.1	uncharacterized CTB-3M24.3	ncRNA	-	-	-	-	20201124	-
9606	105379181	CTB-49A3.2	-	-	-	5	5q31.1	uncharacterized CTB-49A3.2	ncRNA	-	-	-	-	20201124	-
9606	105379182	LOC105379182	-	-	-	5	5q31.1	uncharacterized LOC105379182	ncRNA	-	-	-	-	20201124	-
9606	105379183	LOC105379183	-	-	-	5	5q31.1	uncharacterized LOC105379183	ncRNA	-	-	-	-	20201124	-
9606	105379185	LOC105379185	-	-	-	5	5q31.1	uncharacterized LOC105379185	ncRNA	-	-	-	-	20201124	-
9606	105379188	LOC105379188	-	-	-	5	5q31.1	uncharacterized LOC105379188	ncRNA	-	-	-	CTC-276P9.3	20201124	-
9606	105379189	LOC105379189	-	-	-	5	5q31.1	uncharacterized LOC105379189	ncRNA	-	-	-	-	20201124	-
9606	105379191	CTB-1I21.1	-	-	-	5	5q31.1	uncharacterized CTB-1I21.1	ncRNA	-	-	-	-	20201124	-
9606	105379192	LOC105379192	-	-	-	5	5q31.2	uncharacterized LOC105379192	ncRNA	-	-	-	-	20201124	-
9606	105379193	LOC105379193	-	-	-	5	5q31.2	uncharacterized LOC105379193	ncRNA	-	-	-	-	20201124	-
9606	105379194	LOC105379194	-	-	Ensembl:ENSG00000253404	5	5q31.2	uncharacterized LOC105379194	ncRNA	-	-	-	-	20201124	-
9606	105379195	LOC105379195	-	-	-	5	5q31.2	uncharacterized LOC105379195	ncRNA	-	-	-	-	20201124	-
9606	105379196	LOC105379196	-	-	Ensembl:ENSG00000248891	5	5q11.2	protein mago nashi homolog pseudogene	pseudo	-	-	-	-	20201124	-
9606	105379197	PDZPH1P	-	-	HGNC:HGNC:51488|Ensembl:ENSG00000226926	5	5q21.2	PDZ and pleckstrin homology domains 1, pseudogene	pseudo	PDZPH1P	PDZ and pleckstrin homology domains 1, pseudogene	O	pleckstrin homology domain-containing family A member 7-like	20201124	-
9606	105379198	LOC105379198	-	-	-	5	5q23.2	uncharacterized LOC105379198	protein-coding	-	-	-	uncharacterized protein LOC105379198	20201124	-
9606	105379199	LOC105379199	-	-	-	5	5q23.2	uncharacterized LOC105379199	ncRNA	-	-	-	-	20201124	-
9606	105379202	FAM30B	-	HsT16028|KIAA0125P1	HGNC:HGNC:31023	15	15q11.1	family with sequence similarity 30 member B	ncRNA	FAM30B	family with sequence similarity 30 member B	O	-	20201124	-
9606	105379203	LOC105379203	-	-	-	15	15q11.1	uncharacterized LOC105379203	ncRNA	-	-	-	-	20201124	-
9606	105379205	LOC105379205	-	-	-	15	15q11.2	uncharacterized LOC105379205	ncRNA	-	-	-	-	20201124	-
9606	105379207	LOC105379207	-	-	-	15	15q11.2	uncharacterized LOC105379207	ncRNA	-	-	-	-	20201124	-
9606	105379208	LOC105379208	-	-	-	15	15q11.2	uncharacterized LOC105379208	ncRNA	-	-	-	-	20201124	-
9606	105379215	LOC105379215	-	-	-	8	8p23.1	uncharacterized LOC105379215	ncRNA	-	-	-	-	20201124	-
9606	105379216	LOC105379216	-	-	-	8	8p23.1	uncharacterized LOC105379216	ncRNA	-	-	-	-	20201124	-
9606	105379219	FAM85B	-	-	HGNC:HGNC:32160	8	8p23.1	family with sequence similarity 85 member B	ncRNA	FAM85B	family with sequence similarity 85 member B	O	-	20201124	-
9606	105379220	LOC105379220	-	-	-	8	8p23.1	translation initiation factor IF-2-like	pseudo	-	-	-	-	20201124	-
9606	105379222	LOC105379222	-	-	-	8	8p23.1	uncharacterized LOC105379222	ncRNA	-	-	-	-	20201124	-
9606	105379224	LOC105379224	-	-	-	8	8p23.1	uncharacterized LOC105379224	ncRNA	-	-	-	CTD-3023L14.2	20201124	-
9606	105379225	LOC105379225	-	-	-	8	8p23.1	uncharacterized LOC105379225	ncRNA	-	-	-	-	20201124	-
9606	105379227	LOC105379227	-	-	-	8	8p23.1	uncharacterized LOC105379227	ncRNA	-	-	-	-	20201124	-
9606	105379228	LOC105379228	-	-	-	8	8p23.1	uncharacterized LOC105379228	ncRNA	-	-	-	-	20201124	-
9606	105379230	LOC105379230	-	-	-	8	8p23.1	uncharacterized LOC105379230	ncRNA	-	-	-	-	20201124	-
9606	105379231	LOC105379231	-	-	-	8	8p23.1	uncharacterized LOC105379231	ncRNA	-	-	-	-	20201124	-
9606	105379234	MSRA-DT	-	-	HGNC:HGNC:55400	8	8p23.1	MSRA divergent transcript	ncRNA	MSRA-DT	MSRA divergent transcript	O	-	20201228	-
9606	105379235	LOC105379235	-	-	-	8	8p23.1	uncharacterized LOC105379235	ncRNA	-	-	-	-	20201124	-
9606	105379237	LOC105379237	-	-	-	8	8p23.1	uncharacterized LOC105379237	ncRNA	-	-	-	-	20201124	-
9606	105379241	LOC105379241	-	-	-	8	8p23.1	uncharacterized LOC105379241	ncRNA	-	-	-	-	20201124	-
9606	105379242	LOC105379242	-	-	-	8	8p23.1	uncharacterized LOC105379242	ncRNA	-	-	-	-	20201124	-
9606	105379243	LOC105379243	-	-	-	8	8p23.1	uncharacterized LOC105379243	ncRNA	-	-	-	-	20201124	-
9606	105379244	LOC105379244	-	-	-	8	8p23.1	uncharacterized LOC105379244	ncRNA	-	-	-	-	20201124	-
9606	105379245	LOC105379245	-	-	-	8	8p23.1	uncharacterized LOC105379245	ncRNA	-	-	-	-	20201124	-
9606	105379246	LOC105379246	-	-	-	8	8p23.1	uncharacterized LOC105379246	ncRNA	-	-	-	-	20201124	-
9606	105379249	LOC105379249	-	-	-	9	9q12	uncharacterized LOC105379249	ncRNA	-	-	-	-	20201124	-
9606	105379250	LOC105379250	-	-	-	9	9q21.11	uncharacterized LOC105379250	ncRNA	-	-	-	-	20201124	-
9606	105379251	LOC105379251	-	-	-	9	9q21.11	uncharacterized LOC105379251	ncRNA	-	-	-	-	20201124	-
9606	105379252	LOC105379252	-	-	Ensembl:ENSG00000274628	9	9q21.11	family with sequence similarity 95 member B1-like	ncRNA	-	-	-	-	20201124	-
9606	105379255	LOC105379255	-	-	-	9	9q13	uncharacterized LOC105379255	ncRNA	-	-	-	-	20201124	-
9606	105379257	LOC105379257	-	-	-	9	9q13	uncharacterized LOC105379257	ncRNA	-	-	-	-	20201124	-
9606	105379263	LOC105379263	-	-	-	9	9q13	uncharacterized LOC105379263	ncRNA	-	-	-	-	20201124	-
9606	105379264	LOC105379264	-	-	-	Y	Yp11.2	uncharacterized LOC105379264	ncRNA	-	-	-	-	20201124	-
9606	105379265	LOC105379265	-	-	-	Y	Yp11.2	uncharacterized LOC105379265	ncRNA	-	-	-	-	20201124	-
9606	105379266	LOC105379266	-	-	-	Y	Yp11.2	uncharacterized LOC105379266	ncRNA	-	-	-	-	20201124	-
9606	105379267	LOC105379267	-	-	-	Y	Yp11.2	uncharacterized LOC105379267	ncRNA	-	-	-	-	20201124	-
9606	105379268	FAM197Y8	-	-	HGNC:HGNC:37470|Ensembl:ENSG00000225560	Y	Yp11.2	family with sequence similarity 197 Y-linked member 8	ncRNA	FAM197Y8	family with sequence similarity 197 Y-linked member 8	O	-	20201124	-
9606	105379269	FAM197Y7	-	FAM197Y7P	HGNC:HGNC:37469|Ensembl:ENSG00000228383	Y	Yp11.2	family with sequence similarity 197 Y-linked member 7	ncRNA	FAM197Y7	family with sequence similarity 197 Y-linked member 7	O	family with sequence similarity 197 Y-linked member 7, pseudogene	20201124	-
9606	105379270	FAM197Y6	-	-	HGNC:HGNC:37468|Ensembl:ENSG00000237802	Y	Yp11.2	family with sequence similarity 197 Y-linked member 6	ncRNA	FAM197Y6	family with sequence similarity 197 Y-linked member 6	O	-	20201124	-
9606	105379271	LOC105379271	-	-	-	14	-	uncharacterized LOC105379271	ncRNA	-	-	-	-	20201124	-
9606	105379272	LOC105379272	-	-	-	14	-	uncharacterized LOC105379272	ncRNA	-	-	-	-	20201124	-
9606	105379273	LOC105379273	-	-	-	Y	Yq11.21	uncharacterized LOC105379273	ncRNA	-	-	-	-	20201124	-
9606	105379274	LOC105379274	-	-	-	14	-	uncharacterized LOC105379274	ncRNA	-	-	-	-	20201124	-
9606	105379275	LOC105379275	-	-	-	Un	-	uncharacterized LOC105379275	ncRNA	-	-	-	-	20201124	-
9606	105379278	LOC105379278	-	-	-	13	13q11	uncharacterized LOC105379278	ncRNA	-	-	-	-	20201124	-
9606	105379279	LOC105379279	-	-	-	17	-	uncharacterized LOC105379279	ncRNA	-	-	-	-	20201124	-
9606	105379280	LOC105379280	-	-	-	17	-	uncharacterized LOC105379280	ncRNA	-	-	-	-	20201124	-
9606	105379281	LOC105379281	-	-	-	17	-	uncharacterized LOC105379281	ncRNA	-	-	-	-	20201124	-
9606	105379283	LOC105379283	-	-	-	1	1q42.3	uncharacterized LOC105379283	ncRNA	-	-	-	-	20201124	-
9606	105379289	LOC105379289	-	-	-	8	8p22	uncharacterized LOC105379289	ncRNA	-	-	-	-	20201124	-
9606	105379292	LOC105379292	-	-	-	8	8p22	uncharacterized LOC105379292	ncRNA	-	-	-	-	20201124	-
9606	105379297	LOC105379297	-	-	-	8	8p22	uncharacterized LOC105379297	ncRNA	-	-	-	-	20201124	-
9606	105379300	LOC105379300	-	-	-	8	8p21.3	uncharacterized LOC105379300	ncRNA	-	-	-	-	20201124	-
9606	105379301	LOC105379301	-	-	Ensembl:ENSG00000254242	8	8p22	uncharacterized LOC105379301	ncRNA	-	-	-	-	20201124	-
9606	105379303	LOC105379303	-	-	-	8	8p22	uncharacterized LOC105379303	ncRNA	-	-	-	-	20201124	-
9606	105379306	LOC105379306	-	-	-	8	8p21.3	uncharacterized LOC105379306	ncRNA	-	-	-	-	20201124	-
9606	105379308	LOC105379308	-	-	-	8	8p21.3	uncharacterized LOC105379308	ncRNA	-	-	-	-	20201124	-
9606	105379309	LOC105379309	-	-	-	8	8p21.3	uncharacterized LOC105379309	ncRNA	-	-	-	-	20201124	-
9606	105379310	LOC105379310	-	-	-	8	8p21.3	uncharacterized LOC105379310	ncRNA	-	-	-	-	20201124	-
9606	105379311	LOC105379311	-	-	-	8	8p21.3	uncharacterized LOC105379311	ncRNA	-	-	-	-	20201124	-
9606	105379312	LOC105379312	-	-	-	8	8p21.3	uncharacterized LOC105379312	ncRNA	-	-	-	-	20201124	-
9606	105379314	LOC105379314	-	-	-	8	8p21.3	uncharacterized LOC105379314	ncRNA	-	-	-	-	20201124	-
9606	105379315	LOC105379315	-	-	-	8	8p21.3	uncharacterized LOC105379315	ncRNA	-	-	-	-	20201124	-
9606	105379316	LOC105379316	-	-	-	8	8p21.3	uncharacterized LOC105379316	ncRNA	-	-	-	-	20201124	-
9606	105379318	LOC105379318	-	-	-	8	8p21.3	uncharacterized LOC105379318	ncRNA	-	-	-	-	20201124	-
9606	105379321	LOC105379321	-	-	-	8	8p21.3	uncharacterized LOC105379321	ncRNA	-	-	-	-	20201124	-
9606	105379322	LOC105379322	-	-	-	8	8p21.3	uncharacterized LOC105379322	ncRNA	-	-	-	-	20201124	-
9606	105379325	LOC105379325	-	-	-	8	8p21.3	uncharacterized LOC105379325	ncRNA	-	-	-	-	20201124	-
9606	105379326	LOC105379326	-	-	-	8	8p21.3	uncharacterized LOC105379326	ncRNA	-	-	-	-	20201124	-
9606	105379327	LOC105379327	-	-	-	8	8p21.3	uncharacterized LOC105379327	ncRNA	-	-	-	CTC-756D1.3	20201124	-
9606	105379328	LOC105379328	-	-	-	8	8p21.2	uncharacterized LOC105379328	ncRNA	-	-	-	-	20201124	-
9606	105379329	LOC105379329	-	-	-	8	8p21.2	uncharacterized LOC105379329	ncRNA	-	-	-	-	20201124	-
9606	105379330	LOC105379330	-	-	-	8	8p21.2	uncharacterized LOC105379330	ncRNA	-	-	-	CTD-2168K21.1	20201124	-
9606	105379331	LOC105379331	-	-	-	8	8p21.2	uncharacterized LOC105379331	ncRNA	-	-	-	-	20201124	-
9606	105379332	LOC105379332	-	-	-	8	8p21.2	uncharacterized LOC105379332	ncRNA	-	-	-	-	20201124	-
9606	105379333	LOC105379333	-	-	-	8	8p21.2	uncharacterized LOC105379333	ncRNA	-	-	-	-	20201124	-
9606	105379335	LOC105379335	-	-	-	8	8p21.2	uncharacterized LOC105379335	ncRNA	-	-	-	-	20201124	-
9606	105379336	LOC105379336	-	-	-	8	8p21.2	uncharacterized LOC105379336	ncRNA	-	-	-	-	20201124	-
9606	105379337	LOC105379337	-	-	-	8	8p21.2	uncharacterized LOC105379337	ncRNA	-	-	-	-	20201124	-
9606	105379339	LOC105379339	-	-	-	8	8p21.2	uncharacterized LOC105379339	ncRNA	-	-	-	-	20201124	-
9606	105379340	LOC105379340	-	-	-	8	8p21.2	uncharacterized LOC105379340	ncRNA	-	-	-	-	20201124	-
9606	105379342	LOC105379342	-	-	-	8	8p21.1	uncharacterized LOC105379342	ncRNA	-	-	-	-	20201124	-
9606	105379343	LOC105379343	-	-	-	8	8p21.1	uncharacterized LOC105379343	ncRNA	-	-	-	-	20201124	-
9606	105379346	LOC105379346	-	-	-	8	8p12	uncharacterized LOC105379346	ncRNA	-	-	-	-	20201124	-
9606	105379349	LOC105379349	-	-	-	8	8p12	uncharacterized LOC105379349	ncRNA	-	-	-	-	20201124	-
9606	105379350	LOC105379350	-	-	-	8	8p12	uncharacterized LOC105379350	ncRNA	-	-	-	-	20201124	-
9606	105379351	LOC105379351	-	-	-	8	8p12	uncharacterized LOC105379351	ncRNA	-	-	-	-	20201124	-
9606	105379352	LOC105379352	-	-	-	8	8p12	uncharacterized LOC105379352	ncRNA	-	-	-	-	20201124	-
9606	105379354	LOC105379354	-	-	-	8	8p12	uncharacterized LOC105379354	ncRNA	-	-	-	-	20201124	-
9606	105379355	LOC105379355	-	-	-	8	8p12	uncharacterized LOC105379355	ncRNA	-	-	-	-	20201124	-
9606	105379356	LOC105379356	-	-	-	8	8p12	uncharacterized LOC105379356	protein-coding	-	-	-	uncharacterized protein LOC105379356	20201124	-
9606	105379357	LOC105379357	-	-	-	8	8p12	uncharacterized LOC105379357	ncRNA	-	-	-	-	20201124	-
9606	105379358	LOC105379358	-	-	-	8	8p12	uncharacterized LOC105379358	ncRNA	-	-	-	-	20201124	-
9606	105379360	LOC105379360	-	-	-	8	8p12	uncharacterized LOC105379360	ncRNA	-	-	-	-	20201124	-
9606	105379361	LOC105379361	-	-	-	8	8p12	uncharacterized LOC105379361	ncRNA	-	-	-	-	20201124	-
9606	105379362	LOC105379362	-	-	-	8	8p12	uncharacterized LOC105379362	ncRNA	-	-	-	-	20201124	-
9606	105379363	LOC105379363	-	-	-	8	8p12	uncharacterized LOC105379363	ncRNA	-	-	-	-	20201124	-
9606	105379364	LOC105379364	-	-	-	8	8p12	uncharacterized LOC105379364	ncRNA	-	-	-	-	20201124	-
9606	105379365	LOC105379365	-	-	-	8	8p12	uncharacterized LOC105379365	ncRNA	-	-	-	-	20201124	-
9606	105379366	LOC105379366	-	-	-	8	8p12	uncharacterized LOC105379366	ncRNA	-	-	-	-	20201124	-
9606	105379368	LOC105379368	-	-	-	8	8p12	uncharacterized LOC105379368	ncRNA	-	-	-	-	20201124	-
9606	105379369	LOC105379369	-	-	-	8	8p12	uncharacterized LOC105379369	ncRNA	-	-	-	-	20201124	-
9606	105379370	LOC105379370	-	-	-	8	8p12	uncharacterized LOC105379370	ncRNA	-	-	-	-	20201124	-
9606	105379371	LOC105379371	-	-	-	8	8p12	uncharacterized LOC105379371	ncRNA	-	-	-	-	20201124	-
9606	105379375	LOC105379375	-	-	-	8	8p11.23	uncharacterized LOC105379375	ncRNA	-	-	-	-	20201124	-
9606	105379376	LOC105379376	-	-	-	8	8p11.23	uncharacterized LOC105379376	ncRNA	-	-	-	-	20201124	-
9606	105379377	LOC105379377	-	-	-	8	8p11.23	uncharacterized LOC105379377	ncRNA	-	-	-	-	20201124	-
9606	105379378	LOC105379378	-	-	-	8	8p11.23	uncharacterized LOC105379378	ncRNA	-	-	-	-	20201124	-
9606	105379379	LOC105379379	-	-	-	8	8p11.23	uncharacterized LOC105379379	ncRNA	-	-	-	-	20201124	-
9606	105379380	LOC105379380	-	-	-	8	8p11.23	uncharacterized LOC105379380	ncRNA	-	-	-	-	20201124	-
9606	105379381	LOC105379381	-	-	-	8	8p11.23	uncharacterized LOC105379381	ncRNA	-	-	-	-	20201124	-
9606	105379382	LOC105379382	-	-	-	8	8p11.23	uncharacterized LOC105379382	ncRNA	-	-	-	-	20201124	-
9606	105379383	LOC105379383	-	-	-	8	8p11.22	uncharacterized LOC105379383	ncRNA	-	-	-	-	20201124	-
9606	105379384	LOC105379384	-	-	-	8	8p11.22	uncharacterized LOC105379384	ncRNA	-	-	-	-	20201124	-
9606	105379385	LOC105379385	-	-	-	8	8p11.21	uncharacterized LOC105379385	ncRNA	-	-	-	-	20201124	-
9606	105379386	LINC02866	-	-	HGNC:HGNC:54518	8	8p11.21	long intergenic non-protein coding RNA 2866	ncRNA	LINC02866	long intergenic non-protein coding RNA 2866	O	RP11-359E19.2	20201124	-
9606	105379388	LOC105379388	-	-	-	8	8p11.21	uncharacterized LOC105379388	ncRNA	-	-	-	CTA-392C11.2	20201124	-
9606	105379389	LOC105379389	-	-	-	8	8p11.21	uncharacterized LOC105379389	ncRNA	-	-	-	-	20201124	-
9606	105379390	LOC105379390	-	-	-	8	8p11.21	uncharacterized LOC105379390	ncRNA	-	-	-	-	20201124	-
9606	105379391	LOC105379391	-	-	Ensembl:ENSG00000253396	8	8p11.21	uncharacterized LOC105379391	ncRNA	-	-	-	-	20201124	-
9606	105379392	LOC105379392	-	-	-	8	8p11.21	uncharacterized LOC105379392	ncRNA	-	-	-	-	20201124	-
9606	105379393	LOC105379393	-	-	-	8	8p11.21	uncharacterized LOC105379393	ncRNA	-	-	-	-	20201124	-
9606	105379395	LOC105379395	-	-	-	8	8p11.21	uncharacterized LOC105379395	ncRNA	-	-	-	-	20201124	-
9606	105379396	LOC105379396	-	-	-	8	8p11.21	uncharacterized LOC105379396	ncRNA	-	-	-	-	20201124	-
9606	105379397	LOC105379397	-	-	-	8	8p11.1	uncharacterized LOC105379397	ncRNA	-	-	-	-	20201124	-
9606	105379403	LOC105379403	-	-	-	4	4q26	uncharacterized LOC105379403	ncRNA	-	-	-	-	20201124	-
9606	105379404	LOC105379404	-	-	-	4	4q26	uncharacterized LOC105379404	ncRNA	-	-	-	-	20201124	-
9606	105379406	LOC105379406	-	-	-	11	11q13.2	uncharacterized LOC105379406	ncRNA	-	-	-	-	20201124	-
9606	105379407	LINC02747	-	CUPID1|CUPID2	HGNC:HGNC:54266	11	11q13.3	long intergenic non-protein coding RNA 2747	ncRNA	LINC02747	long intergenic non-protein coding RNA 2747	O	-	20201124	-
9606	105379409	LOC105379409	-	-	-	11	11q13.4	uncharacterized LOC105379409	ncRNA	-	-	-	-	20201124	-
9606	105379412	LOC105379412	-	-	-	4	4q31.1	uncharacterized LOC105379412	ncRNA	-	-	-	-	20201124	-
9606	105379413	LOC105379413	-	-	-	X|Y	X;Y	uncharacterized LOC105379413	ncRNA	-	-	-	-	20201124	-
9606	105379414	LOC105379414	-	-	-	X|Y	X;Y	uncharacterized LOC105379414	ncRNA	-	-	-	-	20201124	-
9606	105379417	LOC105379417	-	-	-	Un	-	ankyrin repeat domain-containing protein 20A2-like	protein-coding	-	-	-	ankyrin repeat domain-containing protein 20A2-like	20201124	-
9606	105379418	LOC105379418	-	-	-	22	22p11.2	uncharacterized LOC105379418	ncRNA	-	-	-	-	20201124	-
9606	105379420	LOC105379420	-	-	-	Un	-	uncharacterized LOC105379420	ncRNA	-	-	-	-	20201124	-
9606	105379426	LOC105379426	-	-	-	3	-	ankyrin repeat domain-containing protein 20A2	ncRNA	-	-	-	-	20201124	-
9606	105379427	ZNF73P	-	Cos12|ZNF186|ZNF2|ZNF73|hZNF2	MIM:194547|HGNC:HGNC:13143|Ensembl:ENSG00000288262	22	22p11.2	zinc finger protein 73, pseudogene	pseudo	ZNF73P	zinc finger protein 73, pseudogene	O	zinc finger protein 73|zinc finger protein 186|zinc finger protein 717-like	20201124	-
9606	105379428	LOC105379428	-	-	-	22	22p11.2	uncharacterized LOC105379428	ncRNA	-	-	-	-	20201124	-
9606	105379434	LOC105379434	-	-	-	9	9q12	uncharacterized LOC105379434	ncRNA	-	-	-	-	20201124	-
9606	105379435	LOC105379435	-	-	-	9	9q12	uncharacterized LOC105379435	ncRNA	-	-	-	-	20201124	-
9606	105379437	LOC105379437	-	-	-	9	9q13	uncharacterized LOC105379437	ncRNA	-	-	-	-	20201124	-
9606	105379438	FAM242E	-	-	HGNC:HGNC:53875	9	9q13	family with sequence similarity 242 member E	ncRNA	FAM242E	family with sequence similarity 242 member E	O	-	20201124	-
9606	105379439	LOC105379439	-	-	-	9	9q13	uncharacterized LOC105379439	ncRNA	-	-	-	-	20201124	-
9606	105379442	LOC105379442	-	-	-	9	9q13	uncharacterized LOC105379442	ncRNA	-	-	-	-	20201124	-
9606	105379443	LOC105379443	-	-	-	9	9q21.11	methylenetetrahydrofolate dehydrogenase (NADP+ dependent) 1 like pseudogene	pseudo	-	-	-	monofunctional C1-tetrahydrofolate synthase, mitochondrial-like	20201124	-
9606	105379444	LOC105379444	-	-	-	9	9q21.11	uncharacterized LOC105379444	ncRNA	-	-	-	-	20201124	-
9606	105379445	LOC105379445	-	-	-	9	9q21.11	uncharacterized LOC105379445	ncRNA	-	-	-	-	20201124	-
9606	105379446	LOC105379446	-	-	-	9	9q21.11	uncharacterized LOC105379446	ncRNA	-	-	-	-	20201124	-
9606	105379447	LOC105379447	-	-	-	9	9q21.11	uncharacterized LOC105379447	ncRNA	-	-	-	-	20201124	-
9606	105379448	LOC105379448	-	-	-	9	9q21.11	uncharacterized LOC105379448	ncRNA	-	-	-	-	20201124	-
9606	105379450	LOC105379450	-	-	-	9	9q21.11	uncharacterized LOC105379450	ncRNA	-	-	-	-	20201124	-
9606	105379451	LOC105379451	-	-	-	9	9q21.11	uncharacterized LOC105379451	ncRNA	-	-	-	-	20201124	-
9606	105379452	LOC105379452	-	-	-	9	9q21.11	uncharacterized LOC105379452	ncRNA	-	-	-	-	20201124	-
9606	105379453	LOC105379453	-	-	-	9	9q21.11	uncharacterized LOC105379453	ncRNA	-	-	-	-	20201124	-
9606	105379457	LOC105379457	-	-	-	4	4q32.1	uncharacterized LOC105379457	ncRNA	-	-	-	-	20201124	-
9606	105379460	LOC105379460	-	-	-	16	16p12.3	uncharacterized LOC105379460	ncRNA	-	-	-	-	20201124	-
9606	105379461	LOC105379461	-	-	-	16	16p12.3	uncharacterized LOC105379461	ncRNA	-	-	-	-	20201124	-
9606	105379464	LOC105379464	-	-	Ensembl:ENSG00000196993	16	16p11.2	uncharacterized LOC105379464	ncRNA	-	-	-	-	20201124	-
9606	105379466	LOC105379466	-	-	-	16	16p11.2	uncharacterized LOC105379466	ncRNA	-	-	-	-	20201124	-
9606	105379473	LOC105379473	-	-	-	16	16p11.2	uncharacterized LOC105379473	protein-coding	-	-	-	uncharacterized protein LOC105379473	20201124	-
9606	105379474	LOC105379474	-	-	-	16	16p11.2	uncharacterized LOC105379474	protein-coding	-	-	-	uncharacterized protein LOC105379474	20201124	-
9606	105379475	LOC105379475	-	-	-	16	16p11.2	uncharacterized LOC105379475	ncRNA	-	-	-	-	20201124	-
9606	105379476	LOC105379476	-	-	-	20	20q11.1	uncharacterized LOC105379476	ncRNA	-	-	-	-	20201124	-
9606	105379477	LOC105379477	-	-	-	20	20q11.1	uncharacterized LOC105379477	ncRNA	-	-	-	-	20201124	-
9606	105379478	FAM242B	-	-	HGNC:HGNC:53872	20	20q11.1	family with sequence similarity 242 member B	ncRNA	FAM242B	family with sequence similarity 242 member B	O	-	20201124	-
9606	105379479	DUX4L34	-	-	HGNC:HGNC:51772|Ensembl:ENSG00000282935	20	20q11.1	double homeobox 4 like 34 (pseudogene)	pseudo	DUX4L34	double homeobox 4 like 34 (pseudogene)	O	-	20201124	-
9606	105379481	LOC105379481	-	-	-	20	20q11.21	uncharacterized LOC105379481	ncRNA	-	-	-	-	20201124	-
9606	105379482	LOC105379482	-	-	-	20	20q11.21	uncharacterized LOC105379482	pseudo	-	-	-	-	20201124	-
9606	105379484	LOC105379484	-	-	-	21	21p12	uncharacterized LOC105379484	ncRNA	-	-	-	-	20201124	-
9606	105379487	LINC01670	-	-	HGNC:HGNC:52458|Ensembl:ENSG00000279094	21	21p12	long intergenic non-protein coding RNA 1670	ncRNA	LINC01670	long intergenic non-protein coding RNA 1670	O	-	20201124	-
9606	105379488	LOC105379488	-	-	-	21	21p12	uncharacterized LOC105379488	ncRNA	-	-	-	-	20201124	-
9606	105379489	LOC105379489	-	-	-	21	21p12	uncharacterized LOC105379489	ncRNA	-	-	-	-	20201124	-
9606	105379490	LOC105379490	-	-	-	21	21p12	uncharacterized LOC105379490	ncRNA	-	-	-	-	20201124	-
9606	105379491	LOC105379491	-	-	-	21	21p12	uncharacterized LOC105379491	ncRNA	-	-	-	-	20201124	-
9606	105379493	CH507-145C22.1	-	-	-	21	21p12	uncharacterized CH507-145C22.1	ncRNA	-	-	-	-	20201124	-
9606	105379497	LOC105379497	-	-	-	21	21p12	uncharacterized LOC105379497	ncRNA	-	-	-	-	20201124	-
9606	105379499	LOC105379499	-	CH507-145C22.1|CH507-154B10.1|CH507-154B10.2|CH507-24F1.1	-	21	21p12	uncharacterized LOC105379499	ncRNA	-	-	-	-	20201124	-
9606	105379501	LOC105379501	-	-	-	21	21p11.2	uncharacterized LOC105379501	ncRNA	-	-	-	-	20201124	-
9606	105379502	LOC105379502	-	-	-	21	21p11.2	uncharacterized LOC105379502	ncRNA	-	-	-	-	20201124	-
9606	105379503	LOC105379503	-	-	-	21	21p11.2	uncharacterized LOC105379503	ncRNA	-	-	-	-	20201124	-
9606	105379504	LOC105379504	-	-	-	21	21p11.2	uncharacterized LOC105379504	ncRNA	-	-	-	-	20201124	-
9606	105379505	LOC105379505	-	-	-	21	21p11.2	uncharacterized LOC105379505	ncRNA	-	-	-	-	20201124	-
9606	105379506	LOC105379506	-	-	-	21	21p11.2	uncharacterized LOC105379506	ncRNA	-	-	-	-	20201124	-
9606	105379507	LOC105379507	-	-	-	21	21p11.2	uncharacterized LOC105379507	ncRNA	-	-	-	-	20201124	-
9606	105379508	LOC105379508	-	-	-	21	21p11.2	uncharacterized LOC105379508	ncRNA	-	-	-	-	20201124	-
9606	105379511	NCOR1P4	-	-	HGNC:HGNC:54557	21	21p11.2	NCOR1 pseudogene 4	pseudo	NCOR1P4	NCOR1 pseudogene 4	O	nuclear receptor corepressor 1 pseudogene	20201124	-
9606	105379513	LOC105379513	-	-	-	21	21p11.2	uncharacterized LOC105379513	ncRNA	-	-	-	-	20201124	-
9606	105379514	LOC105379514	-	-	-	21	21p11.2	uncharacterized LOC105379514	ncRNA	-	-	-	-	20201124	-
9606	105379516	LOC105379516	-	-	-	22	22p11.2	uncharacterized LOC105379516	ncRNA	-	-	-	-	20201124	-
9606	105379518	LOC105379518	-	-	-	22	22q11.21	uncharacterized LOC105379518	ncRNA	-	-	-	-	20201124	-
9606	105379521	LOC105379521	-	-	-	1	-	uncharacterized LOC105379521	ncRNA	-	-	-	-	20201124	-
9606	105379522	LOC105379522	-	-	-	1	-	zinc finger protein 717-like	pseudo	-	-	-	-	20201124	-
9606	105379523	LOC105379523	-	-	-	1	-	uncharacterized LOC105379523	ncRNA	-	-	-	-	20201124	-
9606	105379524	LOC105379524	-	-	-	1	-	uncharacterized LOC105379524	ncRNA	-	-	-	-	20201124	-
9606	105379525	LOC105379525	-	-	-	9	-	uncharacterized LOC105379525	ncRNA	-	-	-	-	20201124	-
9606	105379527	LOC105379527	-	-	-	14	-	uncharacterized LOC105379527	ncRNA	-	-	-	-	20201124	-
9606	105379528	LOC105379528	-	IGH|IGHV3-D	-	14	-	uncharacterized LOC105379528	protein-coding	-	-	-	immunoglobulin heavy chain variable region	20200625	-
9606	105379529	LOC105379529	-	-	-	15	-	olfactory receptor 4N2-like	pseudo	-	-	-	-	20201124	-
9606	105379533	LOC105379533	-	-	-	16	-	translation initiation factor IF-2-like	protein-coding	-	-	-	uncharacterized protein LOC105379533	20201124	-
9606	105379535	LOC105379535	-	-	-	16	-	uncharacterized LOC105379535	ncRNA	-	-	-	-	20201124	-
9606	105379537	LOC105379537	-	-	-	16	-	uncharacterized LOC105379537	ncRNA	-	-	-	-	20201124	-
9606	105379539	LOC105379539	-	-	-	16	-	uncharacterized LOC105379539	ncRNA	-	-	-	-	20201124	-
9606	105379540	LOC105379540	-	-	-	16	-	uncharacterized LOC105379540	ncRNA	-	-	-	-	20201124	-
9606	105379544	LOC105379544	-	-	-	16	-	uncharacterized LOC105379544	ncRNA	-	-	-	-	20201124	-
9606	105379545	LOC105379545	-	-	-	16	-	uncharacterized LOC105379545	protein-coding	-	-	-	uncharacterized protein LOC105379545	20201124	-
9606	105379547	LOC105379547	-	-	-	16	-	paraneoplastic antigen Ma6E-like	protein-coding	-	-	-	paraneoplastic antigen Ma6E-like	20201124	-
9606	105379548	LOC105379548	-	-	-	22	-	uncharacterized LOC105379548	ncRNA	-	-	-	-	20201124	-
9606	105379549	LOC105379549	-	-	-	22	-	uncharacterized LOC105379549	ncRNA	-	-	-	-	20201124	-
9606	105379551	LOC105379551	-	-	-	22	-	uncharacterized LOC105379551	ncRNA	-	-	-	-	20201124	-
9606	105379554	LOC105379554	-	-	-	Un	-	maFF-interacting protein	protein-coding	-	-	-	maFF-interacting protein	20201124	-
9606	105379555	LOC105379555	-	-	-	Un	-	60S ribosomal protein L23a pseudogene	pseudo	-	-	-	-	20201124	-
9606	105379556	LOC105379556	-	-	-	Un	-	uncharacterized LOC105379556	pseudo	-	-	-	-	20201124	-
9606	105379557	LOC105379557	-	-	-	Un	-	uncharacterized LOC105379557	ncRNA	-	-	-	-	20201124	-
9606	105379561	LOC105379561	-	-	-	Un	-	uncharacterized LOC105379561	protein-coding	-	-	-	uncharacterized protein LOC105379561|XX-C2158C12.1	20201124	-
9606	105379562	LOC105379562	-	-	-	Un	-	uncharacterized LOC105379562	ncRNA	-	-	-	-	20201124	-
9606	105379563	LOC105379563	-	-	-	Un	-	uncharacterized LOC105379563	ncRNA	-	-	-	-	20201124	-
9606	105379564	LOC105379564	-	-	-	Un	-	uncharacterized LOC105379564	ncRNA	-	-	-	-	20201124	-
9606	105379565	LOC105379565	-	-	-	Un	-	uncharacterized LOC105379565	ncRNA	-	-	-	-	20201124	-
9606	105379566	LOC105379566	-	-	-	Un	-	uncharacterized LOC105379566	ncRNA	-	-	-	-	20201124	-
9606	105379574	LOC105379574	-	-	-	1	1q21.1	uncharacterized LOC105379574	ncRNA	-	-	-	-	20201124	-
9606	105379576	LOC105379576	-	-	-	3	-	uncharacterized LOC105379576	ncRNA	-	-	-	-	20201124	-
9606	105379578	LOC105379578	-	-	-	3	-	uncharacterized LOC105379578	ncRNA	-	-	-	-	20201124	-
9606	105379580	LOC105379580	-	-	-	4	-	uncharacterized LOC105379580	ncRNA	-	-	-	-	20201124	-
9606	105379583	LOC105379583	-	-	-	7	-	uncharacterized LOC105379583	ncRNA	-	-	-	-	20201124	-
9606	105379585	LOC105379585	-	-	-	8	8p23.3	uncharacterized LOC105379585	ncRNA	-	-	-	-	20201124	-
9606	105379586	LOC105379586	-	-	-	8	8p23.3	uncharacterized LOC105379586	ncRNA	-	-	-	-	20201124	-
9606	105379589	LOC105379589	-	-	-	8	-	uncharacterized protein FLJ40521-like	protein-coding	-	-	-	uncharacterized protein FLJ40521-like	20201124	-
9606	105379593	LOC105379593	-	-	-	15	-	uncharacterized LOC105379593	ncRNA	-	-	-	-	20201124	-
9606	105379597	LOC105379597	-	-	-	15	-	uncharacterized LOC105379597	ncRNA	-	-	-	-	20201124	-
9606	105379599	LOC105379599	-	-	-	17	17p13.3	uncharacterized LOC105379599	ncRNA	-	-	-	-	20201124	-
9606	105379600	LOC105379600	-	-	-	17	-	uncharacterized LOC105379600	ncRNA	-	-	-	-	20201124	-
9606	105379601	LOC105379601	-	-	-	22	-	uncharacterized LOC105379601	ncRNA	-	-	-	-	20201124	-
9606	105379602	LOC105379602	-	-	-	22	-	uncharacterized LOC105379602	ncRNA	-	-	-	-	20201124	-
9606	105379603	LOC105379603	-	-	-	22	-	immunoglobulin lambda variable 1-36-like	other	-	-	-	-	20201124	-
9606	105379604	LOC105379604	-	-	-	22	-	set1/Ash2 histone methyltransferase complex subunit ASH2 pseudogene	pseudo	-	-	-	-	20201124	-
9606	105379605	LOC105379605	-	-	-	22	-	uncharacterized LOC105379605	ncRNA	-	-	-	-	20201124	-
9606	105379611	LOC105379611	-	-	-	9	-	uncharacterized LOC105379611	ncRNA	-	-	-	-	20201124	-
9606	105379613	LOC105379613	-	-	-	12	12q24.32	uncharacterized LOC105379613	ncRNA	-	-	-	-	20201124	-
9606	105379618	LOC105379618	-	-	-	21	-	uncharacterized LOC105379618	ncRNA	-	-	-	-	20201124	-
9606	105379623	LOC105379623	-	-	-	5	5q13.2	uncharacterized LOC105379623	ncRNA	-	-	-	-	20201124	-
9606	105379626	LOC105379626	-	-	-	8	-	uncharacterized LOC105379626	ncRNA	-	-	-	-	20201124	-
9606	105379627	LOC105379627	-	-	-	8	-	uncharacterized LOC105379627	ncRNA	-	-	-	-	20201124	-
9606	105379633	LOC105379633	-	-	-	15	-	uncharacterized LOC105379633	ncRNA	-	-	-	-	20201124	-
9606	105379634	LOC105379634	-	-	-	17	-	uncharacterized LOC105379634	ncRNA	-	-	-	-	20201124	-
9606	105379635	LOC105379635	-	-	-	17	-	uncharacterized LOC105379635	ncRNA	-	-	-	-	20201124	-
9606	105379638	LOC105379638	-	-	-	5	5p15.31	uncharacterized LOC105379638	ncRNA	-	-	-	-	20201124	-
9606	105379640	LOC105379640	-	-	-	5	5p15.1	uncharacterized LOC105379640	ncRNA	-	-	-	-	20201124	-
9606	105379641	LOC105379641	-	-	-	6	6p22.1	uncharacterized LOC105379641	ncRNA	-	-	-	-	20201124	-
9606	105379655	LOC105379655	-	-	-	6	-	uncharacterized LOC105379655	ncRNA	-	-	-	-	20200625	-
9606	105379656	LOC105379656	-	-	-	6	-	uncharacterized LOC105379656	ncRNA	-	-	-	-	20201124	-
9606	105379657	LOC105379657	-	-	-	6	-	uncharacterized LOC105379657	ncRNA	-	-	-	-	20201124	-
9606	105379663	LOC105379663	-	-	-	6	-	uncharacterized LOC105379663	ncRNA	-	-	-	-	20201124	-
9606	105379664	LOC105379664	-	-	-	6	-	uncharacterized LOC105379664	ncRNA	-	-	-	-	20201124	-
9606	105379675	LOC105379675	-	-	-	5	5q15	uncharacterized LOC105379675	ncRNA	-	-	-	-	20201124	-
9606	105379695	IER3-AS1	-	-	HGNC:HGNC:53629|Ensembl:ENSG00000272273	6	6p21.33	IER3 antisense RNA 1	ncRNA	IER3-AS1	IER3 antisense RNA 1	O	-	20201124	-
9606	105379712	LOC105379712	-	-	-	6	6q27	uncharacterized LOC105379712	ncRNA	-	-	-	-	20201124	-
9606	105379719	LOC105379719	-	-	-	7	7p21.3	uncharacterized LOC105379719	ncRNA	-	-	-	-	20201124	-
9606	105379720	LOC105379720	-	-	-	7	7p21.1	uncharacterized LOC105379720	ncRNA	-	-	-	-	20201124	-
9606	105379725	LOC105379725	-	-	-	7	7p14.1	uncharacterized LOC105379725	ncRNA	-	-	-	-	20201124	-
9606	105379743	LOC105379743	-	-	-	7	7q22.1	uncharacterized LOC105379743	ncRNA	-	-	-	-	20201124	-
9606	105379749	LOC105379749	-	-	-	7	7q34	uncharacterized LOC105379749	ncRNA	-	-	-	-	20201124	-
9606	105379752	LOC105379752	-	-	-	7	7q36.3	putative uncharacterized protein FLJ46204	protein-coding	-	-	-	putative uncharacterized protein FLJ46204	20201124	-
9606	105379771	LOC105379771	-	-	-	8	8p11.21	uncharacterized LOC105379771	ncRNA	-	-	-	-	20201124	-
9606	105379772	LOC105379772	-	-	-	1	1p35.2	uncharacterized LOC105379772	ncRNA	-	-	-	-	20201124	-
9606	105379778	LINC02794	-	-	HGNC:HGNC:54318	1	1p33	long intergenic non-protein coding RNA 2794	ncRNA	LINC02794	long intergenic non-protein coding RNA 2794	O	-	20201124	-
9606	105379783	LOC105379783	-	-	-	1	-	uncharacterized LOC105379783	ncRNA	-	-	-	-	20200625	-
9606	105379807	LOC105379807	-	-	-	9	9q13	uncharacterized LOC105379807	ncRNA	-	-	-	-	20201124	-
9606	105379814	LOC105379814	-	-	-	9	9q13	uncharacterized LOC105379814	ncRNA	-	-	-	-	20201124	-
9606	105379825	LOC105379825	-	-	-	1	1p21.3	uncharacterized LOC105379825	ncRNA	-	-	-	-	20201124	-
9606	105379827	LOC105379827	-	-	-	1	1p21.2	uncharacterized LOC105379827	ncRNA	-	-	-	-	20201124	-
9606	105379829	LOC105379829	-	-	-	9	9q22.2	uncharacterized LOC105379829	ncRNA	-	-	-	-	20201124	-
9606	105379839	LOC105379839	-	-	-	9	9q33.2	uncharacterized LOC105379839	ncRNA	-	-	-	-	20201124	-
9606	105379841	LOC105379841	-	-	-	9	9q34.11	uncharacterized LOC105379841	ncRNA	-	-	-	-	20201124	-
9606	105379850	LOC105379850	-	-	-	10	10p14	uncharacterized LOC105379850	ncRNA	-	-	-	-	20201124	-
9606	105379854	LOC105379854	-	-	-	1	-	uncharacterized LOC105379854	ncRNA	-	-	-	-	20201124	-
9606	105379857	LOC105379857	-	-	-	10	10q11.21	uncharacterized LOC105379857	ncRNA	-	-	-	-	20201124	-
9606	105379869	LOC105379869	-	-	-	10	10q23.31	uncharacterized LOC105379869	ncRNA	-	-	-	-	20201124	-
9606	105379880	LOC105379880	-	-	-	11	11p15.4	uncharacterized LOC105379880	ncRNA	-	-	-	-	20201124	-
9606	105379882	LOC105379882	-	-	-	11	11p15.4	uncharacterized LOC105379882	ncRNA	-	-	-	-	20201124	-
9606	105416157	NKILA	-	-	HGNC:HGNC:51599|Ensembl:ENSG00000278709	20	20q13.31	NF-kappaB interacting lncRNA	ncRNA	NKILA	NF-kappaB interacting lncRNA	O	NF-kappaB interacting long non-coding RNA	20201206	-
9606	105419997	SFTPD-AS1	-	-	HGNC:HGNC:51589	10	10q22.3	SFTPD antisense RNA 1	ncRNA	SFTPD-AS1	SFTPD antisense RNA 1	O	-	20190324	-
9606	105447645	LOC105447645	-	-	-	19	19q13.33	uncharacterized LOC105447645	ncRNA	-	-	-	-	20201124	-
9606	105447646	PNKY	-	-	MIM:616328	6	6q16.1	long intergenic non-protein coding RNA PNKY	ncRNA	-	-	-	-	20201124	-
9606	105447648	LINC02130	-	-	HGNC:HGNC:52989|Ensembl:ENSG00000260009	16	16p13.12	long intergenic non-protein coding RNA 2130	ncRNA	LINC02130	long intergenic non-protein coding RNA 2130	O	-	20201124	-
9606	105463123	XACT	-	-	MIM:300901|HGNC:HGNC:45056	X	Xq23	X active specific transcript	ncRNA	XACT	X active specific transcript	O	X active coating transcript|X active specific transcript (non-protein coding)	20201124	-
9606	105463125	ATOD8	-	-	MIM:613518	4	4q22.1	Dermatitis, atopic, 8	unknown	-	-	-	-	20190816	-
9606	105463126	ATOD9	-	-	MIM:613519	3	3p24	Dermatitis, atopic, 9	unknown	-	-	-	-	20190816	-
9606	105463127	PFHB2	-	-	MIM:140400	1	1q32	Progressive familial heart block, type II	unknown	-	-	-	-	20170408	-
9606	105463128	MRXSBWB	-	-	MIM:300612	-	-	Brooks-Wisniewski-Brown syndrome	unknown	-	-	-	-	20190509	-
9606	105463129	MRX88	-	-	MIM:300852	X	Xq24	Mental retardation, X-linked 88	unknown	-	-	-	-	20190816	-
9606	105500239	XLOC_007697	-	-	-	9	9p11.1	uncharacterized LOC105500239	ncRNA	-	-	-	-	20201124	-
9606	105500240	XLOC_009911	-	-	-	12	12q24.31	uncharacterized LOC105500240	ncRNA	-	-	-	-	20201124	-
9606	105616916	LINC01455	-	MDONA|TCONS_00009433	HGNC:HGNC:50545|Ensembl:ENSG00000250888	5	5q14.1	long intergenic non-protein coding RNA 1455	ncRNA	LINC01455	long intergenic non-protein coding RNA 1455	O	MTX3 downstream antisense RNA	20201124	-
9606	105616981	B3GALT1-AS1	-	-	HGNC:HGNC:40089|Ensembl:ENSG00000235335	2	2q24.3	B3GALT1 antisense RNA 1	ncRNA	B3GALT1-AS1	B3GALT1 antisense RNA 1	O	-	20201124	-
9606	105616982	LINC01047	-	-	HGNC:HGNC:49041|Ensembl:ENSG00000232225	13	13q31.2	long intergenic non-protein coding RNA 1047	ncRNA	LINC01047	long intergenic non-protein coding RNA 1047	O	-	20201124	-
9606	105664404	WSPAR	-	LncTCF7|TCONS_00009511	MIM:616333|HGNC:HGNC:51639|Ensembl:ENSG00000249073	5	5q31.1	WNT signaling pathway activating non-coding RNA	ncRNA	WSPAR	WNT signaling pathway activating non-coding RNA	O	-	20201124	-
9606	105667213	LINC01601	-	-	HGNC:HGNC:51651	18	18q12.3	long intergenic non-protein coding RNA 1601	ncRNA	LINC01601	long intergenic non-protein coding RNA 1601	O	-	20201124	-
9606	105682749	CCEPR	-	CCHE1|lncRNA-CCHE1	HGNC:HGNC:51693	10	10q21.1	cervical carcinoma expressed PCNA regulatory lncRNA	ncRNA	CCEPR	cervical carcinoma expressed PCNA regulatory lncRNA	O	cervical carcimona expressed PCNA regulatory lncRNA|cervical carcinoma high-expressed lncRNA 1	20201124	-
9606	105694156	ERVW-28	-	-	HGNC:HGNC:49316	17	17q12b	endogenous retrovirus group W member 28	other	ERVW-28	endogenous retrovirus group W member 28	O	-	20170408	-
9606	105747689	NABP1-OT1	-	-	HGNC:HGNC:55015	2	2q32.3	NABP1 3'UTR overlapping transcript 1	ncRNA	NABP1-OT1	NABP1 3'UTR overlapping transcript 1	O	lncRNA AK130181	20201124	-
9606	105748977	LINC01693	-	-	HGNC:HGNC:52478|Ensembl:ENSG00000227764	1	1q32.3	long intergenic non-protein coding RNA 1693	ncRNA	LINC01693	long intergenic non-protein coding RNA 1693	O	-	20201124	-
9606	105751187	LRP1-AS	-	-	HGNC:HGNC:51694|Ensembl:ENSG00000259125	12	12q13.3	LRP1 antisense RNA	ncRNA	LRP1-AS	LRP1 antisense RNA	O	-	20201124	-
9606	105755953	LINC02676	-	-	HGNC:HGNC:54170|Ensembl:ENSG00000234752	10	10p14	long intergenic non-protein coding RNA 2676	ncRNA	LINC02676	long intergenic non-protein coding RNA 2676	O	-	20201124	-
9606	105755954	ADGRD1-AS1	-	LACAT8	HGNC:HGNC:53314	12	12q24.33	ADGRD1 antisense RNA 1	ncRNA	ADGRD1-AS1	ADGRD1 antisense RNA 1	O	lung adenocarcinoma-associated transcript 8	20201124	-
9606	105804841	ZRS	-	MFCS1|ZRS/LMBR1|pZRS	-	7	7q	ZPA regulatory sequence	biological-region	-	-	-	VISTA enhancer hs2496|ZPA-specific enhancer|ZRS limb enhancer|ZRS/SHH enhancer|mammal-fish-conserved-sequence 1|zone of polarizing activity regulatory sequence	20201124	misc_feature:conserved_region|regulatory:enhancer|regulatory:transcriptional_cis_regulatory_region
9606	105827617	LINC02563	-	CRAT40	HGNC:HGNC:52923|Ensembl:ENSG00000263520	17	17q24.1	long intergenic non-protein coding RNA 2563	ncRNA	LINC02563	long intergenic non-protein coding RNA 2563	O	CTD-2535L24.3|cervical cancer-associated transcript 40	20201124	-
9606	105941491	PAX6DRR	-	SIMO	-	11	11p13	PAX6 downstream regulatory region	biological-region	-	-	-	VISTA enhancer hs234|ultraconserved element uc.325	20201124	misc_feature:conserved_region|regulatory:DNase_I_hypersensitive_site|regulatory:enhancer
9606	105943583	LOC105943583	-	-	-	16	16q24	VISTA enhancer hs1	biological-region	-	-	-	-	20201124	regulatory:enhancer
9606	105943586	LOC105943586	-	-	-	17	-	distal CMT1A-REP	biological-region	-	-	-	distal Charcot-Marie-Tooth type 1A repeat	20201124	misc_feature:nucleotide_motif|misc_recomb:meiotic|misc_recomb:non_allelic_homologous
9606	105943587	LOC105943587	-	-	-	17	17p12	proximal CMT1A-REP	biological-region	-	-	-	proximal Charcot-Marie-Tooth type 1A repeat	20201124	misc_feature:nucleotide_motif|misc_recomb:meiotic|misc_recomb:non_allelic_homologous
9606	105980003	LOC105980003	-	ELP4	-	11	11p13	E60 enhancer downstream of PAX6	biological-region	-	-	-	elongation protein 4 homolog|ultraconserved element uc.326|ultraconserved element uc.327	20201124	misc_feature:conserved_region|regulatory:enhancer
9606	105980005	LOC105980005	-	-	-	11	11p13	RB enhancer downstream of PAX6	biological-region	-	-	-	VISTA enhancer hs565	20201124	regulatory:enhancer
9606	105980006	LOC105980006	-	-	-	5	5q35	PLCR-B recombination region	biological-region	-	-	-	Sos-PREP subunit C recombination region|Sotos syndrome proximal repeat subunit C recombination region|proximal low copy repeat B recombination region	20201124	misc_recomb:non_allelic_homologous
9606	105980008	LOC105980008	-	-	-	5	5q35	DLCR-2B recombination region	biological-region	-	-	-	Sos-DREP subunit C' recombination region|Sotos syndrome distal repeat subunit C' recombination region|distal low copy repeat 2B recombination region	20201124	misc_recomb:non_allelic_homologous
9606	105980073	LOC105980073	-	Box123|E100	-	11	11p13	E100 enhancer downstream of PAX6	biological-region	-	-	-	C1170 Box 123 enhancer	20201124	misc_feature:conserved_region|regulatory:enhancer
9606	105980078	LOC105980078	-	-	-	17	17q24.2	IGHD type 1A-2 recombination region	biological-region	-	-	-	isolated growth hormone deficiency type 1A-2 recombination region	20201124	misc_recomb:non_allelic_homologous
9606	106003269	SRXY10	-	-	MIM:616425	17	17q24	46XY sex reversal 10	unknown	-	-	-	-	20190816	-
9606	106007485	LOC106007485	-	-	-	11	11p13	enhancer region in intron 7 of PAX6	biological-region	-	-	-	VISTA enhancer hs1082	20201124	misc_feature:conserved_region|regulatory:enhancer
9606	106007490	LOC106007490	-	-	-	12	12q14	DPY19L2 LCR1 recombination region 1	biological-region	-	-	-	DPY19L2 low copy repeat 1 recombination region 1	20201124	misc_feature:nucleotide_motif|misc_recomb:non_allelic_homologous
9606	106007491	LOC106007491	-	-	-	12	12q14	DPY19L2 LCR2 recombination region 2	biological-region	-	-	-	DPY19L2 low copy repeat 2 recombination region 2	20201124	misc_recomb:non_allelic_homologous
9606	106007493	LOC106007493	-	NRE|ele4|p alpha	-	11	11p13	regulatory region in intron 4 of PAX6	biological-region	-	-	-	ultraconserved element uc.328	20201124	misc_feature:conserved_region|regulatory:enhancer|regulatory:silencer
9606	106010957	PAX6_HS8	-	HCNE8	-	11	11p13	HCNE8 enhancer downstream of PAX6	biological-region	-	-	-	VISTA enhancer hs863	20201124	regulatory:enhancer
9606	106010958	HBB-HS-111	-	HS-110|HS-111	-	11	11p15	beta-globin hypersensitive site -111	biological-region	-	-	-	-	20201124	regulatory:DNase_I_hypersensitive_site
9606	106014249	LOC106014249	-	-	-	11	11p13	PAX6 upstream regulatory region	biological-region	-	-	-	-	20201124	regulatory:enhancer|regulatory:promoter|regulatory:silencer
9606	106020709	LOC106020709	-	-	-	17	17p11.2	distal SMS-REP block C recombination region	biological-region	-	-	-	distal Potocki-Lupski syndrome block C repeat recombination region|distal Smith-Magenis syndrome block C repeat recombination region	20201124	misc_feature:nucleotide_motif|misc_recomb:meiotic|misc_recomb:non_allelic_homologous
9606	106020710	LOC106020710	-	-	-	17	17p11.2	proximal SMS-REP block C recombination region	biological-region	-	-	-	proximal Potocki-Lupski syndrome block C repeat recombination region|proximal Smith-Magenis syndrome repeat block C recombination region	20201124	misc_recomb:non_allelic_homologous
9606	106020711	LOC106020711	-	-	-	17	17p12	LCR17pA recombination region	biological-region	-	-	-	low copy repeat 17p A recombination region	20201124	misc_feature:nucleotide_motif|misc_recomb:meiotic|misc_recomb:non_allelic_homologous
9606	106020712	LOC106020712	-	-	-	17	17p11.2	LCR17pD recombination region	biological-region	-	-	-	low copy repeat 17p D recombination region	20201124	misc_feature:nucleotide_motif|misc_recomb:meiotic|misc_recomb:non_allelic_homologous
9606	106029238	PAX6_HS2	-	HCNE2	-	11	11p13	HCNE2 enhancer upstream of PAX6	biological-region	-	-	-	VISTA enhancer hs113|ultraconserved element uc.329	20201124	misc_feature:conserved_region|regulatory:enhancer
9606	106029239	PAX6_HS3	-	E-200|HCNE3|PAX6_1	-	11	11p13	HCNE3 enhancer upstream of PAX6	biological-region	-	-	-	PAX6 enhancer E-200	20201124	regulatory:enhancer
9606	106029240	LOC106029240	-	-	-	X	Xp22.3	S232-VCX3A recombination region	biological-region	-	-	-	-	20201124	misc_feature:nucleotide_motif|misc_recomb:meiotic|misc_recomb:non_allelic_homologous
9606	106029241	LOC106029241	-	-	-	X	Xp22.3	S232-VCX2 recombination region	biological-region	-	-	-	-	20201124	misc_feature:nucleotide_motif|misc_recomb:meiotic|misc_recomb:non_allelic_homologous
9606	106029242	LOC106029242	-	-	-	5	5q11	ISL1 proximal LF-SINE	biological-region	-	-	-	-	20201124	regulatory:enhancer
9606	106029243	CREST1	-	CHREST1	-	5	5q11	conserved regulatory element of the islet-1 gene 1	biological-region	-	-	-	ISL1 enhancer E1|VISTA enhancer hs1419	20201224	regulatory:enhancer
9606	106029244	CREST2	-	CHREST2	-	5	5q11	conserved regulatory element of the islet-1 gene 2	biological-region	-	-	-	ISL1 enhancer E2	20201224	regulatory:enhancer
9606	106029245	CREST3	-	CHREST3	-	5	5q11	conserved regulatory element of the islet-1 gene 3	biological-region	-	-	-	VISTA enhancer hs215	20201224	misc_feature:conserved_region|regulatory:enhancer
9606	106029310	DANT1	-	-	MIM:301001|HGNC:HGNC:50863	X	Xq23	DXZ4 associated non-coding transcript 1, proximal	ncRNA	DANT1	DXZ4 associated non-coding transcript 1, proximal	O	DXZ4 associated noncoding transcript 1	20201124	-
9606	106029311	LOC106029311	-	-	-	7	7q11.23	Williams-Beuren syndrome centromeric block B recombination region	biological-region	-	-	-	WBS centromeric block B recombination region	20201124	misc_recomb:meiotic|misc_recomb:non_allelic_homologous
9606	106029312	LOC106029312	-	-	-	7	7q11.23	Williams-Beuren syndrome medial block B recombination region	biological-region	-	-	-	WBS medial block B recombination region	20201124	misc_recomb:meiotic|misc_recomb:non_allelic_homologous
9606	106029313	LOC106029313	-	-	-	7	7q11.23	Williams-Beuren syndrome telomeric block B recombination region	biological-region	-	-	-	WBS telomeric block B recombination region	20201124	misc_recomb:meiotic|misc_recomb:non_allelic_homologous
9606	106049960	SBE2	-	-	-	7	7q36	SHH brain enhancer 2	biological-region	-	-	-	-	20201124	regulatory:enhancer
9606	106049962	LOC106049962	-	-	-	7	7q36	SHH silencer LOC106049962	biological-region	-	-	-	-	20201124	regulatory:silencer
9606	106050037	LOC106050037	-	-	Ensembl:ENSG00000271045	5	5q13.2	NADH:ubiquinone oxidoreductase subunit B9 pseudogene	pseudo	-	-	-	NADH dehydrogenase (ubiquinone) 1 beta subcomplex, 9, 22kDa pseudogene	20201124	-
9606	106050102	LOC106050102	-	-	-	X	Xq27.3-q28	IDS recombination region	biological-region	-	-	-	iduronate 2-sulfatase recombination region	20201124	misc_feature:nucleotide_motif|misc_recomb:meiotic|misc_recomb:non_allelic_homologous
9606	106050103	LOC106050103	-	-	-	X	Xq27.3-q28	IDSP1 recombination region	biological-region	-	-	-	IDS2 recombination region|iduronate 2-sulfatase pseudogene 1 recombination region	20201124	misc_recomb:meiotic|misc_recomb:non_allelic_homologous
9606	106096416	LOC106096416	-	-	-	12	12q13	KRT18 locus control region	biological-region	-	-	-	-	20201124	misc_feature:conserved_region|regulatory:DNase_I_hypersensitive_site|regulatory:enhancer|regulatory:enhancer_blocking_element|regulatory:locus_control_region|regulatory:promoter|regulatory:silencer|regulatory:transcriptional_cis_regulatory_region
9606	106099062	LOC106099062	-	-	-	11	11p15.5	HBB recombination region	biological-region	-	-	-	hemoglobin beta recombination region	20201124	misc_feature:nucleotide_motif|misc_recomb:meiotic|misc_recomb:non_allelic_homologous
9606	106099063	LOC106099063	-	-	-	11	11p15.5	HBD recombination region	biological-region	-	-	-	hemoglobin delta recombination region	20201124	misc_recomb:non_allelic_homologous
9606	106099064	LOC106099064	-	-	-	11	11p15.5	HBG1 recombination region	biological-region	-	-	-	hemoglobin, gamma A recombination region	20201124	misc_recomb:non_allelic_homologous
9606	106099065	LOC106099065	-	-	-	11	11p15.5	HBG2 recombination region	biological-region	-	-	-	hemoglobin, gamma G recombination region	20201124	misc_recomb:non_allelic_homologous
9606	106099130	GSTT1-AS1	-	-	HGNC:HGNC:51839	22	22q11.23	GSTT1 antisense RNA 1	ncRNA	GSTT1-AS1	GSTT1 antisense RNA 1	O	lncRNA-AS-GSTT1(1-72)|lncRNA-BC050410|lncRNA-CD244	20201124	-
9606	106113036	LOC106113036	-	-	-	17	17q11.2	NF1-REPa PRS1 recombination region	biological-region	-	-	-	NF1REP-P1-51 PRS1 recombination region|neurofibromin 1 proximal repeat paralogous recombination site 1 recombination region	20201124	misc_feature:nucleotide_motif|misc_recomb:non_allelic_homologous
9606	106113037	LOC106113037	-	-	-	17	17q11.2	NF1-REPc PRS1 recombination region	biological-region	-	-	-	neurofibromin 1 medial repeat paralogous recombination site 1 recombination region	20201124	misc_feature:nucleotide_motif|misc_recomb:non_allelic_homologous
9606	106128901	TH2-LCR	-	-	-	5	5q31	Th2 cytokine locus control region	biological-region	-	-	-	T helper type 2 cytokine LCR	20201124	regulatory:DNase_I_hypersensitive_site|regulatory:enhancer|regulatory:locus_control_region|regulatory:silencer
9606	106128902	LOC106128902	-	-	-	Y	Yq11	AZFa HERV15yq1 recombination region	biological-region	-	-	-	AZFa proximal HERV15 recombination region|azoospermia factor a human endogenous retroviral yq1 recombination region	20201124	misc_recomb:meiotic|misc_recomb:non_allelic_homologous
9606	106128904	GH-LCR	-	-	-	17	17q	growth hormone locus control region	biological-region	-	-	-	-	20201124	regulatory:DNase_I_hypersensitive_site|regulatory:enhancer|regulatory:enhancer_blocking_element|regulatory:insulator|regulatory:locus_control_region|regulatory:promoter
9606	106128905	LOC106128905	-	DEE	-	19	19q13	KLK3 upstream enhancer/promoter region	biological-region	-	-	-	distal enhancer element	20201124	regulatory:DNase_I_hypersensitive_site|regulatory:enhancer|regulatory:promoter|regulatory:silencer|regulatory:transcriptional_cis_regulatory_region
9606	106128906	LOC106128906	-	DEE 2	-	19	19q13	KLK2 upstream enhancer/promoter region	biological-region	-	-	-	Sharpr-MPRA regulatory region 1578|distal enhancer element 2	20201124	regulatory:enhancer|regulatory:promoter|regulatory:transcriptional_cis_regulatory_region
9606	106144524	HUNK-AS1	-	TCONS_00028914	HGNC:HGNC:40631	21	21q22.11	HUNK antisense RNA 1	ncRNA	HUNK-AS1	HUNK antisense RNA 1	O	-	20200624	-
9606	106144526	PLA2G4C-AS1	-	-	HGNC:HGNC:51585|Ensembl:ENSG00000269420	19	19q13.33	PLA2G4C antisense RNA 1	ncRNA	PLA2G4C-AS1	PLA2G4C antisense RNA 1	O	CTD-2265M8.2	20201124	-
9606	106144527	LINC01438	-	-	HGNC:HGNC:50757	4	4q25	long intergenic non-protein coding RNA 1438	ncRNA	LINC01438	long intergenic non-protein coding RNA 1438	O	TCONS_00007593	20200624	-
9606	106144528	DENND6A-AS1	-	-	HGNC:HGNC:41152	3	3p14.3	DENND6A antisense RNA 1	ncRNA	DENND6A-AS1	DENND6A antisense RNA 1	O	-	20200624	-
9606	106144529	GRPEL2-AS1	-	-	HGNC:HGNC:48999|Ensembl:ENSG00000253618	5	5q32	GRPEL2 antisense RNA 1	ncRNA	GRPEL2-AS1	GRPEL2 antisense RNA 1	O	GRPEL2 atnisense RNA 1|RP11-394O4.4	20201124	-
9606	106144530	LINC01332	-	TCONS_00009701	HGNC:HGNC:50540	5	5q13.3	long intergenic non-protein coding RNA 1332	ncRNA	LINC01332	long intergenic non-protein coding RNA 1332	O	-	20200624	-
9606	106144531	LINC00374	-	-	HGNC:HGNC:42698|Ensembl:ENSG00000232954	13	13q21.1	long intergenic non-protein coding RNA 374	ncRNA	LINC00374	long intergenic non-protein coding RNA 374	O	-	20201124	-
9606	106144532	ARF4-AS1	-	-	HGNC:HGNC:51593|Ensembl:ENSG00000272146	3	3p14.3	ARF4 antisense RNA 1	ncRNA	ARF4-AS1	ARF4 antisense RNA 1	O	-	20201124	-
9606	106144533	LINC00430	-	-	HGNC:HGNC:42765	13	13q31.1	long intergenic non-protein coding RNA 430	ncRNA	LINC00430	long intergenic non-protein coding RNA 430	O	TCONS_00021581	20201124	-
9606	106144534	BICRA-AS1	-	GLTSCR1-AS1	HGNC:HGNC:51588	19	19q13.33	BICRA antisense RNA 1	ncRNA	BICRA-AS1	BICRA antisense RNA 1	O	GLTSCR1 antisense RNA 1	20200624	-
9606	106144535	LINC01037	-	-	HGNC:HGNC:49025	1	1q31.1	long intergenic non-protein coding RNA 1037	ncRNA	LINC01037	long intergenic non-protein coding RNA 1037	O	-	20201124	-
9606	106144536	LINC01078	-	-	HGNC:HGNC:49121	13	13q22.2	long intergenic non-protein coding RNA 1078	ncRNA	LINC01078	long intergenic non-protein coding RNA 1078	O	-	20201124	-
9606	106144537	LINC01173	-	-	HGNC:HGNC:49545|Ensembl:ENSG00000280744	2	2q37.1-q37.2	long intergenic non-protein coding RNA 1173	ncRNA	LINC01173	long intergenic non-protein coding RNA 1173	O	TCONS_00004057	20201124	-
9606	106144538	KCNK15-AS1	-	-	HGNC:HGNC:49901	20	20q13.12	KCNK15 and WISP2 antisense RNA 1	ncRNA	KCNK15-AS1	KCNK15 and WISP2 antisense RNA 1	O	KCNK15 antisense RNA 1 (head to head)	20201124	-
9606	106144539	FOXD1-AS1	-	TCONS_00009423	HGNC:HGNC:50658	5	5q13.2	FOXD1 antisense RNA 1	ncRNA	FOXD1-AS1	FOXD1 antisense RNA 1	O	-	20200624	-
9606	106144540	LINC01326	-	TCONS_00005878	HGNC:HGNC:50532	3	3q26.1	long intergenic non-protein coding RNA 1326	ncRNA	LINC01326	long intergenic non-protein coding RNA 1326	O	-	20200624	-
9606	106144541	LINC00407	-	-	HGNC:HGNC:42739	13	13q14.12	long intergenic non-protein coding RNA 407	ncRNA	LINC00407	long intergenic non-protein coding RNA 407	O	-	20201124	-
9606	106144542	LINC01385	-	TCONS_00009424	HGNC:HGNC:50657	5	5q13.2	long intergenic non-protein coding RNA 1385	ncRNA	LINC01385	long intergenic non-protein coding RNA 1385	O	-	20200624	-
9606	106144544	LINC01066	-	-	HGNC:HGNC:49104	13	13q12.3	long intergenic non-protein coding RNA 1066	ncRNA	LINC01066	long intergenic non-protein coding RNA 1066	O	-	20200624	-
9606	106144555	ERVK-29	-	-	HGNC:HGNC:44982	19	19q13.12	endogenous retrovirus group K member 29	other	ERVK-29	endogenous retrovirus group K member 29	O	-	20200624	-
9606	106144556	LOC106144556	-	-	-	Y	Yq11	AZFb P5.1 recombination region	biological-region	-	-	-	azoospermia factor b palindrome 5.1 recombination region	20201124	misc_recomb:meiotic|misc_recomb:non_allelic_homologous
9606	106144557	LOC106144557	-	-	-	Y	Yq11	AZFb P1.2 recombination region	biological-region	-	-	-	azoospermia factor b palindrome 1.2 recombination region	20201124	misc_recomb:meiotic|misc_recomb:non_allelic_homologous
9606	106144558	LOC106144558	-	-	-	Y	Yq11	AZFc P1.1 recombination region	biological-region	-	-	-	azoospermia factor c palindrome 1.1 recombination region	20201124	misc_recomb:meiotic|misc_recomb:non_allelic_homologous
9606	106144559	ERVW-8	-	-	HGNC:HGNC:49247	1	1p22.2	endogenous retrovirus group W member 8	other	ERVW-8	endogenous retrovirus group W member 8	O	-	20200624	-
9606	106144560	ERVW-11	-	-	HGNC:HGNC:49250	1	1q42.13	endogenous retrovirus group W member 11	other	ERVW-11	endogenous retrovirus group W member 11	O	-	20200624	-
9606	106144561	ERVW-14	-	-	HGNC:HGNC:49253	2	2q31.2	endogenous retrovirus group W member 14	other	ERVW-14	endogenous retrovirus group W member 14	O	-	20200624	-
9606	106144562	ERVW-18	-	-	HGNC:HGNC:49306	6	6q24.2	endogenous retrovirus group W member 18	other	ERVW-18	endogenous retrovirus group W member 18	O	-	20200624	-
9606	106144563	ERVW-22	-	-	HGNC:HGNC:49310	9	9p13.3	endogenous retrovirus group W member 22	other	ERVW-22	endogenous retrovirus group W member 22	O	-	20200624	-
9606	106144564	ERVW-24	-	-	HGNC:HGNC:49312	12	12q13.13	endogenous retrovirus group W member 24	other	ERVW-24	endogenous retrovirus group W member 24	O	-	20200624	-
9606	106144565	ERVW-27	-	-	HGNC:HGNC:49315	14	14q32.12	endogenous retrovirus group W member 27	other	ERVW-27	endogenous retrovirus group W member 27	O	-	20200624	-
9606	106144566	ERVK-27	-	-	HGNC:HGNC:44980	11	11q12.3	endogenous retrovirus group K member 27	other	ERVK-27	endogenous retrovirus group K member 27	O	-	20170408	-
9606	106144567	ERVW-17	-	-	HGNC:HGNC:49256	6	6q21	endogenous retrovirus group W member 17	other	ERVW-17	endogenous retrovirus group W member 17	O	-	20170408	-
9606	106144568	LINC01381	-	DADOT	HGNC:HGNC:50653|Ensembl:ENSG00000230452	2	2p23.3	long intergenic non-protein coding RNA 1381	ncRNA	LINC01381	long intergenic non-protein coding RNA 1381	O	DNMT3A antisense downstream transcript|TCONS_00002860	20201124	-
9606	106144571	ERVW-19	-	-	HGNC:HGNC:49307	6	6q27	endogenous retrovirus group W member 19	other	ERVW-19	endogenous retrovirus group W member 19	O	-	20170408	-
9606	106144572	ERVW-26	-	-	HGNC:HGNC:49314	14	14q21.3	endogenous retrovirus group W member 26	other	ERVW-26	endogenous retrovirus group W member 26	O	-	20200624	-
9606	106144573	HBA-LCR	-	alpha-LCR	-	16	16p13.3	alpha-globin locus control region	biological-region	-	-	-	CRISPRi-validated cis-regulatory element chr16.29|CRISPRi-validated cis-regulatory element chr16.30|alpha-globin DCR|alpha-globin dominant control region|alpha-locus controlling region	20201124	misc_feature:conserved_region|regulatory:DNase_I_hypersensitive_site|regulatory:enhancer|regulatory:locus_control_region|regulatory:transcriptional_cis_regulatory_region
9606	106144575	LINC01154	-	-	HGNC:HGNC:49504	12	12q13.13	long intergenic non-protein coding RNA 1154	ncRNA	LINC01154	long intergenic non-protein coding RNA 1154	O	-	20200624	-
9606	106144576	ERVW-13	-	-	HGNC:HGNC:49252	2	2q13	endogenous retrovirus group W member 13	other	ERVW-13	endogenous retrovirus group W member 13	O	-	20170408	-
9606	106144578	LINC00604	-	-	HGNC:HGNC:43924|Ensembl:ENSG00000250585	5	5p13.1	long intergenic non-protein coding RNA 604	ncRNA	LINC00604	long intergenic non-protein coding RNA 604	O	-	20201209	-
9606	106144579	ERVW-10	-	-	HGNC:HGNC:49249	1	1q32.1	endogenous retrovirus group W member 10	other	ERVW-10	endogenous retrovirus group W member 10	O	-	20170408	-
9606	106144580	ERVW-12	-	-	HGNC:HGNC:49251	2	2p16.2	endogenous retrovirus group W member 12	other	ERVW-12	endogenous retrovirus group W member 12	O	-	20170408	-
9606	106144581	ERVW-16	-	-	HGNC:HGNC:49255	4	4q28.3	endogenous retrovirus group W member 16	other	ERVW-16	endogenous retrovirus group W member 16	O	-	20170408	-
9606	106144583	ERVW-29	-	-	HGNC:HGNC:49378	18	18p11.21	endogenous retrovirus group W member 29	other	ERVW-29	endogenous retrovirus group W member 29	O	-	20170408	-
9606	106144584	LINC01290	-	-	HGNC:HGNC:50356|Ensembl:ENSG00000260468	16	16p13.13	long intergenic non-protein coding RNA 1290	ncRNA	LINC01290	long intergenic non-protein coding RNA 1290	O	-	20201124	-
9606	106144585	LINC01318	-	-	HGNC:HGNC:50524|Ensembl:ENSG00000237790	2	2p22.3	long intergenic non-protein coding RNA 1318	ncRNA	LINC01318	long intergenic non-protein coding RNA 1318	O	-	20201124	-
9606	106144586	LINC01394	-	TCONS_00012639	HGNC:HGNC:50670	6	6p25.3	long intergenic non-protein coding RNA 1394	ncRNA	LINC01394	long intergenic non-protein coding RNA 1394	O	-	20201124	-
9606	106144587	ERVW-21	-	-	HGNC:HGNC:49309	8	8q21.13	endogenous retrovirus group W member 21	other	ERVW-21	endogenous retrovirus group W member 21	O	-	20200624	-
9606	106144589	ERVW-7	-	-	HGNC:HGNC:49246	1	1p33	endogenous retrovirus group W member 7	other	ERVW-7	endogenous retrovirus group W member 7	O	-	20200624	-
9606	106144590	ERVK-31	-	-	HGNC:HGNC:51379	5	5q15	endogenous retrovirus group K member 31	other	ERVK-31	endogenous retrovirus group K member 31	O	-	20170408	-
9606	106144591	ERVK-30	-	-	HGNC:HGNC:51378	2	2q32.1	endogenous retrovirus group K member 30	other	ERVK-30	endogenous retrovirus group K member 30	O	-	20200624	-
9606	106144592	LINC01035	-	-	HGNC:HGNC:49022	1	1q31.1	long intergenic non-protein coding RNA 1035	ncRNA	LINC01035	long intergenic non-protein coding RNA 1035	O	-	20200624	-
9606	106144593	NOP53-AS1	-	GLTSCR2-AS1	HGNC:HGNC:51587|Ensembl:ENSG00000269656	19	19q13.33	NOP53 antisense RNA 1	ncRNA	NOP53-AS1	NOP53 antisense RNA 1	O	CTD-2571L23.6|GLTSCR2 antisense RNA 1	20201124	-
9606	106144597	ERVW-15	-	-	HGNC:HGNC:49254	4	4p16.1	endogenous retrovirus group W member 15	other	ERVW-15	endogenous retrovirus group W member 15	O	-	20170408	-
9606	106144598	FARSA-AS1	-	-	HGNC:HGNC:50479|Ensembl:ENSG00000266975	19	19p13.13	FARSA antisense RNA 1	ncRNA	FARSA-AS1	FARSA antisense RNA 1	O	-	20201124	-
9606	106144599	LINC01259	-	TCONS_00007515	HGNC:HGNC:49899|Ensembl:ENSG00000249667	4	4p14	long intergenic non-protein coding RNA 1259	ncRNA	LINC01259	long intergenic non-protein coding RNA 1259	O	-	20201124	-
9606	106144601	LINC01034	-	TCONS_00021570	HGNC:HGNC:49021	13	13q22.2	long intergenic non-protein coding RNA 1034	ncRNA	LINC01034	long intergenic non-protein coding RNA 1034	O	-	20190324	-
9606	106144602	LINC01076	-	-	HGNC:HGNC:49119	13	13q12.13	long intergenic non-protein coding RNA 1076	ncRNA	LINC01076	long intergenic non-protein coding RNA 1076	O	-	20190324	-
9606	106144603	ERVW-23	-	-	HGNC:HGNC:49311	12	12p13.31	endogenous retrovirus group W member 23	other	ERVW-23	endogenous retrovirus group W member 23	O	-	20170408	-
9606	106144604	ERVW-20	-	-	HGNC:HGNC:49308	8	8q21.11	endogenous retrovirus group W member 20	other	ERVW-20	endogenous retrovirus group W member 20	O	-	20170408	-
9606	106144605	ERVW-25	-	-	HGNC:HGNC:49313	13	13q13.3	endogenous retrovirus group W member 25	other	ERVW-25	endogenous retrovirus group W member 25	O	-	20170408	-
9606	106144607	LINC01074	-	-	HGNC:HGNC:49117|Ensembl:ENSG00000227611	13	13q21.31	long intergenic non-protein coding RNA 1074	ncRNA	LINC01074	long intergenic non-protein coding RNA 1074	O	-	20201124	-
9606	106144608	LINC00976	-	-	HGNC:HGNC:50610|Ensembl:ENSG00000229140	8	8q24.21	long intergenic non-protein coding RNA 976	ncRNA	LINC00976	long intergenic non-protein coding RNA 976	O	-	20201124	-
9606	106144609	LOC106144609	-	-	-	Y	Yp11.2	IR4 Yp recombination region	biological-region	-	-	-	inverted repeat 4 Yp recombination region	20201124	misc_recomb:meiotic|misc_recomb:non_allelic_homologous
9606	106144610	LOC106144610	-	-	-	Y	Yq11.223	IR4 Yq recombination region	biological-region	-	-	-	inverted repeat 4 Yq recombination region	20201124	misc_recomb:meiotic|misc_recomb:non_allelic_homologous
9606	106146143	LOC106146143	-	-	-	X	Xq28	int1h-1 recombination region	biological-region	-	-	-	F8 intron 1 homologous region 1 recombination region|factor VIII intron 1 homologous region 1 recombination region|intron 1 homologous region 1 recombination region	20201124	misc_recomb:meiotic|misc_recomb:non_allelic_homologous
9606	106146144	LOC106146144	-	-	-	X	Xq28	int1h-2 recombination region	biological-region	-	-	-	F8 intron 1 homologous region 2 recombination region|factor VIII intron 1 homologous region 2 recombination region|intron 1 homolgous region 2 recombination region	20201124	misc_recomb:meiotic|misc_recomb:non_allelic_homologous
9606	106146146	LINC01079	-	TCONS_00021533	HGNC:HGNC:49122	13	13q12.2	long intergenic non-protein coding RNA 1079	ncRNA	LINC01079	long intergenic non-protein coding RNA 1079	O	-	20190324	-
9606	106146148	PSLNR	-	LA16c-83F12.6	HGNC:HGNC:54405	22	22q11.1	prostate enriched lncRNA	ncRNA	PSLNR	prostate enriched lncRNA	O	prostate-specific lncRNA	20201124	-
9606	106146149	LINC01613	-	n341773	HGNC:HGNC:51842|Ensembl:ENSG00000261432	9	9q33.2	long intergenic non-protein coding RNA 1613	ncRNA	LINC01613	long intergenic non-protein coding RNA 1613	O	-	20201124	-
9606	106146150	LOC106146150	-	-	-	X	Xq28	int22h-1 recombination region	biological-region	-	-	-	F8 int22h-1 recombination region|factor VIII intron 22 homologous region 1 recombination region|intron 22 homologous region 1 recombination region	20201124	misc_feature:nucleotide_motif|misc_recomb:meiotic|misc_recomb:non_allelic_homologous
9606	106146151	LOC106146151	-	-	-	X	Xq28	int22h-2 recombination region	biological-region	-	-	-	F8 int22h-2 recombination region|factor VIII intron 22 homologous region 2 recombination region|intron 22 homologous region 2 recombination region	20201124	misc_feature:nucleotide_motif|misc_recomb:meiotic|misc_recomb:non_allelic_homologous
9606	106146152	LOC106146152	-	-	-	X	Xq28	int22h-3 recombination region	biological-region	-	-	-	F8 int22h-1 recombination region|factor VIII intron 22 homologous region 3 recombination region|intron 22 homologous region 3 recombination region	20201124	misc_feature:nucleotide_motif|misc_recomb:meiotic|misc_recomb:non_allelic_homologous
9606	106146153	BCL6-AS1	-	lnc-RP11-211G3.3.1-1	HGNC:HGNC:51843	3	3q27.3	BCL6 antisense RNA 1	ncRNA	BCL6-AS1	BCL6 antisense RNA 1	O	BCL6 antisense 1	20200624	-
9606	106182118	LIMS1-AS1	-	-	HGNC:HGNC:40342|Ensembl:ENSG00000228763	2	2q12.3	LIMS1 antisense RNA 1	ncRNA	LIMS1-AS1	LIMS1 antisense RNA 1	O	-	20201124	-
9606	106182249	LUADT1	-	-	HGNC:HGNC:51845|Ensembl:ENSG00000196634	6	6q24.3	lung adenocarcinoma associated transcript 1	ncRNA	LUADT1	lung adenocarcinoma associated transcript 1	O	-	20201124	-
9606	106456574	LINC01616	-	n341006	HGNC:HGNC:51900|Ensembl:ENSG00000261340	11	11p14.1	long intergenic non-protein coding RNA 1616	ncRNA	LINC01616	long intergenic non-protein coding RNA 1616	O	-	20201124	-
9606	106478909	MTND4LP1	-	MTND4L2	HGNC:HGNC:31347|Ensembl:ENSG00000231501	X	Xq25	MT-ND4L pseudogene 1	pseudo	MTND4LP1	MT-ND4L pseudogene 1	O	MTND4 like 2|MTND4L pseudogene 1|mitochondrially encoded NADH:ubiquinone oxidoreductase core subunit 4L pseudogene 1	20201124	-
9606	106478910	LAMTOR5P1	-	HBXIPL|HBXIPP1	HGNC:HGNC:31854	1	1p31.3	late endosomal/lysosomal adaptor, MAPK and MTOR activator 5 pseudogene 1	pseudo	LAMTOR5P1	late endosomal/lysosomal adaptor, MAPK and MTOR activator 5 pseudogene 1	O	hepatitis B virus x interacting protein pseudogene 1|hepatitis B virus x interacting protein-like	20201124	-
9606	106478911	CST12P	-	Cst|Ctes4|E2	HGNC:HGNC:31920|Ensembl:ENSG00000226344	20	20p11.21	cystatin 12, pseudogene	pseudo	CST12P	cystatin 12, pseudogene	O	-	20201124	-
9606	106478912	RNU6-41P	-	RNU6-41	HGNC:HGNC:34247|Ensembl:ENSG00000207472	1	1q25.3	RNA, U6 small nuclear 41, pseudogene	pseudo	RNU6-41P	RNA, U6 small nuclear 41, pseudogene	O	-	20201124	-
9606	106478913	RNU6-5P	-	RNU6-5|U6-5	HGNC:HGNC:34249|Ensembl:ENSG00000206965	2	2q31.1	RNA, U6 small nuclear 5, pseudogene	pseudo	RNU6-5P	RNA, U6 small nuclear 5, pseudogene	O	-	20201124	-
9606	106478914	RNU6-4P	-	RNU6-4|U6-4	HGNC:HGNC:34253|Ensembl:ENSG00000206932	3	3q26.33	RNA, U6 small nuclear 4, pseudogene	pseudo	RNU6-4P	RNA, U6 small nuclear 4, pseudogene	O	-	20201124	-
9606	106478915	RNU6-11P	-	RNU6-11	HGNC:HGNC:34255|Ensembl:ENSG00000201104	7	7q31.32	RNA, U6 small nuclear 11, pseudogene	pseudo	RNU6-11P	RNA, U6 small nuclear 11, pseudogene	O	-	20201124	-
9606	106478916	RNU6-18P	-	RNU6-18	HGNC:HGNC:34262|Ensembl:ENSG00000207257	15	15q13.3	RNA, U6 small nuclear 18, pseudogene	pseudo	RNU6-18P	RNA, U6 small nuclear 18, pseudogene	O	-	20201124	-
9606	106478917	RNU6-22P	-	RNU6-22	HGNC:HGNC:34266|Ensembl:ENSG00000207083	16	16q22.1	RNA, U6 small nuclear 22, pseudogene	pseudo	RNU6-22P	RNA, U6 small nuclear 22, pseudogene	O	-	20201124	-
9606	106478918	RNU6-27P	-	RNU6-27	HGNC:HGNC:34271|Ensembl:ENSG00000251955	20	20p12.1	RNA, U6 small nuclear 27, pseudogene	pseudo	RNU6-27P	RNA, U6 small nuclear 27, pseudogene	O	-	20201124	-
9606	106478919	RNU6-3P	-	RNU6-3|U6-3	HGNC:HGNC:34275|Ensembl:ENSG00000207041	X	Xq27.1	RNA, U6 small nuclear 3, pseudogene	pseudo	RNU6-3P	RNA, U6 small nuclear 3, pseudogene	O	-	20201124	-
9606	106478920	RNU6-37P	-	RNU6-37	HGNC:HGNC:34281|Ensembl:ENSG00000199562	1	1p36.22	RNA, U6 small nuclear 37, pseudogene	pseudo	RNU6-37P	RNA, U6 small nuclear 37, pseudogene	O	-	20201124	-
9606	106478921	RNU6-43P	-	RNU6-43	HGNC:HGNC:34287|Ensembl:ENSG00000207029	10	10q24.32	RNA, U6 small nuclear 43, pseudogene	pseudo	RNU6-43P	RNA, U6 small nuclear 43, pseudogene	O	-	20201124	-
9606	106478922	RNU6-44P	-	RNU6-44	HGNC:HGNC:34288|Ensembl:ENSG00000206772	11	11q23.1	RNA, U6 small nuclear 44, pseudogene	pseudo	RNU6-44P	RNA, U6 small nuclear 44, pseudogene	O	-	20201124	-
9606	106478923	RNU6-49P	-	RNU6-49	HGNC:HGNC:34293|Ensembl:ENSG00000206983	X	Xp11.4	RNA, U6 small nuclear 49, pseudogene	pseudo	RNU6-49P	RNA, U6 small nuclear 49, pseudogene	O	-	20201124	-
9606	106478924	DHRSX-IT1	-	DHRSX-IT|DHRSXIT1	HGNC:HGNC:38713	X|Y	Xp22.33 and Yp11	DHRSX intronic transcript 1	ncRNA	DHRSX-IT1	DHRSX intronic transcript 1	O	DHRSX intronic transcript 1 (non-protein coding)	20190324	-
9606	106478925	KRT18P53	-	-	HGNC:HGNC:38714|Ensembl:ENSG00000229232	X|Y	X;Y	keratin 18 pseudogene 53	pseudo	KRT18P53	keratin 18 pseudogene 53	O	-	20201124	-
9606	106478926	DPH3P2	-	-	HGNC:HGNC:38719|Ensembl:ENSG00000237040	X|Y	Xq28 and Yq12	diphthamide biosynthesis 3 pseudogene 2	pseudo	DPH3P2	diphthamide biosynthesis 3 pseudogene 2	O	DPH3, KTI11 homolog pseudogene 2	20201124	-
9606	106478927	USP9YP16	-	-	HGNC:HGNC:38752|Ensembl:ENSG00000232744	Y	Yq11.222	USP9Y pseudogene 16	pseudo	USP9YP16	USP9Y pseudogene 16	O	ubiquitin specific peptidase 9, Y-linked pseudogene 16	20201124	-
9606	106478928	USP9YP24	-	-	HGNC:HGNC:38760|Ensembl:ENSG00000230814	Y	Yq11.223	USP9Y pseudogene 24	pseudo	USP9YP24	USP9Y pseudogene 24	O	ubiquitin specific peptidase 9, Y-linked pseudogene 24	20201124	-
9606	106478929	USP9YP26	-	-	HGNC:HGNC:38762|Ensembl:ENSG00000234744	Y	Yq11.23	USP9Y pseudogene 26	pseudo	USP9YP26	USP9Y pseudogene 26	O	ubiquitin specific peptidase 9, Y-linked pseudogene 26	20201124	-
9606	106478930	USP9YP31	-	-	HGNC:HGNC:38775|Ensembl:ENSG00000229250	Y	Yq11.23	USP9Y pseudogene 31	pseudo	USP9YP31	USP9Y pseudogene 31	O	ubiquitin specific peptidase 9, Y-linked pseudogene 31	20201124	-
9606	106478931	USP9YP33	-	-	HGNC:HGNC:38777|Ensembl:ENSG00000232064	Y	Yq11.23	USP9Y pseudogene 33	pseudo	USP9YP33	USP9Y pseudogene 33	O	ubiquitin specific peptidase 9, Y-linked pseudogene 33	20201124	-
9606	106478932	USP9YP36	-	-	HGNC:HGNC:38780|Ensembl:ENSG00000229709	Y	Yq11.23	USP9Y pseudogene 36	pseudo	USP9YP36	USP9Y pseudogene 36	O	ubiquitin specific peptidase 9, Y-linked pseudogene 36	20201124	-
9606	106478933	PRYP5	-	-	HGNC:HGNC:38785	Y	Yq11.222	PTPN13 like Y-linked pseudogene 5	pseudo	PRYP5	PTPN13 like Y-linked pseudogene 5	O	-	20201124	-
9606	106478934	HSFY5P	-	-	HGNC:HGNC:38789|Ensembl:ENSG00000232475	Y	Yq11.223	heat shock transcription factor Y-linked 5, pseudogene	pseudo	HSFY5P	heat shock transcription factor Y-linked 5, pseudogene	O	-	20201124	-
9606	106478935	HSFY7P	-	-	HGNC:HGNC:38791|Ensembl:ENSG00000228571	Y	Yq11.223	heat shock transcription factor Y-linked 7, pseudogene	pseudo	HSFY7P	heat shock transcription factor Y-linked 7, pseudogene	O	-	20201124	-
9606	106478936	FTH1P9	-	-	HGNC:HGNC:39089|Ensembl:ENSG00000251395	5	5q14.2	ferritin heavy chain 1 pseudogene 9	pseudo	FTH1P9	ferritin heavy chain 1 pseudogene 9	O	ferritin, heavy polypeptide 1 pseudogene 9	20201124	-
9606	106478937	TPM3P3	-	-	HGNC:HGNC:39166	8	8q21.2	tropomyosin 3 pseudogene 3	pseudo	TPM3P3	tropomyosin 3 pseudogene 3	O	-	20201124	-
9606	106478938	OOEP-AS1	-	OOEP-AS	HGNC:HGNC:39192	6	6q13	OOEP antisense RNA 1	ncRNA	OOEP-AS1	OOEP antisense RNA 1	O	OOEP antisense RNA (non-protein coding)|OOEP antisense RNA 1 (non-protein coding)	20180331	-
9606	106478939	PHBP5	-	-	HGNC:HGNC:39284|Ensembl:ENSG00000233523	7	7q11.23	prohibitin pseudogene 5	pseudo	PHBP5	prohibitin pseudogene 5	O	-	20201124	-
9606	106478940	PHBP6	-	-	HGNC:HGNC:39285|Ensembl:ENSG00000276592	7	7q11.23	prohibitin pseudogene 6	pseudo	PHBP6	prohibitin pseudogene 6	O	-	20201124	-
9606	106478941	MTND6P2	-	-	HGNC:HGNC:39465|Ensembl:ENSG00000250389	5	5p15.31	MT-ND6 pseudogene 2	pseudo	MTND6P2	MT-ND6 pseudogene 2	O	MTND6 pseudogene 2|mitochondrially encoded NADH:ubiquinone oxidoreductase core subunit 6 pseudogene 2	20201124	-
9606	106478942	MTND6P3	-	-	HGNC:HGNC:39466|Ensembl:ENSG00000254132	5	5q15	MT-ND6 pseudogene 3	pseudo	MTND6P3	MT-ND6 pseudogene 3	O	MTND6 pseudogene 3|mitochondrially encoded NADH:ubiquinone oxidoreductase core subunit 6 pseudogene 3	20201124	-
9606	106478943	MTND6P4	-	-	HGNC:HGNC:39467|Ensembl:ENSG00000249119	5	5q31.1	MT-ND6 pseudogene 4	pseudo	MTND6P4	MT-ND6 pseudogene 4	O	MTND6 pseudogene 4|mitochondrially encoded NADH:ubiquinone oxidoreductase core subunit 6 pseudogene 4	20201124	-
9606	106478944	MTND6P6	-	-	HGNC:HGNC:39469|Ensembl:ENSG00000240034	3	3q13.12	MT-ND6 pseudogene 6	pseudo	MTND6P6	MT-ND6 pseudogene 6	O	MTND6 pseudogene 6|mitochondrially encoded NADH:ubiquinone oxidoreductase core subunit 6 pseudogene 6	20201124	-
9606	106478945	MTND6P7	-	-	HGNC:HGNC:39470|Ensembl:ENSG00000224695	2	2p12	MT-ND6 pseudogene 7	pseudo	MTND6P7	MT-ND6 pseudogene 7	O	MTND6 pseudogene 7|mitochondrially encoded NADH:ubiquinone oxidoreductase core subunit 6 pseudogene 7	20201124	-
9606	106478946	MTND6P9	-	-	HGNC:HGNC:39472|Ensembl:ENSG00000233248	2	2q24.1	MT-ND6 pseudogene 9	pseudo	MTND6P9	MT-ND6 pseudogene 9	O	MTND6 pseudogene 9|mitochondrially encoded NADH:ubiquinone oxidoreductase core subunit 6 pseudogene 9	20201124	-
9606	106478947	MTND6P10	-	-	HGNC:HGNC:39473|Ensembl:ENSG00000227275	2	2q21.1	MT-ND6 pseudogene 10	pseudo	MTND6P10	MT-ND6 pseudogene 10	O	MTND6 pseudogene 10|mitochondrially encoded NADH:ubiquinone oxidoreductase core subunit 6 pseudogene 10	20201124	-
9606	106478948	MTND6P14	-	-	HGNC:HGNC:39477|Ensembl:ENSG00000235638	1	1q42.3	MT-ND6 pseudogene 14	pseudo	MTND6P14	MT-ND6 pseudogene 14	O	MTND6 pseudogene 14|mitochondrially encoded NADH:ubiquinone oxidoreductase core subunit 6 pseudogene 14	20201124	-
9606	106478949	MTND6P15	-	-	HGNC:HGNC:39478|Ensembl:ENSG00000225723	1	1q43	MT-ND6 pseudogene 15	pseudo	MTND6P15	MT-ND6 pseudogene 15	O	MTND6 pseudogene 15|mitochondrially encoded NADH:ubiquinone oxidoreductase core subunit 6 pseudogene 15	20201124	-
9606	106478950	MTND6P16	-	-	HGNC:HGNC:39479|Ensembl:ENSG00000249893	4	4q13.1	MT-ND6 pseudogene 16	pseudo	MTND6P16	MT-ND6 pseudogene 16	O	MTND6 pseudogene 16|mitochondrially encoded NADH:ubiquinone oxidoreductase core subunit 6 pseudogene 16	20201124	-
9606	106478951	MTND6P18	-	-	HGNC:HGNC:39481|Ensembl:ENSG00000227714	13	13q32.1	MT-ND6 pseudogene 18	pseudo	MTND6P18	MT-ND6 pseudogene 18	O	MTND6 pseudogene 18|mitochondrially encoded NADH:ubiquinone oxidoreductase core subunit 6 pseudogene 18	20201124	-
9606	106478952	MTND6P20	-	-	HGNC:HGNC:39483|Ensembl:ENSG00000254156	8	8q11.1	MT-ND6 pseudogene 20	pseudo	MTND6P20	MT-ND6 pseudogene 20	O	MTND6 pseudogene 20|mitochondrially encoded NADH:ubiquinone oxidoreductase core subunit 6 pseudogene 20	20201124	-
9606	106478953	RBM22P7	-	RBM22P9	HGNC:HGNC:39700|Ensembl:ENSG00000223395	X	Xp11.22	RNA binding motif protein 22 pseudogene 7	pseudo	RBM22P7	RNA binding motif protein 22 pseudogene 7	O	RNA binding motif protein 22 pseudogene 9	20201124	-
9606	106478954	EHMT2-AS1	-	-	HGNC:HGNC:39751	6	6p21.33	EHMT2 and SLC44A4 antisense RNA 1	ncRNA	EHMT2-AS1	EHMT2 and SLC44A4 antisense RNA 1	O	EHMT2 antisense RNA 1 (non-protein coding)	20190324	-
9606	106478955	C4A-AS1	-	-	HGNC:HGNC:39753	6	6p21.33	C4A antisense RNA 1	ncRNA	C4A-AS1	C4A antisense RNA 1	O	C4A antisense RNA 1 (non-protein coding)	20190324	-
9606	106478956	MDC1-AS1	-	MDC1-AS	HGNC:HGNC:39764|Ensembl:ENSG00000224328	6	6p21.33	MDC1 antisense RNA 1	ncRNA	MDC1-AS1	MDC1 antisense RNA 1	O	MDC1 antisense RNA 1 (non-protein coding)|XXbac-BPG27H4.7	20201124	-
9606	106478957	DDX39B-AS1	-	-	HGNC:HGNC:39771|Ensembl:ENSG00000234006	6	6p21.33	DDX39B antisense RNA 1	ncRNA	DDX39B-AS1	DDX39B antisense RNA 1	O	DDX39B antisense RNA 1 (non-protein coding)|XXbac-BPG296P20.15	20201124	-
9606	106478958	CYP4F26P	-	-	HGNC:HGNC:39948|Ensembl:ENSG00000226562	9	9p13.3	cytochrome P450 family 4 subfamily F member 26, pseudogene	pseudo	CYP4F26P	cytochrome P450 family 4 subfamily F member 26, pseudogene	O	CYP4F-se2[6]|cytochrome P450, family 4, subfamily F, polypeptide 26, pseudogene	20201124	-
9606	106478959	CYP2C56P	-	-	HGNC:HGNC:39971|Ensembl:ENSG00000229641	2	2q24.3	cytochrome P450 family 2 subfamily C member 56, pseudogene	pseudo	CYP2C56P	cytochrome P450 family 2 subfamily C member 56, pseudogene	O	CYP2C-se1[7]|cytochrome P450, family 2, subfamily C, polypeptide 56, pseudogene	20201124	-
9606	106478960	CYP2AC1P	-	-	HGNC:HGNC:39976|Ensembl:ENSG00000216998	6	6p12.3	cytochrome P450 family 2 subfamily AC member 1, pseudogene	pseudo	CYP2AC1P	cytochrome P450 family 2 subfamily AC member 1, pseudogene	O	cytochrome P450, family 2, subfamily AC, polypeptide 1, pseudogene	20201124	-
9606	106478961	ATP6V0CP2	-	-	HGNC:HGNC:40000	3	3q13.13	ATPase H+ transporting V0 subunit c pseudogene 2	pseudo	ATP6V0CP2	ATPase H+ transporting V0 subunit c pseudogene 2	O	ATPase H+ transporting subunit c pseudogene 2|ATPase, H+ transporting, lysosomal 16kDa, V0 subunit c pseudogene 2	20201124	-
9606	106478962	BACH1-AS1	-	-	HGNC:HGNC:40008	21	21q21.3	BACH1 antisense RNA 1	ncRNA	BACH1-AS1	BACH1 antisense RNA 1	O	BACH1 antisense RNA 1 (non-protein coding)	20190324	-
9606	106478963	BSN-AS1	-	-	HGNC:HGNC:40102	3	3p21.31	BSN antisense RNA 1	ncRNA	BSN-AS1	BSN antisense RNA 1	O	BSN antisense RNA 1 (non-protein coding)	20190324	-
9606	106478964	CACNA1C-AS3	-	-	HGNC:HGNC:40117	12	12p13.33	CACNA1C antisense RNA 3	ncRNA	CACNA1C-AS3	CACNA1C antisense RNA 3	O	CACNA1C antisense RNA 3 (non-protein coding)	20190324	-
9606	106478965	IGBP1-AS2	-	-	HGNC:HGNC:40294	X	Xq13.1	IGBP1 antisense RNA 2	ncRNA	IGBP1-AS2	IGBP1 antisense RNA 2	O	IGBP1 antisense RNA 2 (non-protein coding)	20190324	-
9606	106478966	RRM1-AS1	-	-	HGNC:HGNC:40512	11	11p15.4	RRM1 antisense RNA 1	ncRNA	RRM1-AS1	RRM1 antisense RNA 1	O	RRM1 antisense RNA 1 (non-protein coding)	20190324	-
9606	106478967	SEC62-AS1	-	-	HGNC:HGNC:40586	3	3q26.2	SEC62 antisense RNA 1	ncRNA	SEC62-AS1	SEC62 antisense RNA 1	O	SEC62 antisense RNA 1 (non-protein coding)	20190324	-
9606	106478968	TRPC7-AS2	-	CTB-28J9.2	Ensembl:ENSG00000250947	5	5q31.1	TRPC7 antisense RNA 2	ncRNA	-	-	-	TRPC7 antisense RNA 2 (non-protein coding)	20201124	-
9606	106478969	DPP10-AS2	-	-	HGNC:HGNC:40940	2	2q14.1	DPP10 antisense RNA 2	ncRNA	DPP10-AS2	DPP10 antisense RNA 2	O	-	20190324	-
9606	106478970	HTR3E-AS1	-	-	HGNC:HGNC:41032|Ensembl:ENSG00000238020	3	3q27.1	HTR3E antisense RNA 1	ncRNA	HTR3E-AS1	HTR3E antisense RNA 1	O	HTR3E antisense RNA 1 (non-protein coding)	20201124	-
9606	106478971	ALG13-AS1	-	-	HGNC:HGNC:41277	X	Xq23	ALG13 antisense RNA 1	ncRNA	ALG13-AS1	ALG13 antisense RNA 1	O	ALG13 antisense RNA 1 (non-protein coding)	20190324	-
9606	106478973	FMR1-IT1	-	FMR1	HGNC:HGNC:41333	X	Xq27.3	FMR1 intronic transcript 1	ncRNA	FMR1-IT1	FMR1 intronic transcript 1	O	FMR1 intronic transcript 1 (non-protein coding)|fragile X mental retardation syndrome protein	20190324	-
9606	106478974	REV3L-IT1	-	-	HGNC:HGNC:41377	6	6q21	REV3L intronic transcript 1	ncRNA	REV3L-IT1	REV3L intronic transcript 1	O	REV3L intronic transcript 1 (non-protein coding)	20190324	-
9606	106478975	SMYD3-IT1	-	-	HGNC:HGNC:41406	1	1q44	SMYD3 intronic transcript 1	ncRNA	SMYD3-IT1	SMYD3 intronic transcript 1	O	SMYD3 intronic transcript 1 (non-protein coding)	20190324	-
9606	106478976	ASH1L-IT1	-	-	HGNC:HGNC:41449	1	1q22	ASH1L intronic transcript 1	ncRNA	ASH1L-IT1	ASH1L intronic transcript 1	O	ASH1L intronic transcript 1 (non-protein coding)	20190324	-
9606	106478977	WWTR1-IT1	-	-	HGNC:HGNC:41469	3	3q25.1	WWTR1 intronic transcript 1	ncRNA	WWTR1-IT1	WWTR1 intronic transcript 1	O	WWTR1 intronic transcript 1 (non-protein coding)	20190324	-
9606	106478978	FAR1-IT1	-	-	HGNC:HGNC:41485	11	11p15.2	FAR1 intronic transcript 1	ncRNA	FAR1-IT1	FAR1 intronic transcript 1	O	FAR1 intronic transcript 1 (non-protein coding)	20190324	-
9606	106478979	A2ML1-AS2	-	-	HGNC:HGNC:41523	12	12p13.31	A2ML1 antisense RNA 2	ncRNA	A2ML1-AS2	A2ML1 antisense RNA 2	O	A2ML1 antisense RNA 2 (non-protein coding)	20190324	-
9606	106478980	RNU1-23P	-	-	HGNC:HGNC:41964|Ensembl:ENSG00000200231	20	20p11.21	RNA, U1 small nuclear 23, pseudogene	pseudo	RNU1-23P	RNA, U1 small nuclear 23, pseudogene	O	-	20201124	-
9606	106478981	TUBB4BP1	-	-	HGNC:HGNC:42180|Ensembl:ENSG00000255988	12	12p12.1	TUBB4B pseudogene 1	pseudo	TUBB4BP1	TUBB4B pseudogene 1	O	tubulin beta 4B class IVb pseudogene 1	20201124	-
9606	106478982	TUBB8P2	-	-	HGNC:HGNC:42334|Ensembl:ENSG00000218896	6	6q24.2	tubulin beta 8 class VIII pseudogene 2	pseudo	TUBB8P2	tubulin beta 8 class VIII pseudogene 2	O	-	20201124	-
9606	106478983	CYP3A52P	-	-	HGNC:HGNC:42412|Ensembl:ENSG00000260524	7	7q22.1	cytochrome P450 family 3 subfamily A member 52, pseudogene	pseudo	CYP3A52P	cytochrome P450 family 3 subfamily A member 52, pseudogene	O	CYP3A43-de4c6c|cytochrome P450, family 3, subfamily A, polypeptide 52, pseudogene	20201124	-
9606	106478984	RNY3P1	-	-	HGNC:HGNC:42477|Ensembl:ENSG00000201955	5	5q14.1	RNY3 pseudogene 1	pseudo	RNY3P1	RNY3 pseudogene 1	O	RNA, Ro-associated Y3 pseudogene 1	20201124	-
9606	106478985	RNY3P8	-	-	HGNC:HGNC:42492	13	13q32.1	RNY3 pseudogene 8	pseudo	RNY3P8	RNY3 pseudogene 8	O	RNA, Ro-associated Y3 pseudogene 8	20201124	-
9606	106478986	RNU6-54P	-	RNU6-54	HGNC:HGNC:42544	13	13q21.33	RNA, U6 small nuclear 54, pseudogene	pseudo	RNU6-54P	RNA, U6 small nuclear 54, pseudogene	O	-	20201124	-
9606	106478987	RNU6-62P	-	RNU6-62	HGNC:HGNC:42552|Ensembl:ENSG00000252335	13	13q32.1	RNA, U6 small nuclear 62, pseudogene	pseudo	RNU6-62P	RNA, U6 small nuclear 62, pseudogene	O	-	20210116	-
9606	106478988	RNU6-70P	-	RNU6-70	HGNC:HGNC:42560|Ensembl:ENSG00000252247	13	13q12.2	RNA, U6 small nuclear 70, pseudogene	pseudo	RNU6-70P	RNA, U6 small nuclear 70, pseudogene	O	-	20201124	-
9606	106478989	RNU6-73P	-	RNU6-73	HGNC:HGNC:42563|Ensembl:ENSG00000207330	13	13q12.2	RNA, U6 small nuclear 73, pseudogene	pseudo	RNU6-73P	RNA, U6 small nuclear 73, pseudogene	O	-	20201124	-
9606	106478990	RNU6-80P	-	RNU6-80	HGNC:HGNC:42570|Ensembl:ENSG00000206922	13	13q21.33	RNA, U6 small nuclear 80, pseudogene	pseudo	RNU6-80P	RNA, U6 small nuclear 80, pseudogene	O	-	20201124	-
9606	106478991	LINC00449	-	-	HGNC:HGNC:42786|Ensembl:ENSG00000203441	13	13q32.3	long intergenic non-protein coding RNA 449	ncRNA	LINC00449	long intergenic non-protein coding RNA 449	O	-	20201124	-
9606	106478992	RNA5SP50	-	RN5S50	HGNC:HGNC:42827|Ensembl:ENSG00000200601	1	1p31.1	RNA, 5S ribosomal pseudogene 50	pseudo	RNA5SP50	RNA, 5S ribosomal pseudogene 50	O	RNA, 5S ribosomal 50	20201124	-
9606	106478993	RNA5SP99	-	RN5S99	HGNC:HGNC:42897	2	2p12	RNA, 5S ribosomal pseudogene 99	pseudo	RNA5SP99	RNA, 5S ribosomal pseudogene 99	O	RNA, 5S ribosomal 99	20201124	-
9606	106478994	RNA5SP106	-	RN5S106	HGNC:HGNC:42904|Ensembl:ENSG00000253083	2	2q22.3	RNA, 5S ribosomal pseudogene 106	pseudo	RNA5SP106	RNA, 5S ribosomal pseudogene 106	O	RNA, 5S ribosomal 106	20201124	-
9606	106478995	RNA5SP130	-	RN5S130	HGNC:HGNC:43030|Ensembl:ENSG00000201301	3	3p21.31	RNA, 5S ribosomal pseudogene 130	pseudo	RNA5SP130	RNA, 5S ribosomal pseudogene 130	O	RNA, 5S ribosomal 130	20201124	-
9606	106478996	RNA5SP140	-	RN5S140	HGNC:HGNC:43040|Ensembl:ENSG00000201394	3	3q22.1	RNA, 5S ribosomal pseudogene 140	pseudo	RNA5SP140	RNA, 5S ribosomal pseudogene 140	O	RNA, 5S ribosomal 140	20201124	-
9606	106478997	RNA5SP172	-	RN5S172	HGNC:HGNC:43072	4	4q34.3	RNA, 5S ribosomal pseudogene 172	pseudo	RNA5SP172	RNA, 5S ribosomal pseudogene 172	O	RNA, 5S ribosomal 172	20201124	-
9606	106478998	RNA5SP174	-	RN5S174	HGNC:HGNC:43074|Ensembl:ENSG00000199572	4	4q35.2	RNA, 5S ribosomal pseudogene 174	pseudo	RNA5SP174	RNA, 5S ribosomal pseudogene 174	O	RNA, 5S ribosomal 174	20201124	-
9606	106478999	RNA5SP206	-	RN5S206	HGNC:HGNC:43106|Ensembl:ENSG00000252512	6	6p21.33	RNA, 5S ribosomal pseudogene 206	pseudo	RNA5SP206	RNA, 5S ribosomal pseudogene 206	O	RNA, 5S ribosomal 206	20201124	-
9606	106479000	RNA5SP226	-	RN5S226	HGNC:HGNC:43126	6	6q27	RNA, 5S ribosomal pseudogene 226	pseudo	RNA5SP226	RNA, 5S ribosomal pseudogene 226	O	RNA, 5S ribosomal 226	20201124	-
9606	106479001	RNA5SP243	-	RN5S243	HGNC:HGNC:43143|Ensembl:ENSG00000252866	7	7q32.1	RNA, 5S ribosomal pseudogene 243	pseudo	RNA5SP243	RNA, 5S ribosomal pseudogene 243	O	RNA, 5S ribosomal 243	20201124	-
9606	106479002	RNA5SP263	-	RN5S263	HGNC:HGNC:43163|Ensembl:ENSG00000200246	8	8p12	RNA, 5S ribosomal pseudogene 263	pseudo	RNA5SP263	RNA, 5S ribosomal pseudogene 263	O	RNA, 5S ribosomal 263	20201124	-
9606	106479003	RNA5SP297	-	RN5S297	HGNC:HGNC:43197|Ensembl:ENSG00000212331	10	10p15.3	RNA, 5S ribosomal pseudogene 297	pseudo	RNA5SP297	RNA, 5S ribosomal pseudogene 297	O	RNA, 5S ribosomal 297	20201124	-
9606	106479004	RNA5SP302	-	RN5S302	HGNC:HGNC:43202|Ensembl:ENSG00000201766	10	10p13	RNA, 5S ribosomal pseudogene 302	pseudo	RNA5SP302	RNA, 5S ribosomal pseudogene 302	O	RNA, 5S ribosomal 302	20201124	-
9606	106479005	RNA5SP315	-	RN5S315	HGNC:HGNC:43215|Ensembl:ENSG00000252149	10	10q11.22	RNA, 5S ribosomal pseudogene 315	pseudo	RNA5SP315	RNA, 5S ribosomal pseudogene 315	O	RNA, 5S ribosomal 315	20201124	-
9606	106479006	RNA5SP317	-	RN5S317	HGNC:HGNC:43217|Ensembl:ENSG00000222108	10	10q11.23	RNA, 5S ribosomal pseudogene 317	pseudo	RNA5SP317	RNA, 5S ribosomal pseudogene 317	O	RNA, 5S ribosomal 317	20201124	-
9606	106479007	RNA5SP335	-	RN5S335	HGNC:HGNC:43235|Ensembl:ENSG00000200687	11	11p15.1	RNA, 5S ribosomal pseudogene 335	pseudo	RNA5SP335	RNA, 5S ribosomal pseudogene 335	O	RNA, 5S ribosomal 335	20201124	-
9606	106479008	RNA5SP342	-	RN5S342	HGNC:HGNC:43242|Ensembl:ENSG00000252902	11	11q13.4	RNA, 5S ribosomal pseudogene 342	pseudo	RNA5SP342	RNA, 5S ribosomal pseudogene 342	O	RNA, 5S ribosomal 342	20201124	-
9606	106479009	RNA5SP355	-	RN5S355	HGNC:HGNC:43255	12	12p11.22	RNA, 5S ribosomal pseudogene 355	pseudo	RNA5SP355	RNA, 5S ribosomal pseudogene 355	O	RNA, 5S ribosomal 355	20201124	-
9606	106479010	RNA5SP376	-	RN5S376	HGNC:HGNC:43276|Ensembl:ENSG00000212251	12	12q24.33	RNA, 5S ribosomal pseudogene 376	pseudo	RNA5SP376	RNA, 5S ribosomal pseudogene 376	O	RNA, 5S ribosomal 376	20201124	-
9606	106479011	RNA5SP377	-	RN5S377	HGNC:HGNC:43277|Ensembl:ENSG00000212154	12	12q24.33	RNA, 5S ribosomal pseudogene 377	pseudo	RNA5SP377	RNA, 5S ribosomal pseudogene 377	O	RNA, 5S ribosomal 377	20201124	-
9606	106479012	RNA5SP403	-	RN5S403	HGNC:HGNC:43303|Ensembl:ENSG00000200468	16	16p13.2	RNA, 5S ribosomal pseudogene 403	pseudo	RNA5SP403	RNA, 5S ribosomal pseudogene 403	O	RNA, 5S ribosomal 403	20201124	-
9606	106479013	RNA5SP435	-	RN5S435	HGNC:HGNC:43335|Ensembl:ENSG00000200914	17	17p13.1	RNA, 5S ribosomal pseudogene 435	pseudo	RNA5SP435	RNA, 5S ribosomal pseudogene 435	O	RNA, 5S ribosomal 435	20201124	-
9606	106479014	RNA5SP439	-	RN5S439	HGNC:HGNC:43339|Ensembl:ENSG00000274164	17	17q12	RNA, 5S ribosomal pseudogene 439	pseudo	RNA5SP439	RNA, 5S ribosomal pseudogene 439	O	RNA, 5S ribosomal 439	20201124	-
9606	106479015	RNA5SP448	-	RN5S448	HGNC:HGNC:43348|Ensembl:ENSG00000200021	17	17q25.1	RNA, 5S ribosomal pseudogene 448	pseudo	RNA5SP448	RNA, 5S ribosomal pseudogene 448	O	RNA, 5S ribosomal 448	20201124	-
9606	106479016	RNA5SP458	-	RN5S458	HGNC:HGNC:43358|Ensembl:ENSG00000251997	18	18q21.1	RNA, 5S ribosomal pseudogene 458	pseudo	RNA5SP458	RNA, 5S ribosomal pseudogene 458	O	RNA, 5S ribosomal 458	20201124	-
9606	106479017	RNA5SP473	-	RN5S473	HGNC:HGNC:43373	19	19q13.43	RNA, 5S ribosomal pseudogene 473	pseudo	RNA5SP473	RNA, 5S ribosomal pseudogene 473	O	RNA, 5S ribosomal 473	20201124	-
9606	106479018	RNA5SP521	-	RN5S521	HGNC:HGNC:43421|Ensembl:ENSG00000252012	Y	Yq11.222	RNA, 5S ribosomal pseudogene 521	pseudo	RNA5SP521	RNA, 5S ribosomal pseudogene 521	O	RNA, 5S ribosomal 521	20201124	-
9606	106479019	RNA5SP522	-	RN5S522	HGNC:HGNC:43422	Y	Yq11.222	RNA, 5S ribosomal pseudogene 522	pseudo	RNA5SP522	RNA, 5S ribosomal pseudogene 522	O	RNA, 5S ribosomal 522	20201124	-
9606	106479020	WASHC5-AS1	-	KIAA0196-AS1	HGNC:HGNC:43440|Ensembl:ENSG00000253167	8	8q24.13	WASHC5 antisense RNA 1	ncRNA	WASHC5-AS1	WASHC5 antisense RNA 1	O	-	20201209	-
9606	106479021	CHEK2P4	-	-	HGNC:HGNC:43580	22	22q11.1	checkpoint kinase 2 pseudogene 4	pseudo	CHEK2P4	checkpoint kinase 2 pseudogene 4	O	-	20201124	-
9606	106479022	CHEK2P5	-	-	HGNC:HGNC:43581	10	10p11.1	checkpoint kinase 2 pseudogene 5	pseudo	CHEK2P5	checkpoint kinase 2 pseudogene 5	O	-	20201124	-
9606	106479023	H3P4	-	HIST2H3DP1|p05	HGNC:HGNC:43797	1	1p11.2	H3 histone pseudogene 4	pseudo	H3P4	H3 histone pseudogene 4	O	histone cluster 2 H3 family member d pseudogene 1|histone cluster 2, H3d pseudogene 1	20201124	-
9606	106479024	LRRC37A13P	-	-	HGNC:HGNC:43817|Ensembl:ENSG00000257101	11	11q23.2	leucine rich repeat containing 37 member A13, pseudogene	pseudo	LRRC37A13P	leucine rich repeat containing 37 member A13, pseudogene	O	-	20201124	-
9606	106479025	LRRC37A14P	-	-	HGNC:HGNC:43818|Ensembl:ENSG00000215771	22	22q13.2	leucine rich repeat containing 37 member A14, pseudogene	pseudo	LRRC37A14P	leucine rich repeat containing 37 member A14, pseudogene	O	-	20201124	-
9606	106479026	NECAP1P2	-	-	HGNC:HGNC:43913|Ensembl:ENSG00000234632	2	2p13.1	NECAP endocytosis associated 1 pseudogene 2	pseudo	NECAP1P2	NECAP endocytosis associated 1 pseudogene 2	O	-	20201124	-
9606	106479027	KRT18P56	-	-	HGNC:HGNC:43923|Ensembl:ENSG00000249668	5	5p13.1	keratin 18 pseudogene 56	pseudo	KRT18P56	keratin 18 pseudogene 56	O	-	20201124	-
9606	106479028	AIG1P1	-	-	HGNC:HGNC:43926|Ensembl:ENSG00000249089	5	5p13.1	androgen induced 1 pseudogene 1	pseudo	AIG1P1	androgen induced 1 pseudogene 1	O	-	20201124	-
9606	106479029	WBP1LP1	-	-	HGNC:HGNC:43948|Ensembl:ENSG00000243661	7	7q34	WBP1L pseudogene 1	pseudo	WBP1LP1	WBP1L pseudogene 1	O	WW domain binding protein 1-like pseudogene 1	20201124	-
9606	106479030	WBP1LP7	-	-	HGNC:HGNC:43955	1	1p36.33	WBP1L pseudogene 7	pseudo	WBP1LP7	WBP1L pseudogene 7	O	WW domain binding protein 1-like pseudogene 7	20201124	-
9606	106479031	WBP1LP3	-	-	HGNC:HGNC:43958	8	8p23.3	WBP1L pseudogene 3	pseudo	WBP1LP3	WBP1L pseudogene 3	O	WW domain binding protein 1-like pseudogene 3	20201124	-
9606	106479032	PQLC1P1	-	-	HGNC:HGNC:43986|Ensembl:ENSG00000231763	7	7q21.13	PQ loop repeat containing 1 pseudogene 1	pseudo	PQLC1P1	PQ loop repeat containing 1 pseudogene 1	O	-	20201124	-
9606	106479033	TRMT112P2	-	-	HGNC:HGNC:44021|Ensembl:ENSG00000249778	5	5q14.1	tRNA methyltransferase subunit 11-2 pseudogene 2	pseudo	TRMT112P2	tRNA methyltransferase subunit 11-2 pseudogene 2	O	tRNA methyltransferase 11-2 homolog pseudogene 2	20201124	-
9606	106479034	LARP1BP2	-	PBEF	HGNC:HGNC:44084|Ensembl:ENSG00000243438	7	7q22.3	LARP1B pseudogene 2	pseudo	LARP1BP2	LARP1B pseudogene 2	O	H_NH0022N19_gi18089094.sp_cds.1|La ribonucleoprotein domain family member 1B pseudogene 2	20201124	-
9606	106479035	GZMAP1	-	-	HGNC:HGNC:44137|Ensembl:ENSG00000249454	5	5q11.2	granzyme A pseudogene 1	pseudo	GZMAP1	granzyme A pseudogene 1	O	granzyme A (granzyme 1, cytotoxic T-lymphocyte-associated serine esterase 3) pseudogene 1	20201124	-
9606	106479036	EIF1AXP2	-	-	HGNC:HGNC:44295|Ensembl:ENSG00000258980	14	14q23.3	EIF1AX pseudogene 2	pseudo	EIF1AXP2	EIF1AX pseudogene 2	O	eukaryotic translation initiation factor 1A, X-linked pseudogene 2	20201124	-
9606	106479037	ALG1L10P	-	-	HGNC:HGNC:44379|Ensembl:ENSG00000254016	12	12p13.31	ALG1 like 10, pseudogene	pseudo	ALG1L10P	ALG1 like 10, pseudogene	O	asparagine-linked glycosylation 1-like 10, pseudogene	20201124	-
9606	106479038	ALG1L13P	-	-	HGNC:HGNC:44382|Ensembl:ENSG00000253981	8	8p23.1	ALG1 like 13, pseudogene	pseudo	ALG1L13P	ALG1 like 13, pseudogene	O	asparagine-linked glycosylation 1-like 13, pseudogene	20201124	-
9606	106479039	CHCHD4P5	-	-	HGNC:HGNC:44493|Ensembl:ENSG00000225222	1	1q44	coiled-coil-helix-coiled-coil-helix domain containing 4 pseudogene 5	pseudo	CHCHD4P5	coiled-coil-helix-coiled-coil-helix domain containing 4 pseudogene 5	O	-	20201124	-
9606	106479040	CRIP1P3	-	-	HGNC:HGNC:44518|Ensembl:ENSG00000227109	1	1q32.1	cysteine rich protein 1 pseudogene 3	pseudo	CRIP1P3	cysteine rich protein 1 pseudogene 3	O	cysteine-rich protein 1 (intestinal) pseudogene 3	20201124	-
9606	106479041	TUBAP4	-	TUBA8P2	HGNC:HGNC:44569|Ensembl:ENSG00000261665	15	15q25.2	tubulin alpha pseudogene 4	pseudo	TUBAP4	tubulin alpha pseudogene 4	O	tubulin, alpha 8 pseudogene 2	20201124	-
9606	106479042	MTATP8P2	-	-	HGNC:HGNC:44572|Ensembl:ENSG00000229604	2	2p11.2	MT-ATP8 pseudogene 2	pseudo	MTATP8P2	MT-ATP8 pseudogene 2	O	mitochondrially encoded ATP synthase 8 pseudogene 2	20201124	-
9606	106479043	MTATP6P3	-	-	HGNC:HGNC:44577|Ensembl:ENSG00000263483	17	17p11.2	MT-ATP6 pseudogene 3	pseudo	MTATP6P3	MT-ATP6 pseudogene 3	O	mitochondrially encoded ATP synthase 6 pseudogene 3	20201124	-
9606	106479044	MTATP6P9	-	-	HGNC:HGNC:44583|Ensembl:ENSG00000248420	4	4q32.1	MT-ATP6 pseudogene 9	pseudo	MTATP6P9	MT-ATP6 pseudogene 9	O	mitochondrially encoded ATP synthase 6 pseudogene 9	20201124	-
9606	106479045	FCF1P5	-	-	HGNC:HGNC:44617|Ensembl:ENSG00000220392	6	6q21	FCF1 pseudogene 5	pseudo	FCF1P5	FCF1 pseudogene 5	O	FCF1 small subunit processome component homolog pseudogene 5	20201124	-
9606	106479046	FCF1P10	-	-	HGNC:HGNC:44622|Ensembl:ENSG00000218490	6	6q21	FCF1 pseudogene 10	pseudo	FCF1P10	FCF1 pseudogene 10	O	FCF1 small subunit processome component homolog pseudogene 10	20201124	-
9606	106479047	EFCAB14P1	-	-	HGNC:HGNC:44648	1	1p34.3	EF-hand calcium binding domain 14 pseudogene 1	pseudo	EFCAB14P1	EF-hand calcium binding domain 14 pseudogene 1	O	-	20201124	-
9606	106479048	UBE2V1P12	-	-	HGNC:HGNC:44897|Ensembl:ENSG00000249191	5	5p14.3	UBE2V1 pseudogene 12	pseudo	UBE2V1P12	UBE2V1 pseudogene 12	O	ubiquitin conjugating enzyme E2 V1 pseudogene 12|ubiquitin conjugating enzyme E2 variant 1 pseudogene 12	20201124	-
9606	106479049	NIFKP7	-	MKI67IPP7	HGNC:HGNC:44955|Ensembl:ENSG00000251590	3	3p22.3	nucleolar protein interacting with the FHA domain of MKI67 pseudogene 7	pseudo	NIFKP7	nucleolar protein interacting with the FHA domain of MKI67 pseudogene 7	O	MKI67 (FHA domain) interacting nucleolar phosphoprotein pseudogene 7	20201124	-
9606	106479050	KSR1P1	-	-	HGNC:HGNC:44977	10	10q11.21	kinase suppressor of ras 1 pseudogene 1	pseudo	KSR1P1	kinase suppressor of ras 1 pseudogene 1	O	-	20201124	-
9606	106479051	NDUFA3P2	-	-	HGNC:HGNC:45051|Ensembl:ENSG00000254856	11	11q13.2	NADH:ubiquinone oxidoreductase subunit A3 pseudogene 2	pseudo	NDUFA3P2	NADH:ubiquinone oxidoreductase subunit A3 pseudogene 2	O	NADH dehydrogenase (ubiquinone) 1 alpha subcomplex, 3 pseudogene 2	20201124	-
9606	106479052	NDUFA3P6	-	-	HGNC:HGNC:45055|Ensembl:ENSG00000262366	16	16p11.2	NADH:ubiquinone oxidoreductase subunit A3 pseudogene 6	pseudo	NDUFA3P6	NADH:ubiquinone oxidoreductase subunit A3 pseudogene 6	O	NADH dehydrogenase (ubiquinone) 1 alpha subcomplex, 3 pseudogene 6	20201124	-
9606	106479053	MED28P5	-	-	HGNC:HGNC:45082|Ensembl:ENSG00000255205	11	11q21	mediator complex subunit 28 pseudogene 5	pseudo	MED28P5	mediator complex subunit 28 pseudogene 5	O	-	20201124	-
9606	106479054	TMEM256P2	-	-	HGNC:HGNC:45088|Ensembl:ENSG00000226726	2	2q36.1	transmembrane protein 256 pseudogene 2	pseudo	TMEM256P2	transmembrane protein 256 pseudogene 2	O	-	20201124	-
9606	106479055	SOD1P1	-	-	HGNC:HGNC:45134|Ensembl:ENSG00000219074	6	6p12.1	superoxide dismutase 1 pseudogene 1	pseudo	SOD1P1	superoxide dismutase 1 pseudogene 1	O	superoxide dismutase 1, soluble pseudogene 1	20201124	-
9606	106479056	PIGPP2	-	-	HGNC:HGNC:45154	1	1p31.3	phosphatidylinositol glycan anchor biosynthesis class P pseudogene 2	pseudo	PIGPP2	phosphatidylinositol glycan anchor biosynthesis class P pseudogene 2	O	-	20201124	-
9606	106479057	FABP12P1	-	-	HGNC:HGNC:45176|Ensembl:ENSG00000216265	6	6q25.1	fatty acid binding protein 12 pseudogene 1	pseudo	FABP12P1	fatty acid binding protein 12 pseudogene 1	O	-	20201124	-
9606	106479058	COPS8P3	-	-	HGNC:HGNC:45271|Ensembl:ENSG00000254697	11	11q14.1	COP9 signalosome subunit 8 pseudogene 3	pseudo	COPS8P3	COP9 signalosome subunit 8 pseudogene 3	O	-	20201124	-
9606	106479059	OLA1P2	-	-	HGNC:HGNC:45277|Ensembl:ENSG00000213671	17	17p11.2	OLA1 pseudogene 2	pseudo	OLA1P2	OLA1 pseudogene 2	O	Obg-like ATPase 1 pseudogene 2	20201124	-
9606	106479060	RNU7-90P	-	-	HGNC:HGNC:45624|Ensembl:ENSG00000238731	16	16q22.2	RNA, U7 small nuclear 90 pseudogene	pseudo	RNU7-90P	RNA, U7 small nuclear 90 pseudogene	O	-	20201124	-
9606	106479061	RNU7-92P	-	-	HGNC:HGNC:45626|Ensembl:ENSG00000238785	20	20q13.13	RNA, U7 small nuclear 92 pseudogene	pseudo	RNU7-92P	RNA, U7 small nuclear 92 pseudogene	O	-	20201124	-
9606	106479062	RNU7-95P	-	-	HGNC:HGNC:45629|Ensembl:ENSG00000239007	1	1p32.3	RNA, U7 small nuclear 95 pseudogene	pseudo	RNU7-95P	RNA, U7 small nuclear 95 pseudogene	O	-	20201124	-
9606	106479063	RNU7-97P	-	-	HGNC:HGNC:45631|Ensembl:ENSG00000238704	17	17q21.2	RNA, U7 small nuclear 97 pseudogene	pseudo	RNU7-97P	RNA, U7 small nuclear 97 pseudogene	O	-	20201124	-
9606	106479064	RNU7-102P	-	-	HGNC:HGNC:45636|Ensembl:ENSG00000238808	8	8q13.2	RNA, U7 small nuclear 102 pseudogene	pseudo	RNU7-102P	RNA, U7 small nuclear 102 pseudogene	O	-	20201124	-
9606	106479065	RNU7-105P	-	-	HGNC:HGNC:45639|Ensembl:ENSG00000251919	11	11q13.4	RNA, U7 small nuclear 105 pseudogene	pseudo	RNU7-105P	RNA, U7 small nuclear 105 pseudogene	O	-	20201124	-
9606	106479066	RNU7-106P	-	-	HGNC:HGNC:45640	12	12q21.31	RNA, U7 small nuclear 106 pseudogene	pseudo	RNU7-106P	RNA, U7 small nuclear 106 pseudogene	O	-	20201124	-
9606	106479067	RNU7-107P	-	-	HGNC:HGNC:45641|Ensembl:ENSG00000238523	10	10q11.23	RNA, U7 small nuclear 107 pseudogene	pseudo	RNU7-107P	RNA, U7 small nuclear 107 pseudogene	O	-	20201124	-
9606	106479068	RNU7-113P	-	-	HGNC:HGNC:45647|Ensembl:ENSG00000238735	2	2p24.1	RNA, U7 small nuclear 113 pseudogene	pseudo	RNU7-113P	RNA, U7 small nuclear 113 pseudogene	O	-	20201124	-
9606	106479069	RNU7-115P	-	-	HGNC:HGNC:45649|Ensembl:ENSG00000252242	17	17q24.1	RNA, U7 small nuclear 115 pseudogene	pseudo	RNU7-115P	RNA, U7 small nuclear 115 pseudogene	O	-	20201124	-
9606	106479070	RNU7-119P	-	-	HGNC:HGNC:45653|Ensembl:ENSG00000239119	3	3p13	RNA, U7 small nuclear 119 pseudogene	pseudo	RNU7-119P	RNA, U7 small nuclear 119 pseudogene	O	-	20201124	-
9606	106479071	RNU7-123P	-	-	HGNC:HGNC:45657|Ensembl:ENSG00000251720	1	1p31.3	RNA, U7 small nuclear 123 pseudogene	pseudo	RNU7-123P	RNA, U7 small nuclear 123 pseudogene	O	-	20201124	-
9606	106479072	RNU7-124P	-	-	HGNC:HGNC:45658|Ensembl:ENSG00000251745	9	9p13.1	RNA, U7 small nuclear 124 pseudogene	pseudo	RNU7-124P	RNA, U7 small nuclear 124 pseudogene	O	-	20201124	-
9606	106479073	RNU7-126P	-	-	HGNC:HGNC:45660|Ensembl:ENSG00000238632	4	4p15.2	RNA, U7 small nuclear 126 pseudogene	pseudo	RNU7-126P	RNA, U7 small nuclear 126 pseudogene	O	-	20201124	-
9606	106479074	RNU7-130P	-	-	HGNC:HGNC:45664|Ensembl:ENSG00000238441	5	5p13.2	RNA, U7 small nuclear 130 pseudogene	pseudo	RNU7-130P	RNA, U7 small nuclear 130 pseudogene	O	-	20201124	-
9606	106479075	RNU7-133P	-	-	HGNC:HGNC:45667|Ensembl:ENSG00000238987	6	6p23	RNA, U7 small nuclear 133 pseudogene	pseudo	RNU7-133P	RNA, U7 small nuclear 133 pseudogene	O	-	20201124	-
9606	106479076	RNU7-136P	-	-	HGNC:HGNC:45670|Ensembl:ENSG00000238427	3	3q25.33	RNA, U7 small nuclear 136 pseudogene	pseudo	RNU7-136P	RNA, U7 small nuclear 136 pseudogene	O	-	20201124	-
9606	106479077	RNU7-140P	-	-	HGNC:HGNC:45674|Ensembl:ENSG00000238364	19	19p13.2	RNA, U7 small nuclear 140 pseudogene	pseudo	RNU7-140P	RNA, U7 small nuclear 140 pseudogene	O	-	20201124	-
9606	106479078	RNU7-143P	-	-	HGNC:HGNC:45677|Ensembl:ENSG00000252590	7	7p15.3	RNA, U7 small nuclear 143 pseudogene	pseudo	RNU7-143P	RNA, U7 small nuclear 143 pseudogene	O	-	20201124	-
9606	106479079	RNU7-144P	-	-	HGNC:HGNC:45678|Ensembl:ENSG00000238452	20	20q13.13	RNA, U7 small nuclear 144 pseudogene	pseudo	RNU7-144P	RNA, U7 small nuclear 144 pseudogene	O	-	20201124	-
9606	106479080	RNU7-149P	-	-	HGNC:HGNC:45683|Ensembl:ENSG00000252548	4	4q23	RNA, U7 small nuclear 149 pseudogene	pseudo	RNU7-149P	RNA, U7 small nuclear 149 pseudogene	O	-	20201124	-
9606	106479081	RNU7-152P	-	-	HGNC:HGNC:45686|Ensembl:ENSG00000238789	6	6q25.3	RNA, U7 small nuclear 152 pseudogene	pseudo	RNU7-152P	RNA, U7 small nuclear 152 pseudogene	O	-	20201124	-
9606	106479082	RNU7-153P	-	-	HGNC:HGNC:45687|Ensembl:ENSG00000252264	8	8p22	RNA, U7 small nuclear 153 pseudogene	pseudo	RNU7-153P	RNA, U7 small nuclear 153 pseudogene	O	-	20201124	-
9606	106479083	RNU7-156P	-	-	HGNC:HGNC:45690|Ensembl:ENSG00000253023	5	5q31.3	RNA, U7 small nuclear 156 pseudogene	pseudo	RNU7-156P	RNA, U7 small nuclear 156 pseudogene	O	-	20201124	-
9606	106479085	RNU7-160P	-	-	HGNC:HGNC:45694|Ensembl:ENSG00000252469	14	14q32.33	RNA, U7 small nuclear 160 pseudogene	pseudo	RNU7-160P	RNA, U7 small nuclear 160 pseudogene	O	-	20201124	-
9606	106479086	RNU7-164P	-	-	HGNC:HGNC:45698|Ensembl:ENSG00000238730	X	Xp11.4	RNA, U7 small nuclear 164 pseudogene	pseudo	RNU7-164P	RNA, U7 small nuclear 164 pseudogene	O	-	20201124	-
9606	106479087	RNU7-165P	-	-	HGNC:HGNC:45699|Ensembl:ENSG00000238380	10	10q25.3	RNA, U7 small nuclear 165 pseudogene	pseudo	RNU7-165P	RNA, U7 small nuclear 165 pseudogene	O	-	20201124	-
9606	106479088	RNU7-167P	-	-	HGNC:HGNC:45701|Ensembl:ENSG00000238584	22	22q12.3	RNA, U7 small nuclear 167 pseudogene	pseudo	RNU7-167P	RNA, U7 small nuclear 167 pseudogene	O	-	20201124	-
9606	106479089	RNU7-171P	-	-	HGNC:HGNC:45705|Ensembl:ENSG00000238406	9	9q34.11	RNA, U7 small nuclear 171 pseudogene	pseudo	RNU7-171P	RNA, U7 small nuclear 171 pseudogene	O	-	20201124	-
9606	106479090	RNU7-173P	-	-	HGNC:HGNC:45707|Ensembl:ENSG00000238950	20	20q13.13	RNA, U7 small nuclear 173 pseudogene	pseudo	RNU7-173P	RNA, U7 small nuclear 173 pseudogene	O	-	20201124	-
9606	106479091	RNU7-175P	-	-	HGNC:HGNC:45709|Ensembl:ENSG00000251724	5	5q13.3	RNA, U7 small nuclear 175 pseudogene	pseudo	RNU7-175P	RNA, U7 small nuclear 175 pseudogene	O	-	20201124	-
9606	106479092	RNU7-179P	-	-	HGNC:HGNC:45713|Ensembl:ENSG00000252417	1	1p36.21	RNA, U7 small nuclear 179 pseudogene	pseudo	RNU7-179P	RNA, U7 small nuclear 179 pseudogene	O	-	20201124	-
9606	106479093	RNU7-181P	-	-	HGNC:HGNC:45715|Ensembl:ENSG00000253043	8	8q24.21	RNA, U7 small nuclear 181 pseudogene	pseudo	RNU7-181P	RNA, U7 small nuclear 181 pseudogene	O	-	20201124	-
9606	106479094	RNU7-185P	-	-	HGNC:HGNC:45719|Ensembl:ENSG00000239102	9	9p24.1	RNA, U7 small nuclear 185 pseudogene	pseudo	RNU7-185P	RNA, U7 small nuclear 185 pseudogene	O	-	20201124	-
9606	106479095	RNU7-187P	-	-	HGNC:HGNC:45721|Ensembl:ENSG00000238998	11	11q23.2	RNA, U7 small nuclear 187 pseudogene	pseudo	RNU7-187P	RNA, U7 small nuclear 187 pseudogene	O	-	20201124	-
9606	106479096	RNU7-190P	-	-	HGNC:HGNC:45724|Ensembl:ENSG00000239185	2	2q14.1	RNA, U7 small nuclear 190 pseudogene	pseudo	RNU7-190P	RNA, U7 small nuclear 190 pseudogene	O	-	20201124	-
9606	106479097	RNU7-195P	-	-	HGNC:HGNC:45729|Ensembl:ENSG00000239151	15	15q26.1	RNA, U7 small nuclear 195 pseudogene	pseudo	RNU7-195P	RNA, U7 small nuclear 195 pseudogene	O	-	20201124	-
9606	106479098	RNU7-196P	-	-	HGNC:HGNC:45730|Ensembl:ENSG00000238913	5	5q13.2	RNA, U7 small nuclear 196 pseudogene	pseudo	RNU7-196P	RNA, U7 small nuclear 196 pseudogene	O	-	20201124	-
9606	106479099	RN7SKP11	-	-	HGNC:HGNC:45735|Ensembl:ENSG00000252827	12	12q23.1	RN7SK pseudogene 11	pseudo	RN7SKP11	RN7SK pseudogene 11	O	RNA, 7SK small nuclear pseudogene 11	20201124	-
9606	106479100	RN7SKP13	-	-	HGNC:HGNC:45737|Ensembl:ENSG00000251742	4	4q34.3	RN7SK pseudogene 13	pseudo	RN7SKP13	RN7SK pseudogene 13	O	RNA, 7SK small nuclear pseudogene 13	20201124	-
9606	106479101	RN7SKP14	-	-	HGNC:HGNC:45738|Ensembl:ENSG00000251809	17	17q22	RN7SK pseudogene 14	pseudo	RN7SKP14	RN7SK pseudogene 14	O	RNA, 7SK small nuclear pseudogene 14	20201124	-
9606	106479102	RN7SKP17	-	-	HGNC:HGNC:45741|Ensembl:ENSG00000223174	14	14q24.3	RN7SK pseudogene 17	pseudo	RN7SKP17	RN7SK pseudogene 17	O	RNA, 7SK small nuclear pseudogene 17	20201124	-
9606	106479103	RN7SKP19	-	-	HGNC:HGNC:45743|Ensembl:ENSG00000251825	1	1p31.1	RN7SK pseudogene 19	pseudo	RN7SKP19	RN7SK pseudogene 19	O	RNA, 7SK small nuclear pseudogene 19	20201124	-
9606	106479104	RN7SKP20	-	-	HGNC:HGNC:45744	X	Xp22.2	RN7SK pseudogene 20	pseudo	RN7SKP20	RN7SK pseudogene 20	O	RNA, 7SK small nuclear pseudogene 20	20201124	-
9606	106479105	RN7SKP23	-	-	HGNC:HGNC:45747|Ensembl:ENSG00000280039	16	16p12.2	RN7SK pseudogene 23	pseudo	RN7SKP23	RN7SK pseudogene 23	O	RNA, 7SK small nuclear pseudogene 23	20201124	-
9606	106479106	RN7SKP26	-	-	HGNC:HGNC:45750|Ensembl:ENSG00000222179	18	18q21.1	RN7SK pseudogene 26	pseudo	RN7SKP26	RN7SK pseudogene 26	O	RNA, 7SK small nuclear pseudogene 26	20201124	-
9606	106479107	RN7SKP28	-	-	HGNC:HGNC:45752	4	4q22.3	RN7SK pseudogene 28	pseudo	RN7SKP28	RN7SK pseudogene 28	O	RNA, 7SK small nuclear pseudogene 28	20201124	-
9606	106479108	RN7SKP30	-	-	HGNC:HGNC:45754|Ensembl:ENSG00000223305	4	4q12	RN7SK pseudogene 30	pseudo	RN7SKP30	RN7SK pseudogene 30	O	RNA, 7SK small nuclear pseudogene 30	20201124	-
9606	106479109	RN7SKP32	-	-	HGNC:HGNC:45756|Ensembl:ENSG00000222099	8	8q11.1	RN7SK pseudogene 32	pseudo	RN7SKP32	RN7SK pseudogene 32	O	RNA, 7SK small nuclear pseudogene 32	20201124	-
9606	106479110	RN7SKP34	-	-	HGNC:HGNC:45758|Ensembl:ENSG00000251951	5	5q14.3	RN7SK pseudogene 34	pseudo	RN7SKP34	RN7SK pseudogene 34	O	RNA, 7SK small nuclear pseudogene 34	20201124	-
9606	106479111	RN7SKP35	-	-	HGNC:HGNC:45759|Ensembl:ENSG00000253019	4	4q31.3	RN7SK pseudogene 35	pseudo	RN7SKP35	RN7SK pseudogene 35	O	RNA, 7SK small nuclear pseudogene 35	20201124	-
9606	106479112	RN7SKP38	-	-	HGNC:HGNC:45762|Ensembl:ENSG00000222714	2	2q35	RN7SK pseudogene 38	pseudo	RN7SKP38	RN7SK pseudogene 38	O	RNA, 7SK small nuclear pseudogene 38	20201124	-
9606	106479113	RN7SKP40	-	-	HGNC:HGNC:45764|Ensembl:ENSG00000253020	3	3q26.31	RN7SK pseudogene 40	pseudo	RN7SKP40	RN7SK pseudogene 40	O	RNA, 7SK small nuclear pseudogene 40	20201124	-
9606	106479114	RN7SKP44	-	-	HGNC:HGNC:45768|Ensembl:ENSG00000200472	18	18q12.1	RN7SK pseudogene 44	pseudo	RN7SKP44	RN7SK pseudogene 44	O	RNA, 7SK small nuclear pseudogene 44	20201124	-
9606	106479115	RN7SKP45	-	-	HGNC:HGNC:45769	3	3p14.3	RN7SK pseudogene 45	pseudo	RN7SKP45	RN7SK pseudogene 45	O	RNA, 7SK small nuclear pseudogene 45	20201124	-
9606	106479116	RN7SKP48	-	-	HGNC:HGNC:45772|Ensembl:ENSG00000201901	4	4q21.23	RN7SK pseudogene 48	pseudo	RN7SKP48	RN7SK pseudogene 48	O	RNA, 7SK small nuclear pseudogene 48	20201124	-
9606	106479117	RN7SKP51	-	-	HGNC:HGNC:45775|Ensembl:ENSG00000222713	6	6q22.1	RN7SK pseudogene 51	pseudo	RN7SKP51	RN7SK pseudogene 51	O	RNA, 7SK small nuclear pseudogene 51	20201124	-
9606	106479118	RN7SKP52	-	-	HGNC:HGNC:45776|Ensembl:ENSG00000252028	3	3q26.32	RN7SK pseudogene 52	pseudo	RN7SKP52	RN7SK pseudogene 52	O	RNA, 7SK small nuclear pseudogene 52	20201124	-
9606	106479119	RN7SKP55	-	-	HGNC:HGNC:45779|Ensembl:ENSG00000201758	1	1q44	RN7SK pseudogene 55	pseudo	RN7SKP55	RN7SK pseudogene 55	O	RNA, 7SK small nuclear pseudogene 55	20201124	-
9606	106479120	RN7SKP57	-	-	HGNC:HGNC:45781|Ensembl:ENSG00000253057	5	5q22.1	RN7SK pseudogene 57	pseudo	RN7SKP57	RN7SK pseudogene 57	O	RNA, 7SK small nuclear pseudogene 57	20201124	-
9606	106479121	RN7SKP59	-	-	HGNC:HGNC:45783|Ensembl:ENSG00000222452	9	9q21.2	RN7SK pseudogene 59	pseudo	RN7SKP59	RN7SK pseudogene 59	O	RNA, 7SK small nuclear pseudogene 59	20201124	-
9606	106479122	RN7SKP61	-	-	HGNC:HGNC:45785|Ensembl:ENSG00000222574	3	3p12.3	RN7SK pseudogene 61	pseudo	RN7SKP61	RN7SK pseudogene 61	O	RNA, 7SK small nuclear pseudogene 61	20201124	-
9606	106479123	RN7SKP63	-	-	HGNC:HGNC:45787	22	22q11.21	RN7SK pseudogene 63	pseudo	RN7SKP63	RN7SK pseudogene 63	O	RNA, 7SK small nuclear pseudogene 63	20201124	-
9606	106479124	RN7SKP65	-	-	HGNC:HGNC:45789	12	12q14.1	RN7SK pseudogene 65	pseudo	RN7SKP65	RN7SK pseudogene 65	O	RNA, 7SK small nuclear pseudogene 65	20201124	-
9606	106479125	RN7SKP67	-	-	HGNC:HGNC:45791|Ensembl:ENSG00000251714	4	4q35.1	RN7SK pseudogene 67	pseudo	RN7SKP67	RN7SK pseudogene 67	O	RNA, 7SK small nuclear pseudogene 67	20201124	-
9606	106479126	RN7SKP71	-	-	HGNC:HGNC:45795	12	12q24.13	RN7SK pseudogene 71	pseudo	RN7SKP71	RN7SK pseudogene 71	O	RNA, 7SK small nuclear pseudogene 71	20201124	-
9606	106479127	RN7SKP74	-	-	HGNC:HGNC:45798	20	20p11.23	RN7SK pseudogene 74	pseudo	RN7SKP74	RN7SK pseudogene 74	O	RNA, 7SK small nuclear pseudogene 74	20201124	-
9606	106479128	RN7SKP77	-	-	HGNC:HGNC:45801	9	9q31.2	RN7SK pseudogene 77	pseudo	RN7SKP77	RN7SK pseudogene 77	O	RNA, 7SK small nuclear pseudogene 77	20201124	-
9606	106479129	RN7SKP78	-	-	HGNC:HGNC:45802	10	10p15.1	RN7SK pseudogene 78	pseudo	RN7SKP78	RN7SK pseudogene 78	O	RNA, 7SK small nuclear pseudogene 78	20201124	-
9606	106479130	RN7SKP80	-	-	HGNC:HGNC:45804|Ensembl:ENSG00000202058	22	22q13.2	RN7SK pseudogene 80	pseudo	RN7SKP80	RN7SK pseudogene 80	O	RNA, 7SK small nuclear pseudogene 80	20201124	-
9606	106479131	RN7SKP83	-	-	HGNC:HGNC:45807|Ensembl:ENSG00000252321	2	2p11.2	RN7SK pseudogene 83	pseudo	RN7SKP83	RN7SK pseudogene 83	O	RNA, 7SK small nuclear pseudogene 83	20201124	-
9606	106479132	RN7SKP85	-	-	HGNC:HGNC:45809|Ensembl:ENSG00000223281	8	8q22.2	RN7SK pseudogene 85	pseudo	RN7SKP85	RN7SK pseudogene 85	O	RNA, 7SK small nuclear pseudogene 85	20201124	-
9606	106479133	RN7SKP87	-	-	HGNC:HGNC:45811	9	9q31.1	RN7SK pseudogene 87	pseudo	RN7SKP87	RN7SK pseudogene 87	O	RNA, 7SK small nuclear pseudogene 87	20201124	-
9606	106479134	RN7SKP89	-	-	HGNC:HGNC:45813|Ensembl:ENSG00000222706	5	5q22.3	RN7SK pseudogene 89	pseudo	RN7SKP89	RN7SK pseudogene 89	O	RNA, 7SK small nuclear pseudogene 89	20201124	-
9606	106479135	RN7SKP92	-	-	HGNC:HGNC:45816|Ensembl:ENSG00000253075	14	14q32.2	RN7SK pseudogene 92	pseudo	RN7SKP92	RN7SK pseudogene 92	O	RNA, 7SK small nuclear pseudogene 92	20201124	-
9606	106479136	RN7SKP93	-	-	HGNC:HGNC:45817	2	2q21.2	RN7SK pseudogene 93	pseudo	RN7SKP93	RN7SK pseudogene 93	O	RNA, 7SK small nuclear pseudogene 93	20201124	-
9606	106479137	RN7SKP96	-	-	HGNC:HGNC:45820|Ensembl:ENSG00000252757	4	4q21.3	RN7SK pseudogene 96	pseudo	RN7SKP96	RN7SK pseudogene 96	O	RNA, 7SK small nuclear pseudogene 96	20201124	-
9606	106479138	RN7SKP99	-	-	HGNC:HGNC:45823|Ensembl:ENSG00000252837	14	14q23.1	RN7SK pseudogene 99	pseudo	RN7SKP99	RN7SK pseudogene 99	O	RNA, 7SK small nuclear pseudogene 99	20201124	-
9606	106479139	RN7SKP100	-	-	HGNC:HGNC:45824|Ensembl:ENSG00000223190	20	20q12	RN7SK pseudogene 100	pseudo	RN7SKP100	RN7SK pseudogene 100	O	RNA, 7SK small nuclear pseudogene 100	20201124	-
9606	106479140	RN7SKP103	-	-	HGNC:HGNC:45827|Ensembl:ENSG00000200718	2	2q21.2	RN7SK pseudogene 103	pseudo	RN7SKP103	RN7SK pseudogene 103	O	RNA, 7SK small nuclear pseudogene 103	20201124	-
9606	106479141	RN7SKP105	-	-	HGNC:HGNC:45829|Ensembl:ENSG00000253001	4	4q32.3	RN7SK pseudogene 105	pseudo	RN7SKP105	RN7SK pseudogene 105	O	RNA, 7SK small nuclear pseudogene 105	20201124	-
9606	106479142	RN7SKP106	-	-	HGNC:HGNC:45830|Ensembl:ENSG00000222764	6	6q24.1	RN7SK pseudogene 106	pseudo	RN7SKP106	RN7SK pseudogene 106	O	RNA, 7SK small nuclear pseudogene 106	20201124	-
9606	106479143	RN7SKP109	-	-	HGNC:HGNC:45833|Ensembl:ENSG00000222524	19	19q13.42	RN7SK pseudogene 109	pseudo	RN7SKP109	RN7SK pseudogene 109	O	RNA, 7SK small nuclear pseudogene 109	20201124	-
9606	106479144	RN7SKP111	-	-	HGNC:HGNC:45835|Ensembl:ENSG00000222281	20	20p12.2	RN7SK pseudogene 111	pseudo	RN7SKP111	RN7SK pseudogene 111	O	RNA, 7SK small nuclear pseudogene 111	20201124	-
9606	106479145	RN7SKP112	-	-	HGNC:HGNC:45836|Ensembl:ENSG00000223145	2	2p25.1	RN7SK pseudogene 112	pseudo	RN7SKP112	RN7SK pseudogene 112	O	RNA, 7SK small nuclear pseudogene 112	20201124	-
9606	106479146	RN7SKP115	-	-	HGNC:HGNC:45839|Ensembl:ENSG00000200047	11	11q22.1	RN7SK pseudogene 115	pseudo	RN7SKP115	RN7SK pseudogene 115	O	RNA, 7SK small nuclear pseudogene 115	20201124	-
9606	106479147	RN7SKP117	-	-	HGNC:HGNC:45841|Ensembl:ENSG00000222107	5	5q23.2	RN7SK pseudogene 117	pseudo	RN7SKP117	RN7SK pseudogene 117	O	RNA, 7SK small nuclear pseudogene 117	20201124	-
9606	106479148	RN7SKP122	-	-	HGNC:HGNC:45846|Ensembl:ENSG00000251732	5	5q21.3	RN7SK pseudogene 122	pseudo	RN7SKP122	RN7SK pseudogene 122	O	RNA, 7SK small nuclear pseudogene 122	20201124	-
9606	106479149	RN7SKP123	-	-	HGNC:HGNC:45847|Ensembl:ENSG00000222664	1	1p22.1	RN7SK pseudogene 123	pseudo	RN7SKP123	RN7SK pseudogene 123	O	RNA, 7SK small nuclear pseudogene 123	20201124	-
9606	106479150	RN7SKP125	-	-	HGNC:HGNC:45849|Ensembl:ENSG00000222413	9	9q33.1	RN7SK pseudogene 125	pseudo	RN7SKP125	RN7SK pseudogene 125	O	RNA, 7SK small nuclear pseudogene 125	20201124	-
9606	106479151	RN7SKP128	-	-	HGNC:HGNC:45852|Ensembl:ENSG00000201140	9	9q33.1	RN7SK pseudogene 128	pseudo	RN7SKP128	RN7SK pseudogene 128	O	RNA, 7SK small nuclear pseudogene 128	20201124	-
9606	106479152	RN7SKP129	-	-	HGNC:HGNC:45853|Ensembl:ENSG00000222220	7	7q21.3	RN7SK pseudogene 129	pseudo	RN7SKP129	RN7SK pseudogene 129	O	RNA, 7SK small nuclear pseudogene 129	20201124	-
9606	106479153	RN7SKP131	-	-	HGNC:HGNC:45855	22	22q11.21	RN7SK pseudogene 131	pseudo	RN7SKP131	RN7SK pseudogene 131	O	RNA, 7SK small nuclear pseudogene 131	20201124	-
9606	106479154	RN7SKP134	-	-	HGNC:HGNC:45858|Ensembl:ENSG00000200830	12	12p13.1	RN7SK pseudogene 134	pseudo	RN7SKP134	RN7SK pseudogene 134	O	RNA, 7SK small nuclear pseudogene 134	20201124	-
9606	106479155	RN7SKP136	-	-	HGNC:HGNC:45860|Ensembl:ENSG00000222859	4	4q34.3	RN7SK pseudogene 136	pseudo	RN7SKP136	RN7SK pseudogene 136	O	RNA, 7SK small nuclear pseudogene 136	20201124	-
9606	106479156	RN7SKP137	-	-	HGNC:HGNC:45861	4	4q27	RN7SK pseudogene 137	pseudo	RN7SKP137	RN7SK pseudogene 137	O	RNA, 7SK small nuclear pseudogene 137	20201124	-
9606	106479157	RN7SKP141	-	-	HGNC:HGNC:45865|Ensembl:ENSG00000251976	2	2q22.1	RN7SK pseudogene 141	pseudo	RN7SKP141	RN7SK pseudogene 141	O	RNA, 7SK small nuclear pseudogene 141	20201124	-
9606	106479158	RN7SKP143	-	-	HGNC:HGNC:45867|Ensembl:ENSG00000222451	10	10q23.31	RN7SK pseudogene 143	pseudo	RN7SKP143	RN7SK pseudogene 143	O	RNA, 7SK small nuclear pseudogene 143	20201124	-
9606	106479159	RN7SKP144	-	-	HGNC:HGNC:45868|Ensembl:ENSG00000223040	3	3p26.3	RN7SK pseudogene 144	pseudo	RN7SKP144	RN7SK pseudogene 144	O	RNA, 7SK small nuclear pseudogene 144	20201124	-
9606	106479160	RN7SKP146	-	-	HGNC:HGNC:45870	18	18p11.32	RN7SK pseudogene 146	pseudo	RN7SKP146	RN7SK pseudogene 146	O	RNA, 7SK small nuclear pseudogene 146	20201124	-
9606	106479161	RN7SKP149	-	-	HGNC:HGNC:45873	X	Xq27.3	RN7SK pseudogene 149	pseudo	RN7SKP149	RN7SK pseudogene 149	O	RNA, 7SK small nuclear pseudogene 149	20201124	-
9606	106479162	RN7SKP151	-	-	HGNC:HGNC:45875|Ensembl:ENSG00000222162	11	11p15.3	RN7SK pseudogene 151	pseudo	RN7SKP151	RN7SK pseudogene 151	O	RNA, 7SK small nuclear pseudogene 151	20201124	-
9606	106479163	RN7SKP152	-	-	HGNC:HGNC:45876|Ensembl:ENSG00000222376	2	2q24.3	RN7SK pseudogene 152	pseudo	RN7SKP152	RN7SK pseudogene 152	O	RNA, 7SK small nuclear pseudogene 152	20201124	-
9606	106479164	RN7SKP155	-	-	HGNC:HGNC:45879|Ensembl:ENSG00000251840	8	8q24.13	RN7SK pseudogene 155	pseudo	RN7SKP155	RN7SK pseudogene 155	O	RNA, 7SK small nuclear pseudogene 155	20201124	-
9606	106479165	RN7SKP157	-	-	HGNC:HGNC:45881|Ensembl:ENSG00000251983	5	5q12.1	RN7SK pseudogene 157	pseudo	RN7SKP157	RN7SK pseudogene 157	O	RNA, 7SK small nuclear pseudogene 157	20201124	-
9606	106479166	RN7SKP160	-	-	HGNC:HGNC:45884|Ensembl:ENSG00000200674	1	1q25.1	RN7SK pseudogene 160	pseudo	RN7SKP160	RN7SK pseudogene 160	O	RNA, 7SK small nuclear pseudogene 160	20201124	-
9606	106479167	RN7SKP161	-	-	HGNC:HGNC:45885|Ensembl:ENSG00000223042	12	12p13.2	RN7SK pseudogene 161	pseudo	RN7SKP161	RN7SK pseudogene 161	O	RNA, 7SK small nuclear pseudogene 161	20201124	-
9606	106479168	RN7SKP163	-	-	HGNC:HGNC:45887	6	6q14.1	RN7SK pseudogene 163	pseudo	RN7SKP163	RN7SK pseudogene 163	O	RNA, 7SK small nuclear pseudogene 163	20201124	-
9606	106479169	RN7SKP167	-	-	HGNC:HGNC:45891|Ensembl:ENSG00000222979	10	10q26.13	RN7SK pseudogene 167	pseudo	RN7SKP167	RN7SK pseudogene 167	O	RNA, 7SK small nuclear pseudogene 167	20201124	-
9606	106479170	RN7SKP168	-	-	HGNC:HGNC:45892|Ensembl:ENSG00000222842	2	2p24.2	RN7SK pseudogene 168	pseudo	RN7SKP168	RN7SK pseudogene 168	O	RNA, 7SK small nuclear pseudogene 168	20201124	-
9606	106479171	RN7SKP170	-	-	HGNC:HGNC:45894	4	4p15.32	RN7SK pseudogene 170	pseudo	RN7SKP170	RN7SK pseudogene 170	O	RNA, 7SK small nuclear pseudogene 170	20201124	-
9606	106479172	RN7SKP174	-	-	HGNC:HGNC:45898|Ensembl:ENSG00000200673	7	7q35	RN7SK pseudogene 174	pseudo	RN7SKP174	RN7SK pseudogene 174	O	RNA, 7SK small nuclear pseudogene 174	20201124	-
9606	106479173	RN7SKP175	-	-	HGNC:HGNC:45899|Ensembl:ENSG00000275558	8	8q24.3	RN7SK pseudogene 175	pseudo	RN7SKP175	RN7SK pseudogene 175	O	RNA, 7SK small nuclear pseudogene 175	20201124	-
9606	106479174	RN7SKP177	-	-	HGNC:HGNC:45901|Ensembl:ENSG00000222499	3	3q25.31	RN7SK pseudogene 177	pseudo	RN7SKP177	RN7SK pseudogene 177	O	RNA, 7SK small nuclear pseudogene 177	20201124	-
9606	106479175	RN7SKP178	-	-	HGNC:HGNC:45902|Ensembl:ENSG00000201875	2	2q33.3	RN7SK pseudogene 178	pseudo	RN7SKP178	RN7SK pseudogene 178	O	RNA, 7SK small nuclear pseudogene 178	20201124	-
9606	106479176	RN7SKP181	-	-	HGNC:HGNC:45905|Ensembl:ENSG00000223120	15	15q26.2	RN7SK pseudogene 181	pseudo	RN7SKP181	RN7SK pseudogene 181	O	RNA, 7SK small nuclear pseudogene 181	20201124	-
9606	106479177	RN7SKP182	-	-	HGNC:HGNC:45906|Ensembl:ENSG00000222704	18	18q12.2	RN7SK pseudogene 182	pseudo	RN7SKP182	RN7SK pseudogene 182	O	RNA, 7SK small nuclear pseudogene 182	20201124	-
9606	106479178	RN7SKP185	-	-	HGNC:HGNC:45909|Ensembl:ENSG00000199683	20	20q11.23	RN7SK pseudogene 185	pseudo	RN7SKP185	RN7SK pseudogene 185	O	RNA, 7SK small nuclear pseudogene 185	20201124	-
9606	106479179	RN7SKP188	-	-	HGNC:HGNC:45912|Ensembl:ENSG00000222721	4	4q32.3	RN7SK pseudogene 188	pseudo	RN7SKP188	RN7SK pseudogene 188	O	RNA, 7SK small nuclear pseudogene 188	20201124	-
9606	106479180	RN7SKP189	-	-	HGNC:HGNC:45913	X	Xq27.3	RN7SK pseudogene 189	pseudo	RN7SKP189	RN7SK pseudogene 189	O	RNA, 7SK small nuclear pseudogene 189	20201124	-
9606	106479181	RN7SKP193	-	-	HGNC:HGNC:45917|Ensembl:ENSG00000201358	14	14q21.3	RN7SK pseudogene 193	pseudo	RN7SKP193	RN7SK pseudogene 193	O	RNA, 7SK small nuclear pseudogene 193	20201124	-
9606	106479182	RN7SKP196	-	-	HGNC:HGNC:45920|Ensembl:ENSG00000252076	10	10q21.1	RN7SK pseudogene 196	pseudo	RN7SKP196	RN7SK pseudogene 196	O	RNA, 7SK small nuclear pseudogene 196	20201124	-
9606	106479183	RN7SKP198	-	-	HGNC:HGNC:45922	7	7q22.1	RN7SK pseudogene 198	pseudo	RN7SKP198	RN7SK pseudogene 198	O	RNA, 7SK small nuclear pseudogene 198	20201124	-
9606	106479184	RN7SKP199	-	-	HGNC:HGNC:45923|Ensembl:ENSG00000222257	4	4p12	RN7SK pseudogene 199	pseudo	RN7SKP199	RN7SK pseudogene 199	O	RNA, 7SK small nuclear pseudogene 199	20201124	-
9606	106479185	RN7SKP203	-	-	HGNC:HGNC:45927	2	2p12	RN7SK pseudogene 203	pseudo	RN7SKP203	RN7SK pseudogene 203	O	RNA, 7SK small nuclear pseudogene 203	20201124	-
9606	106479186	RN7SKP205	-	-	HGNC:HGNC:45929|Ensembl:ENSG00000222931	14	14q11.2	RN7SK pseudogene 205	pseudo	RN7SKP205	RN7SK pseudogene 205	O	RNA, 7SK small nuclear pseudogene 205	20201124	-
9606	106479187	RN7SKP206	-	-	HGNC:HGNC:45930|Ensembl:ENSG00000222755	8	8q24.21	RN7SK pseudogene 206	pseudo	RN7SKP206	RN7SK pseudogene 206	O	RNA, 7SK small nuclear pseudogene 206	20201124	-
9606	106479188	RN7SKP209	-	-	HGNC:HGNC:45933|Ensembl:ENSG00000252697	6	6q14.3	RN7SK pseudogene 209	pseudo	RN7SKP209	RN7SK pseudogene 209	O	RNA, 7SK small nuclear pseudogene 209	20201124	-
9606	106479189	RN7SKP211	-	-	HGNC:HGNC:45935	6	6q21	RN7SK pseudogene 211	pseudo	RN7SKP211	RN7SK pseudogene 211	O	RNA, 7SK small nuclear pseudogene 211	20201124	-
9606	106479190	RN7SKP216	-	-	HGNC:HGNC:45940|Ensembl:ENSG00000222982	12	12q24.21	RN7SK pseudogene 216	pseudo	RN7SKP216	RN7SK pseudogene 216	O	RNA, 7SK small nuclear pseudogene 216	20201124	-
9606	106479191	RN7SKP217	-	-	HGNC:HGNC:45941	15	15q24.3	RN7SK pseudogene 217	pseudo	RN7SKP217	RN7SK pseudogene 217	O	RNA, 7SK small nuclear pseudogene 217	20201124	-
9606	106479192	RN7SKP219	-	-	HGNC:HGNC:45943|Ensembl:ENSG00000252634	10	10p12.31	RN7SK pseudogene 219	pseudo	RN7SKP219	RN7SK pseudogene 219	O	RNA, 7SK small nuclear pseudogene 219	20201124	-
9606	106479193	RN7SKP222	-	-	HGNC:HGNC:45946|Ensembl:ENSG00000222583	3	3q28	RN7SK pseudogene 222	pseudo	RN7SKP222	RN7SK pseudogene 222	O	RNA, 7SK small nuclear pseudogene 222	20201124	-
9606	106479194	RN7SKP223	-	-	HGNC:HGNC:45947|Ensembl:ENSG00000222514	7	7q33	RN7SK pseudogene 223	pseudo	RN7SKP223	RN7SK pseudogene 223	O	RNA, 7SK small nuclear pseudogene 223	20201124	-
9606	106479195	RN7SKP225	-	-	HGNC:HGNC:45949|Ensembl:ENSG00000222337	9	9q22.33	RN7SK pseudogene 225	pseudo	RN7SKP225	RN7SK pseudogene 225	O	RNA, 7SK small nuclear pseudogene 225	20201124	-
9606	106479196	RN7SKP228	-	-	HGNC:HGNC:45952	7	7p21.3	RN7SK pseudogene 228	pseudo	RN7SKP228	RN7SK pseudogene 228	O	RNA, 7SK small nuclear pseudogene 228	20201124	-
9606	106479197	RN7SKP230	-	-	HGNC:HGNC:45954	5	5q21.3	RN7SK pseudogene 230	pseudo	RN7SKP230	RN7SK pseudogene 230	O	RNA, 7SK small nuclear pseudogene 230	20201124	-
9606	106479198	RN7SKP231	-	-	HGNC:HGNC:45955|Ensembl:ENSG00000200151	8	8q21.3	RN7SK pseudogene 231	pseudo	RN7SKP231	RN7SK pseudogene 231	O	RNA, 7SK small nuclear pseudogene 231	20201124	-
9606	106479199	RN7SKP235	-	-	HGNC:HGNC:45959|Ensembl:ENSG00000222594	4	4q31.21	RN7SK pseudogene 235	pseudo	RN7SKP235	RN7SK pseudogene 235	O	RNA, 7SK small nuclear pseudogene 235	20201124	-
9606	106479200	RN7SKP237	-	-	HGNC:HGNC:45961	4	4q31.1	RN7SK pseudogene 237	pseudo	RN7SKP237	RN7SK pseudogene 237	O	RNA, 7SK small nuclear pseudogene 237	20201124	-
9606	106479201	RN7SKP238	-	-	HGNC:HGNC:45962|Ensembl:ENSG00000252292	10	10q23.1	RN7SK pseudogene 238	pseudo	RN7SKP238	RN7SK pseudogene 238	O	RNA, 7SK small nuclear pseudogene 238	20201124	-
9606	106479202	RN7SKP240	-	-	HGNC:HGNC:45964	6	6p22.3	RN7SK pseudogene 240	pseudo	RN7SKP240	RN7SK pseudogene 240	O	RNA, 7SK small nuclear pseudogene 240	20201124	-
9606	106479203	RN7SKP244	-	-	HGNC:HGNC:45968|Ensembl:ENSG00000252322	4	4q22.1	RN7SK pseudogene 244	pseudo	RN7SKP244	RN7SK pseudogene 244	O	RNA, 7SK small nuclear pseudogene 244	20201124	-
9606	106479204	RN7SKP246	-	-	HGNC:HGNC:45970	5	5q31.3	RN7SK pseudogene 246	pseudo	RN7SKP246	RN7SK pseudogene 246	O	RNA, 7SK small nuclear pseudogene 246	20201124	-
9606	106479205	RN7SKP247	-	-	HGNC:HGNC:45971|Ensembl:ENSG00000223026	1	1p31.1	RN7SK pseudogene 247	pseudo	RN7SKP247	RN7SK pseudogene 247	O	RNA, 7SK small nuclear pseudogene 247	20201124	-
9606	106479206	RN7SKP250	-	-	HGNC:HGNC:45974|Ensembl:ENSG00000200794	12	12q24.11	RN7SK pseudogene 250	pseudo	RN7SKP250	RN7SK pseudogene 250	O	RNA, 7SK small nuclear pseudogene 250	20201124	-
9606	106479207	RN7SKP252	-	-	HGNC:HGNC:45976|Ensembl:ENSG00000223142	22	22q13.33	RN7SK pseudogene 252	pseudo	RN7SKP252	RN7SK pseudogene 252	O	RNA, 7SK small nuclear pseudogene 252	20201124	-
9606	106479208	RN7SKP253	-	-	HGNC:HGNC:45977|Ensembl:ENSG00000252233	4	4q31.1	RN7SK pseudogene 253	pseudo	RN7SKP253	RN7SK pseudogene 253	O	RNA, 7SK small nuclear pseudogene 253	20201124	-
9606	106479209	RN7SKP255	-	-	HGNC:HGNC:45979	14	14q32.11	RN7SK pseudogene 255	pseudo	RN7SKP255	RN7SK pseudogene 255	O	RNA, 7SK small nuclear pseudogene 255	20201124	-
9606	106479210	RN7SKP257	-	-	HGNC:HGNC:45981	14	14q13.3	RN7SK pseudogene 257	pseudo	RN7SKP257	RN7SK pseudogene 257	O	RNA, 7SK small nuclear pseudogene 257	20201124	-
9606	106479211	RN7SKP260	-	-	HGNC:HGNC:45984|Ensembl:ENSG00000252716	2	2q33.3	RN7SK pseudogene 260	pseudo	RN7SKP260	RN7SK pseudogene 260	O	RNA, 7SK small nuclear pseudogene 260	20201124	-
9606	106479212	RN7SKP262	-	-	HGNC:HGNC:45986|Ensembl:ENSG00000222950	12	12p12.1	RN7SK pseudogene 262	pseudo	RN7SKP262	RN7SK pseudogene 262	O	RNA, 7SK small nuclear pseudogene 262	20201124	-
9606	106479213	RN7SKP264	-	-	HGNC:HGNC:45988	9	9q21.33	RN7SK pseudogene 264	pseudo	RN7SKP264	RN7SK pseudogene 264	O	RNA, 7SK small nuclear pseudogene 264	20201124	-
9606	106479214	RN7SKP266	-	-	HGNC:HGNC:45990|Ensembl:ENSG00000222164	7	7p21.1	RN7SK pseudogene 266	pseudo	RN7SKP266	RN7SK pseudogene 266	O	RNA, 7SK small nuclear pseudogene 266	20201124	-
9606	106479215	RN7SKP268	-	-	HGNC:HGNC:45992	6	6q25.1	RN7SK pseudogene 268	pseudo	RN7SKP268	RN7SK pseudogene 268	O	RNA, 7SK small nuclear pseudogene 268	20201124	-
9606	106479216	RN7SKP270	-	-	HGNC:HGNC:45994|Ensembl:ENSG00000223229	1	1p21.3	RN7SK pseudogene 270	pseudo	RN7SKP270	RN7SK pseudogene 270	O	RNA, 7SK small nuclear pseudogene 270	20201124	-
9606	106479217	RN7SKP272	-	-	HGNC:HGNC:45996|Ensembl:ENSG00000252797	1	1p22.2	RN7SK pseudogene 272	pseudo	RN7SKP272	RN7SK pseudogene 272	O	RNA, 7SK small nuclear pseudogene 272	20201124	-
9606	106479218	RN7SKP276	-	-	HGNC:HGNC:46000|Ensembl:ENSG00000252051	1	1q42.13	RN7SK pseudogene 276	pseudo	RN7SKP276	RN7SK pseudogene 276	O	RNA, 7SK small nuclear pseudogene 276	20201124	-
9606	106479219	RN7SKP277	-	-	HGNC:HGNC:46001|Ensembl:ENSG00000252704	7	7q31.32	RN7SK pseudogene 277	pseudo	RN7SKP277	RN7SK pseudogene 277	O	RNA, 7SK small nuclear pseudogene 277	20201124	-
9606	106479220	RN7SKP280	-	-	HGNC:HGNC:46004	7	7q36.2	RN7SK pseudogene 280	pseudo	RN7SKP280	RN7SK pseudogene 280	O	RNA, 7SK small nuclear pseudogene 280	20201124	-
9606	106479221	RN7SKP283	-	-	HGNC:HGNC:46007|Ensembl:ENSG00000253006	2	2q36.3	RN7SK pseudogene 283	pseudo	RN7SKP283	RN7SK pseudogene 283	O	RNA, 7SK small nuclear pseudogene 283	20201124	-
9606	106479222	RN7SKP284	-	-	HGNC:HGNC:46008|Ensembl:ENSG00000222934	3	3p12.1	RN7SK pseudogene 284	pseudo	RN7SKP284	RN7SK pseudogene 284	O	RNA, 7SK small nuclear pseudogene 284	20201124	-
9606	106479223	RN7SKP288	-	-	HGNC:HGNC:46012|Ensembl:ENSG00000252036	10	10q25.2	RN7SK pseudogene 288	pseudo	RN7SKP288	RN7SK pseudogene 288	O	RNA, 7SK small nuclear pseudogene 288	20201124	-
9606	106479224	RN7SKP289	-	-	HGNC:HGNC:46013|Ensembl:ENSG00000253053	12	12q13.13	RN7SK pseudogene 289	pseudo	RN7SKP289	RN7SK pseudogene 289	O	RNA, 7SK small nuclear pseudogene 289	20201124	-
9606	106479225	RN7SKP292	-	-	HGNC:HGNC:46016|Ensembl:ENSG00000202392	4	4p16.1	RN7SK pseudogene 292	pseudo	RN7SKP292	RN7SK pseudogene 292	O	RNA, 7SK small nuclear pseudogene 292	20201124	-
9606	106479226	RN7SKP294	-	-	HGNC:HGNC:46018	8	8q11.21	RN7SK pseudogene 294	pseudo	RN7SKP294	RN7SK pseudogene 294	O	RNA, 7SK small nuclear pseudogene 294	20201124	-
9606	106479227	RN7SKP297	-	-	HGNC:HGNC:46021|Ensembl:ENSG00000223202	11	11q13.4	RN7SK pseudogene 297	pseudo	RN7SKP297	RN7SK pseudogene 297	O	RNA, 7SK small nuclear pseudogene 297	20201124	-
9606	106479228	RN7SKP298	-	-	HGNC:HGNC:46022|Ensembl:ENSG00000251759	3	3q26.1	RN7SK pseudogene 298	pseudo	RN7SKP298	RN7SK pseudogene 298	O	RNA, 7SK small nuclear pseudogene 298	20201124	-
9606	106479229	RN7SL11P	-	-	HGNC:HGNC:46027|Ensembl:ENSG00000239316	6	6q15	RNA, 7SL, cytoplasmic 11, pseudogene	pseudo	RN7SL11P	RNA, 7SL, cytoplasmic 11, pseudogene	O	-	20201124	-
9606	106479230	RN7SL15P	-	-	HGNC:HGNC:46031|Ensembl:ENSG00000264573	X	Xp11.4	RNA, 7SL, cytoplasmic 15, pseudogene	pseudo	RN7SL15P	RNA, 7SL, cytoplasmic 15, pseudogene	O	-	20201124	-
9606	106479231	RN7SL16P	-	-	HGNC:HGNC:46032|Ensembl:ENSG00000243005	4	4p15.2	RNA, 7SL, cytoplasmic 16, pseudogene	pseudo	RN7SL16P	RNA, 7SL, cytoplasmic 16, pseudogene	O	-	20201124	-
9606	106479232	RN7SL20P	-	-	HGNC:HGNC:46036|Ensembl:ENSG00000242251	22	22q12.2	RNA, 7SL, cytoplasmic 20, pseudogene	pseudo	RN7SL20P	RNA, 7SL, cytoplasmic 20, pseudogene	O	-	20201124	-
9606	106479233	RN7SL25P	-	-	HGNC:HGNC:46041|Ensembl:ENSG00000264530	9	9p24.1	RNA, 7SL, cytoplasmic 25, pseudogene	pseudo	RN7SL25P	RNA, 7SL, cytoplasmic 25, pseudogene	O	-	20201124	-
9606	106479234	RN7SL26P	-	-	HGNC:HGNC:46042|Ensembl:ENSG00000242014	6	6p21.31	RNA, 7SL, cytoplasmic 26, pseudogene	pseudo	RN7SL26P	RNA, 7SL, cytoplasmic 26, pseudogene	O	-	20201124	-
9606	106479235	RN7SL30P	-	-	HGNC:HGNC:46046|Ensembl:ENSG00000243845	9	9q33.3	RNA, 7SL, cytoplasmic 30, pseudogene	pseudo	RN7SL30P	RNA, 7SL, cytoplasmic 30, pseudogene	O	-	20201124	-
9606	106479236	RN7SL33P	-	-	HGNC:HGNC:46049|Ensembl:ENSG00000243049	17	17p13.3	RNA, 7SL, cytoplasmic 33, pseudogene	pseudo	RN7SL33P	RNA, 7SL, cytoplasmic 33, pseudogene	O	-	20201124	-
9606	106479237	RN7SL36P	-	-	HGNC:HGNC:46052|Ensembl:ENSG00000244314	3	3q29	RNA, 7SL, cytoplasmic 36, pseudogene	pseudo	RN7SL36P	RNA, 7SL, cytoplasmic 36, pseudogene	O	-	20201124	-
9606	106479238	RN7SL37P	-	-	HGNC:HGNC:46053|Ensembl:ENSG00000242493	5	5p13.2	RNA, 7SL, cytoplasmic 37, pseudogene	pseudo	RN7SL37P	RNA, 7SL, cytoplasmic 37, pseudogene	O	-	20201124	-
9606	106479239	RN7SL39P	-	-	HGNC:HGNC:46055|Ensembl:ENSG00000241223	18	18p11.31	RNA, 7SL, cytoplasmic 39, pseudogene	pseudo	RN7SL39P	RNA, 7SL, cytoplasmic 39, pseudogene	O	-	20201124	-
9606	106479240	RN7SL42P	-	-	HGNC:HGNC:46058|Ensembl:ENSG00000263999	11	11q12.1	RNA, 7SL, cytoplasmic 42, pseudogene	pseudo	RN7SL42P	RNA, 7SL, cytoplasmic 42, pseudogene	O	-	20201124	-
9606	106479241	RN7SL43P	-	-	HGNC:HGNC:46059|Ensembl:ENSG00000275878	7	7q11.21	RNA, 7SL, cytoplasmic 43, pseudogene	pseudo	RN7SL43P	RNA, 7SL, cytoplasmic 43, pseudogene	O	-	20201124	-
9606	106479242	RN7SL47P	-	-	HGNC:HGNC:46063|Ensembl:ENSG00000244710	6	6q21	RNA, 7SL, cytoplasmic 47, pseudogene	pseudo	RN7SL47P	RNA, 7SL, cytoplasmic 47, pseudogene	O	-	20201124	-
9606	106479243	RN7SL50P	-	-	HGNC:HGNC:46066|Ensembl:ENSG00000242985	18	18p11.23	RNA, 7SL, cytoplasmic 50, pseudogene	pseudo	RN7SL50P	RNA, 7SL, cytoplasmic 50, pseudogene	O	-	20201124	-
9606	106479244	RN7SL55P	-	-	HGNC:HGNC:46071|Ensembl:ENSG00000243227	4	4q25	RNA, 7SL, cytoplasmic 55, pseudogene	pseudo	RN7SL55P	RNA, 7SL, cytoplasmic 55, pseudogene	O	-	20201124	-
9606	106479245	RN7SL58P	-	-	HGNC:HGNC:46074|Ensembl:ENSG00000241552	5	5p14.3	RNA, 7SL, cytoplasmic 58, pseudogene	pseudo	RN7SL58P	RNA, 7SL, cytoplasmic 58, pseudogene	O	-	20201124	-
9606	106479246	RN7SL62P	-	-	HGNC:HGNC:46078|Ensembl:ENSG00000239640	1	1p32.3	RNA, 7SL, cytoplasmic 62, pseudogene	pseudo	RN7SL62P	RNA, 7SL, cytoplasmic 62, pseudogene	O	-	20201124	-
9606	106479247	RN7SL65P	-	-	HGNC:HGNC:46081|Ensembl:ENSG00000243770	2	2q31.1	RNA, 7SL, cytoplasmic 65, pseudogene	pseudo	RN7SL65P	RNA, 7SL, cytoplasmic 65, pseudogene	O	-	20201124	-
9606	106479248	RN7SL67P	-	-	HGNC:HGNC:46083|Ensembl:ENSG00000243854	12	12p12.3	RNA, 7SL, cytoplasmic 67, pseudogene	pseudo	RN7SL67P	RNA, 7SL, cytoplasmic 67, pseudogene	O	-	20201124	-
9606	106479249	RN7SL70P	-	-	HGNC:HGNC:46086|Ensembl:ENSG00000241172	19	19p13.11	RNA, 7SL, cytoplasmic 70, pseudogene	pseudo	RN7SL70P	RNA, 7SL, cytoplasmic 70, pseudogene	O	-	20201124	-
9606	106479250	RN7SL73P	-	-	HGNC:HGNC:46089|Ensembl:ENSG00000265882	3	3q29	RNA, 7SL, cytoplasmic 73, pseudogene	pseudo	RN7SL73P	RNA, 7SL, cytoplasmic 73, pseudogene	O	-	20201124	-
9606	106479251	RN7SL76P	-	-	HGNC:HGNC:46092|Ensembl:ENSG00000241959	7	7q36.1	RNA, 7SL, cytoplasmic 76, pseudogene	pseudo	RN7SL76P	RNA, 7SL, cytoplasmic 76, pseudogene	O	-	20201124	-
9606	106479252	RN7SL77P	-	-	HGNC:HGNC:46093|Ensembl:ENSG00000240837	14	14q24.2	RNA, 7SL, cytoplasmic 77, pseudogene	pseudo	RN7SL77P	RNA, 7SL, cytoplasmic 77, pseudogene	O	-	20201124	-
9606	106479253	RN7SL81P	-	-	HGNC:HGNC:46097|Ensembl:ENSG00000244218	7	7q32.1	RNA, 7SL, cytoplasmic 81, pseudogene	pseudo	RN7SL81P	RNA, 7SL, cytoplasmic 81, pseudogene	O	-	20201124	-
9606	106479254	RN7SL83P	-	-	HGNC:HGNC:46099|Ensembl:ENSG00000241756	7	7p14.1	RNA, 7SL, cytoplasmic 83, pseudogene	pseudo	RN7SL83P	RNA, 7SL, cytoplasmic 83, pseudogene	O	-	20201124	-
9606	106479255	RN7SL87P	-	-	HGNC:HGNC:46103|Ensembl:ENSG00000239390	5	5q31.3	RNA, 7SL, cytoplasmic 87, pseudogene	pseudo	RN7SL87P	RNA, 7SL, cytoplasmic 87, pseudogene	O	-	20201124	-
9606	106479256	RN7SL89P	-	-	HGNC:HGNC:46105|Ensembl:ENSG00000243383	4	4q24	RNA, 7SL, cytoplasmic 89, pseudogene	pseudo	RN7SL89P	RNA, 7SL, cytoplasmic 89, pseudogene	O	-	20201124	-
9606	106479257	RN7SL92P	-	-	HGNC:HGNC:46108	3	3p12.3	RNA, 7SL, cytoplasmic 92, pseudogene	pseudo	RN7SL92P	RNA, 7SL, cytoplasmic 92, pseudogene	O	-	20201124	-
9606	106479258	RN7SL97P	-	-	HGNC:HGNC:46113|Ensembl:ENSG00000242216	18	18q11.2	RNA, 7SL, cytoplasmic 97, pseudogene	pseudo	RN7SL97P	RNA, 7SL, cytoplasmic 97, pseudogene	O	-	20201124	-
9606	106479259	RN7SL98P	-	-	HGNC:HGNC:46114|Ensembl:ENSG00000240613	9	9p22.3	RNA, 7SL, cytoplasmic 98, pseudogene	pseudo	RN7SL98P	RNA, 7SL, cytoplasmic 98, pseudogene	O	-	20201124	-
9606	106479260	RN7SL101P	-	-	HGNC:HGNC:46117|Ensembl:ENSG00000243548	4	4p15.1	RNA, 7SL, cytoplasmic 101, pseudogene	pseudo	RN7SL101P	RNA, 7SL, cytoplasmic 101, pseudogene	O	-	20201124	-
9606	106479261	RN7SL106P	-	-	HGNC:HGNC:46122|Ensembl:ENSG00000273981	15	15q11.2	RNA, 7SL, cytoplasmic 106, pseudogene	pseudo	RN7SL106P	RNA, 7SL, cytoplasmic 106, pseudogene	O	-	20201124	-
9606	106479262	RN7SL107P	-	-	HGNC:HGNC:46123|Ensembl:ENSG00000243424	8	8q21.13	RNA, 7SL, cytoplasmic 107, pseudogene	pseudo	RN7SL107P	RNA, 7SL, cytoplasmic 107, pseudogene	O	-	20201124	-
9606	106479263	RN7SL111P	-	-	HGNC:HGNC:46127|Ensembl:ENSG00000243510	2	2q14.1	RNA, 7SL, cytoplasmic 111, pseudogene	pseudo	RN7SL111P	RNA, 7SL, cytoplasmic 111, pseudogene	O	-	20201124	-
9606	106479264	RN7SL117P	-	-	HGNC:HGNC:46133|Ensembl:ENSG00000264192	2	2p24.1	RNA, 7SL, cytoplasmic 117, pseudogene	pseudo	RN7SL117P	RNA, 7SL, cytoplasmic 117, pseudogene	O	-	20201124	-
9606	106479265	RN7SL121P	-	-	HGNC:HGNC:46137|Ensembl:ENSG00000263974	19	19p13.3	RNA, 7SL, cytoplasmic 121, pseudogene	pseudo	RN7SL121P	RNA, 7SL, cytoplasmic 121, pseudogene	O	-	20201124	-
9606	106479266	RN7SL123P	-	-	HGNC:HGNC:46139|Ensembl:ENSG00000266863	9	9p24.1	RNA, 7SL, cytoplasmic 123, pseudogene	pseudo	RN7SL123P	RNA, 7SL, cytoplasmic 123, pseudogene	O	-	20201124	-
9606	106479267	RN7SL125P	-	-	HGNC:HGNC:46141|Ensembl:ENSG00000244514	17	17q21.32	RNA, 7SL, cytoplasmic 125, pseudogene	pseudo	RN7SL125P	RNA, 7SL, cytoplasmic 125, pseudogene	O	-	20201124	-
9606	106479268	RN7SL126P	-	-	HGNC:HGNC:46142|Ensembl:ENSG00000276281	2	2p11.2	RNA, 7SL, cytoplasmic 126, pseudogene	pseudo	RN7SL126P	RNA, 7SL, cytoplasmic 126, pseudogene	O	-	20201124	-
9606	106479269	RN7SL130P	-	-	HGNC:HGNC:46146|Ensembl:ENSG00000244256	1	1p31.3	RNA, 7SL, cytoplasmic 130, pseudogene	pseudo	RN7SL130P	RNA, 7SL, cytoplasmic 130, pseudogene	O	-	20201124	-
9606	106479270	RN7SL132P	-	-	HGNC:HGNC:46148|Ensembl:ENSG00000242653	7	7p14.3	RNA, 7SL, cytoplasmic 132, pseudogene	pseudo	RN7SL132P	RNA, 7SL, cytoplasmic 132, pseudogene	O	-	20201124	-
9606	106479271	RN7SL134P	-	-	HGNC:HGNC:46150|Ensembl:ENSG00000263360	16	16q23.3	RNA, 7SL, cytoplasmic 134, pseudogene	pseudo	RN7SL134P	RNA, 7SL, cytoplasmic 134, pseudogene	O	-	20201124	-
9606	106479272	RN7SL140P	-	-	HGNC:HGNC:46156|Ensembl:ENSG00000266059	2	2p24.1	RNA, 7SL, cytoplasmic 140, pseudogene	pseudo	RN7SL140P	RNA, 7SL, cytoplasmic 140, pseudogene	O	-	20201124	-
9606	106479273	RN7SL143P	-	-	HGNC:HGNC:46159|Ensembl:ENSG00000244003	16	16q21	RNA, 7SL, cytoplasmic 143, pseudogene	pseudo	RN7SL143P	RNA, 7SL, cytoplasmic 143, pseudogene	O	-	20201124	-
9606	106479274	RN7SL147P	-	-	HGNC:HGNC:46163|Ensembl:ENSG00000263988	3	3p25.2	RNA, 7SL, cytoplasmic 147, pseudogene	pseudo	RN7SL147P	RNA, 7SL, cytoplasmic 147, pseudogene	O	-	20201124	-
9606	106479275	RN7SL148P	-	-	HGNC:HGNC:46164|Ensembl:ENSG00000244066	1	1q44	RNA, 7SL, cytoplasmic 148, pseudogene	pseudo	RN7SL148P	RNA, 7SL, cytoplasmic 148, pseudogene	O	-	20201124	-
9606	106479276	RN7SL150P	-	-	HGNC:HGNC:46166|Ensembl:ENSG00000240626	19	19q13.11	RNA, 7SL, cytoplasmic 150, pseudogene	pseudo	RN7SL150P	RNA, 7SL, cytoplasmic 150, pseudogene	O	-	20201124	-
9606	106479277	RN7SL154P	-	-	HGNC:HGNC:46170|Ensembl:ENSG00000264317	19	19q13.11	RNA, 7SL, cytoplasmic 154, pseudogene	pseudo	RN7SL154P	RNA, 7SL, cytoplasmic 154, pseudogene	O	-	20201124	-
9606	106479278	RN7SL155P	-	-	HGNC:HGNC:46171|Ensembl:ENSG00000263490	19	19p13.11	RNA, 7SL, cytoplasmic 155, pseudogene	pseudo	RN7SL155P	RNA, 7SL, cytoplasmic 155, pseudogene	O	-	20201124	-
9606	106479279	RN7SL159P	-	-	HGNC:HGNC:46175|Ensembl:ENSG00000242281	9	9q34.11	RNA, 7SL, cytoplasmic 159, pseudogene	pseudo	RN7SL159P	RNA, 7SL, cytoplasmic 159, pseudogene	O	-	20201124	-
9606	106479280	RN7SL163P	-	-	HGNC:HGNC:46179|Ensembl:ENSG00000266195	21	21q21.1	RNA, 7SL, cytoplasmic 163, pseudogene	pseudo	RN7SL163P	RNA, 7SL, cytoplasmic 163, pseudogene	O	-	20201124	-
9606	106479281	RN7SL165P	-	-	HGNC:HGNC:46181|Ensembl:ENSG00000241188	1	1p36.11	RNA, 7SL, cytoplasmic 165, pseudogene	pseudo	RN7SL165P	RNA, 7SL, cytoplasmic 165, pseudogene	O	-	20201124	-
9606	106479282	RN7SL166P	-	-	HGNC:HGNC:46182|Ensembl:ENSG00000275014	13	13q12.11	RNA, 7SL, cytoplasmic 166, pseudogene	pseudo	RN7SL166P	RNA, 7SL, cytoplasmic 166, pseudogene	O	-	20201124	-
9606	106479283	RN7SL170P	-	-	HGNC:HGNC:46186|Ensembl:ENSG00000241821	20	20q13.31	RNA, 7SL, cytoplasmic 170, pseudogene	pseudo	RN7SL170P	RNA, 7SL, cytoplasmic 170, pseudogene	O	-	20201124	-
9606	106479284	RN7SL173P	-	-	HGNC:HGNC:46189|Ensembl:ENSG00000243373	6	6q25.3	RNA, 7SL, cytoplasmic 173, pseudogene	pseudo	RN7SL173P	RNA, 7SL, cytoplasmic 173, pseudogene	O	-	20201124	-
9606	106479285	RN7SL174P	-	-	HGNC:HGNC:46190|Ensembl:ENSG00000243333	5	5q23.1	RNA, 7SL, cytoplasmic 174, pseudogene	pseudo	RN7SL174P	RNA, 7SL, cytoplasmic 174, pseudogene	O	-	20201124	-
9606	106479286	RN7SL178P	-	-	HGNC:HGNC:46194|Ensembl:ENSG00000263616	8	8p23.1	RNA, 7SL, cytoplasmic 178, pseudogene	pseudo	RN7SL178P	RNA, 7SL, cytoplasmic 178, pseudogene	O	-	20201124	-
9606	106479287	RN7SL182P	-	-	HGNC:HGNC:46198|Ensembl:ENSG00000241461	3	3p21.31	RNA, 7SL, cytoplasmic 182, pseudogene	pseudo	RN7SL182P	RNA, 7SL, cytoplasmic 182, pseudogene	O	-	20201124	-
9606	106479288	RN7SL184P	-	-	HGNC:HGNC:46200|Ensembl:ENSG00000239279	4	4q26	RNA, 7SL, cytoplasmic 184, pseudogene	pseudo	RN7SL184P	RNA, 7SL, cytoplasmic 184, pseudogene	O	-	20201124	-
9606	106479289	RN7SL185P	-	-	HGNC:HGNC:46201|Ensembl:ENSG00000275776	15	15q13.3	RNA, 7SL, cytoplasmic 185, pseudogene	pseudo	RN7SL185P	RNA, 7SL, cytoplasmic 185, pseudogene	O	-	20201124	-
9606	106479290	RN7SL188P	-	-	HGNC:HGNC:46204|Ensembl:ENSG00000241943	11	11p15.2	RNA, 7SL, cytoplasmic 188, pseudogene	pseudo	RN7SL188P	RNA, 7SL, cytoplasmic 188, pseudogene	O	-	20201124	-
9606	106479291	RN7SL190P	-	-	HGNC:HGNC:46206|Ensembl:ENSG00000264933	X	Xq25	RNA, 7SL, cytoplasmic 190, pseudogene	pseudo	RN7SL190P	RNA, 7SL, cytoplasmic 190, pseudogene	O	-	20201124	-
9606	106479292	RN7SL191P	-	-	HGNC:HGNC:46207|Ensembl:ENSG00000241198	X	Xq26.1	RNA, 7SL, cytoplasmic 191, pseudogene	pseudo	RN7SL191P	RNA, 7SL, cytoplasmic 191, pseudogene	O	-	20201124	-
9606	106479293	RN7SL196P	-	-	HGNC:HGNC:46212|Ensembl:ENSG00000274424	15	15q13.2	RNA, 7SL, cytoplasmic 196, pseudogene	pseudo	RN7SL196P	RNA, 7SL, cytoplasmic 196, pseudogene	O	-	20201124	-
9606	106479294	RN7SL198P	-	-	HGNC:HGNC:46214|Ensembl:ENSG00000264036	10	10p13	RNA, 7SL, cytoplasmic 198, pseudogene	pseudo	RN7SL198P	RNA, 7SL, cytoplasmic 198, pseudogene	O	-	20201124	-
9606	106479295	RN7SL202P	-	-	HGNC:HGNC:46218|Ensembl:ENSG00000266627	19	19p13.3	RNA, 7SL, cytoplasmic 202, pseudogene	pseudo	RN7SL202P	RNA, 7SL, cytoplasmic 202, pseudogene	O	-	20201124	-
9606	106479296	RN7SL203P	-	-	HGNC:HGNC:46219|Ensembl:ENSG00000275128	8	8q13.3	RNA, 7SL, cytoplasmic 203, pseudogene	pseudo	RN7SL203P	RNA, 7SL, cytoplasmic 203, pseudogene	O	-	20201124	-
9606	106479297	RN7SL205P	-	-	HGNC:HGNC:46221|Ensembl:ENSG00000241392	4	4q28.3	RNA, 7SL, cytoplasmic 205, pseudogene	pseudo	RN7SL205P	RNA, 7SL, cytoplasmic 205, pseudogene	O	-	20201124	-
9606	106479298	RN7SL210P	-	-	HGNC:HGNC:46226|Ensembl:ENSG00000275961	2	2q11.2	RNA, 7SL, cytoplasmic 210, pseudogene	pseudo	RN7SL210P	RNA, 7SL, cytoplasmic 210, pseudogene	O	-	20201124	-
9606	106479299	RN7SL211P	-	-	HGNC:HGNC:46227|Ensembl:ENSG00000244534	2	2p14	RNA, 7SL, cytoplasmic 211, pseudogene	pseudo	RN7SL211P	RNA, 7SL, cytoplasmic 211, pseudogene	O	-	20201124	-
9606	106479300	RN7SL214P	-	-	HGNC:HGNC:46230|Ensembl:ENSG00000242066	15	15q24.3	RNA, 7SL, cytoplasmic 214, pseudogene	pseudo	RN7SL214P	RNA, 7SL, cytoplasmic 214, pseudogene	O	-	20201124	-
9606	106479301	RN7SL217P	-	-	HGNC:HGNC:46233|Ensembl:ENSG00000264706	3	3p21.31	RNA, 7SL, cytoplasmic 217, pseudogene	pseudo	RN7SL217P	RNA, 7SL, cytoplasmic 217, pseudogene	O	-	20201124	-
9606	106479302	RN7SL219P	-	-	HGNC:HGNC:46235|Ensembl:ENSG00000265386	16	16p13.3	RNA, 7SL, cytoplasmic 219, pseudogene	pseudo	RN7SL219P	RNA, 7SL, cytoplasmic 219, pseudogene	O	-	20201124	-
9606	106479303	RN7SL220P	-	-	HGNC:HGNC:46236|Ensembl:ENSG00000266467	10	10q21.3	RNA, 7SL, cytoplasmic 220, pseudogene	pseudo	RN7SL220P	RNA, 7SL, cytoplasmic 220, pseudogene	O	-	20201124	-
9606	106479304	RN7SL225P	-	-	HGNC:HGNC:46241|Ensembl:ENSG00000239856	11	11q14.2	RNA, 7SL, cytoplasmic 225, pseudogene	pseudo	RN7SL225P	RNA, 7SL, cytoplasmic 225, pseudogene	O	-	20201124	-
9606	106479305	RN7SL229P	-	-	HGNC:HGNC:46245|Ensembl:ENSG00000242811	3	3q26.33	RNA, 7SL, cytoplasmic 229, pseudogene	pseudo	RN7SL229P	RNA, 7SL, cytoplasmic 229, pseudogene	O	-	20201124	-
9606	106479306	RN7SL230P	-	-	HGNC:HGNC:46246|Ensembl:ENSG00000264916	1	1q25.2	RNA, 7SL, cytoplasmic 230, pseudogene	pseudo	RN7SL230P	RNA, 7SL, cytoplasmic 230, pseudogene	O	-	20201124	-
9606	106479307	RN7SL234P	-	-	HGNC:HGNC:46250|Ensembl:ENSG00000241391	6	6q25.1	RNA, 7SL, cytoplasmic 234, pseudogene	pseudo	RN7SL234P	RNA, 7SL, cytoplasmic 234, pseudogene	O	-	20201124	-
9606	106479308	RN7SL237P	-	-	HGNC:HGNC:46253|Ensembl:ENSG00000264767	20	20q11.23	RNA, 7SL, cytoplasmic 237, pseudogene	pseudo	RN7SL237P	RNA, 7SL, cytoplasmic 237, pseudogene	O	-	20201124	-
9606	106479309	RN7SL239P	-	-	HGNC:HGNC:46255|Ensembl:ENSG00000242999	11	11q13.4	RNA, 7SL, cytoplasmic 239, pseudogene	pseudo	RN7SL239P	RNA, 7SL, cytoplasmic 239, pseudogene	O	-	20201124	-
9606	106479310	RN7SL240P	-	-	HGNC:HGNC:46256|Ensembl:ENSG00000243505	11	11p14.1	RNA, 7SL, cytoplasmic 240, pseudogene	pseudo	RN7SL240P	RNA, 7SL, cytoplasmic 240, pseudogene	O	-	20201124	-
9606	106479311	RN7SL244P	-	-	HGNC:HGNC:46260|Ensembl:ENSG00000242865	6	6p12.1	RNA, 7SL, cytoplasmic 244, pseudogene	pseudo	RN7SL244P	RNA, 7SL, cytoplasmic 244, pseudogene	O	-	20201124	-
9606	106479312	RN7SL248P	-	RN7SL527P	HGNC:HGNC:46264|Ensembl:ENSG00000274186	10	10q11.22	RNA, 7SL, cytoplasmic 248, pseudogene	pseudo	RN7SL248P	RNA, 7SL, cytoplasmic 248, pseudogene	O	RNA, 7SL, cytoplasmic 527, pseudogene	20201124	-
9606	106479313	RN7SL250P	-	-	HGNC:HGNC:46266|Ensembl:ENSG00000244107	8	8q11.23	RNA, 7SL, cytoplasmic 250, pseudogene	pseudo	RN7SL250P	RNA, 7SL, cytoplasmic 250, pseudogene	O	-	20201124	-
9606	106479314	RN7SL253P	-	-	HGNC:HGNC:46269|Ensembl:ENSG00000241652	4	4q34.1	RNA, 7SL, cytoplasmic 253, pseudogene	pseudo	RN7SL253P	RNA, 7SL, cytoplasmic 253, pseudogene	O	-	20201124	-
9606	106479315	RN7SL255P	-	-	HGNC:HGNC:46271|Ensembl:ENSG00000239808	5	5q21.2	RNA, 7SL, cytoplasmic 255, pseudogene	pseudo	RN7SL255P	RNA, 7SL, cytoplasmic 255, pseudogene	O	-	20201124	-
9606	106479316	RN7SL261P	-	-	HGNC:HGNC:46277|Ensembl:ENSG00000277762	1	1q21.2	RNA, 7SL, cytoplasmic 261, pseudogene	pseudo	RN7SL261P	RNA, 7SL, cytoplasmic 261, pseudogene	O	-	20201124	-
9606	106479317	RN7SL262P	-	-	HGNC:HGNC:46278|Ensembl:ENSG00000265033	X	Xp11.23	RNA, 7SL, cytoplasmic 262, pseudogene	pseudo	RN7SL262P	RNA, 7SL, cytoplasmic 262, pseudogene	O	-	20201124	-
9606	106479318	RN7SL265P	-	-	HGNC:HGNC:46281|Ensembl:ENSG00000241709	7	7q11.23	RNA, 7SL, cytoplasmic 265, pseudogene	pseudo	RN7SL265P	RNA, 7SL, cytoplasmic 265, pseudogene	O	-	20201124	-
9606	106479319	RN7SL268P	-	-	HGNC:HGNC:46284|Ensembl:ENSG00000244425	22	22q11.23	RNA, 7SL, cytoplasmic 268, pseudogene	pseudo	RN7SL268P	RNA, 7SL, cytoplasmic 268, pseudogene	O	-	20201124	-
9606	106479320	RN7SL269P	-	-	HGNC:HGNC:46285|Ensembl:ENSG00000243051	1	1q24.2	RNA, 7SL, cytoplasmic 269, pseudogene	pseudo	RN7SL269P	RNA, 7SL, cytoplasmic 269, pseudogene	O	-	20201124	-
9606	106479321	RN7SL271P	-	-	HGNC:HGNC:46287|Ensembl:ENSG00000239250	3	3p13	RNA, 7SL, cytoplasmic 271, pseudogene	pseudo	RN7SL271P	RNA, 7SL, cytoplasmic 271, pseudogene	O	-	20201124	-
9606	106479322	RN7SL274P	-	RN7SL694P	HGNC:HGNC:46290|Ensembl:ENSG00000242430	16	16p13.12	RNA, 7SL, cytoplasmic 274, pseudogene	pseudo	RN7SL274P	RNA, 7SL, cytoplasmic 274, pseudogene	O	RNA, 7SL, cytoplasmic 694, pseudogene	20201124	-
9606	106479323	RN7SL277P	-	-	HGNC:HGNC:46293	1	1p36.13	RNA, 7SL, cytoplasmic 277, pseudogene	pseudo	RN7SL277P	RNA, 7SL, cytoplasmic 277, pseudogene	O	-	20201124	-
9606	106479324	RN7SL278P	-	-	HGNC:HGNC:46294|Ensembl:ENSG00000243365	15	15q24.3	RNA, 7SL, cytoplasmic 278, pseudogene	pseudo	RN7SL278P	RNA, 7SL, cytoplasmic 278, pseudogene	O	-	20201124	-
9606	106479325	RN7SL283P	-	-	HGNC:HGNC:46299|Ensembl:ENSG00000240977	2	2q22.1	RNA, 7SL, cytoplasmic 283, pseudogene	pseudo	RN7SL283P	RNA, 7SL, cytoplasmic 283, pseudogene	O	-	20201124	-
9606	106479326	RN7SL285P	-	-	HGNC:HGNC:46301|Ensembl:ENSG00000243313	6	6p21.2	RNA, 7SL, cytoplasmic 285, pseudogene	pseudo	RN7SL285P	RNA, 7SL, cytoplasmic 285, pseudogene	O	-	20201124	-
9606	106479327	RN7SL286P	-	-	HGNC:HGNC:46302|Ensembl:ENSG00000277464	15	15q13.3	RNA, 7SL, cytoplasmic 286, pseudogene	pseudo	RN7SL286P	RNA, 7SL, cytoplasmic 286, pseudogene	O	-	20201124	-
9606	106479328	RN7SL291P	-	-	HGNC:HGNC:46307|Ensembl:ENSG00000242065	X	Xp11.3	RNA, 7SL, cytoplasmic 291, pseudogene	pseudo	RN7SL291P	RNA, 7SL, cytoplasmic 291, pseudogene	O	-	20201124	-
9606	106479329	RN7SL294P	-	-	HGNC:HGNC:46310|Ensembl:ENSG00000242638	3	3p12.3	RNA, 7SL, cytoplasmic 294, pseudogene	pseudo	RN7SL294P	RNA, 7SL, cytoplasmic 294, pseudogene	O	-	20201124	-
9606	106479330	RN7SL297P	-	-	HGNC:HGNC:46313|Ensembl:ENSG00000240183	2	2q13	RNA, 7SL, cytoplasmic 297, pseudogene	pseudo	RN7SL297P	RNA, 7SL, cytoplasmic 297, pseudogene	O	-	20201124	-
9606	106479331	RN7SL299P	-	-	HGNC:HGNC:46315|Ensembl:ENSG00000242794	1	1q42.2	RNA, 7SL, cytoplasmic 299, pseudogene	pseudo	RN7SL299P	RNA, 7SL, cytoplasmic 299, pseudogene	O	-	20201124	-
9606	106479332	RN7SL302P	-	-	HGNC:HGNC:46318|Ensembl:ENSG00000241246	9	9q33.3	RNA, 7SL, cytoplasmic 302, pseudogene	pseudo	RN7SL302P	RNA, 7SL, cytoplasmic 302, pseudogene	O	-	20201124	-
9606	106479333	RN7SL304P	-	-	HGNC:HGNC:46320|Ensembl:ENSG00000242688	1	1p36.13	RNA, 7SL, cytoplasmic 304, pseudogene	pseudo	RN7SL304P	RNA, 7SL, cytoplasmic 304, pseudogene	O	-	20201124	-
9606	106479334	RN7SL305P	-	-	HGNC:HGNC:46321|Ensembl:ENSG00000240647	22	22q12.3	RNA, 7SL, cytoplasmic 305, pseudogene	pseudo	RN7SL305P	RNA, 7SL, cytoplasmic 305, pseudogene	O	-	20201124	-
9606	106479335	RN7SL308P	-	-	HGNC:HGNC:46324|Ensembl:ENSG00000243951	8	8q21.13	RNA, 7SL, cytoplasmic 308, pseudogene	pseudo	RN7SL308P	RNA, 7SL, cytoplasmic 308, pseudogene	O	-	20201124	-
9606	106479336	RN7SL310P	-	-	HGNC:HGNC:46326|Ensembl:ENSG00000240663	18	18q21.1	RNA, 7SL, cytoplasmic 310, pseudogene	pseudo	RN7SL310P	RNA, 7SL, cytoplasmic 310, pseudogene	O	-	20201124	-
9606	106479337	RN7SL316P	-	-	HGNC:HGNC:46332|Ensembl:ENSG00000241631	17	17q11.2	RNA, 7SL, cytoplasmic 316, pseudogene	pseudo	RN7SL316P	RNA, 7SL, cytoplasmic 316, pseudogene	O	-	20201124	-
9606	106479338	RN7SL317P	-	-	HGNC:HGNC:46333|Ensembl:ENSG00000242668	19	19q13.42	RNA, 7SL, cytoplasmic 317, pseudogene	pseudo	RN7SL317P	RNA, 7SL, cytoplasmic 317, pseudogene	O	-	20201124	-
9606	106479339	RN7SL319P	-	-	HGNC:HGNC:46335|Ensembl:ENSG00000241807	15	15q24.2	RNA, 7SL, cytoplasmic 319, pseudogene	pseudo	RN7SL319P	RNA, 7SL, cytoplasmic 319, pseudogene	O	-	20201124	-
9606	106479340	RN7SL322P	-	-	HGNC:HGNC:46338|Ensembl:ENSG00000276588	19	19q13.33	RNA, 7SL, cytoplasmic 322, pseudogene	pseudo	RN7SL322P	RNA, 7SL, cytoplasmic 322, pseudogene	O	-	20201124	-
9606	106479341	RN7SL323P	-	-	HGNC:HGNC:46339|Ensembl:ENSG00000241997	8	8q12.1	RNA, 7SL, cytoplasmic 323, pseudogene	pseudo	RN7SL323P	RNA, 7SL, cytoplasmic 323, pseudogene	O	-	20201124	-
9606	106479342	RN7SL326P	-	-	HGNC:HGNC:46342|Ensembl:ENSG00000264582	1	1p34.2	RNA, 7SL, cytoplasmic 326, pseudogene	pseudo	RN7SL326P	RNA, 7SL, cytoplasmic 326, pseudogene	O	-	20201124	-
9606	106479343	RN7SL329P	-	-	HGNC:HGNC:46345|Ensembl:ENSG00000242170	8	8q24.13	RNA, 7SL, cytoplasmic 329, pseudogene	pseudo	RN7SL329P	RNA, 7SL, cytoplasmic 329, pseudogene	O	-	20201124	-
9606	106479344	RN7SL331P	-	-	HGNC:HGNC:46347|Ensembl:ENSG00000278422	15	15q25.2	RNA, 7SL, cytoplasmic 331, pseudogene	pseudo	RN7SL331P	RNA, 7SL, cytoplasmic 331, pseudogene	O	-	20201124	-
9606	106479345	RN7SL332P	-	-	HGNC:HGNC:46348|Ensembl:ENSG00000242989	6	6p23	RNA, 7SL, cytoplasmic 332, pseudogene	pseudo	RN7SL332P	RNA, 7SL, cytoplasmic 332, pseudogene	O	-	20201124	-
9606	106479346	RN7SL336P	-	-	HGNC:HGNC:46352|Ensembl:ENSG00000264017	6	6q15	RNA, 7SL, cytoplasmic 336, pseudogene	pseudo	RN7SL336P	RNA, 7SL, cytoplasmic 336, pseudogene	O	-	20201124	-
9606	106479347	RN7SL338P	-	-	HGNC:HGNC:46354|Ensembl:ENSG00000241568	9	9p13.3	RNA, 7SL, cytoplasmic 338, pseudogene	pseudo	RN7SL338P	RNA, 7SL, cytoplasmic 338, pseudogene	O	-	20201124	-
9606	106479348	RN7SL339P	-	-	HGNC:HGNC:46355|Ensembl:ENSG00000265740	5	5q35.1	RNA, 7SL, cytoplasmic 339, pseudogene	pseudo	RN7SL339P	RNA, 7SL, cytoplasmic 339, pseudogene	O	-	20201124	-
9606	106479349	RN7SL342P	-	-	HGNC:HGNC:46358|Ensembl:ENSG00000239398	18	18q21.32	RNA, 7SL, cytoplasmic 342, pseudogene	pseudo	RN7SL342P	RNA, 7SL, cytoplasmic 342, pseudogene	O	-	20201124	-
9606	106479350	RN7SL346P	-	-	HGNC:HGNC:46362|Ensembl:ENSG00000240470	15	15q26.1	RNA, 7SL, cytoplasmic 346, pseudogene	pseudo	RN7SL346P	RNA, 7SL, cytoplasmic 346, pseudogene	O	-	20201124	-
9606	106479351	RN7SL351P	-	-	HGNC:HGNC:46367|Ensembl:ENSG00000240098	11	11q24.2	RNA, 7SL, cytoplasmic 351, pseudogene	pseudo	RN7SL351P	RNA, 7SL, cytoplasmic 351, pseudogene	O	-	20201124	-
9606	106479352	RN7SL352P	-	-	HGNC:HGNC:46368|Ensembl:ENSG00000243439	6	6p25.3	RNA, 7SL, cytoplasmic 352, pseudogene	pseudo	RN7SL352P	RNA, 7SL, cytoplasmic 352, pseudogene	O	-	20201124	-
9606	106479353	RN7SL356P	-	-	HGNC:HGNC:46372|Ensembl:ENSG00000266553	14	14q24.3	RNA, 7SL, cytoplasmic 356, pseudogene	pseudo	RN7SL356P	RNA, 7SL, cytoplasmic 356, pseudogene	O	-	20201124	-
9606	106479354	RN7SL359P	-	-	HGNC:HGNC:46375|Ensembl:ENSG00000244384	2	2q37.1	RNA, 7SL, cytoplasmic 359, pseudogene	pseudo	RN7SL359P	RNA, 7SL, cytoplasmic 359, pseudogene	O	-	20201124	-
9606	106479355	RN7SL361P	-	-	HGNC:HGNC:46377|Ensembl:ENSG00000242158	2	2p16.1	RNA, 7SL, cytoplasmic 361, pseudogene	pseudo	RN7SL361P	RNA, 7SL, cytoplasmic 361, pseudogene	O	-	20201124	-
9606	106479356	RN7SL364P	-	-	HGNC:HGNC:46380|Ensembl:ENSG00000243560	19	19q13.32	RNA, 7SL, cytoplasmic 364, pseudogene	pseudo	RN7SL364P	RNA, 7SL, cytoplasmic 364, pseudogene	O	-	20201124	-
9606	106479357	RN7SL368P	-	-	HGNC:HGNC:46384|Ensembl:ENSG00000239948	19	19q13.31	RNA, 7SL, cytoplasmic 368, pseudogene	pseudo	RN7SL368P	RNA, 7SL, cytoplasmic 368, pseudogene	O	-	20201124	-
9606	106479358	RN7SL372P	-	-	HGNC:HGNC:46388|Ensembl:ENSG00000242565	1	1q21.3	RNA, 7SL, cytoplasmic 372, pseudogene	pseudo	RN7SL372P	RNA, 7SL, cytoplasmic 372, pseudogene	O	-	20201124	-
9606	106479359	RN7SL375P	-	-	HGNC:HGNC:46391|Ensembl:ENSG00000265745	13	13q21.2	RNA, 7SL, cytoplasmic 375, pseudogene	pseudo	RN7SL375P	RNA, 7SL, cytoplasmic 375, pseudogene	O	-	20201124	-
9606	106479360	RN7SL377P	-	-	HGNC:HGNC:46393|Ensembl:ENSG00000266569	7	7q11.23	RNA, 7SL, cytoplasmic 377, pseudogene	pseudo	RN7SL377P	RNA, 7SL, cytoplasmic 377, pseudogene	O	-	20201124	-
9606	106479361	RN7SL380P	-	-	HGNC:HGNC:46396|Ensembl:ENSG00000244532	12	12p13.31	RNA, 7SL, cytoplasmic 380, pseudogene	pseudo	RN7SL380P	RNA, 7SL, cytoplasmic 380, pseudogene	O	-	20201124	-
9606	106479362	RN7SL381P	-	-	HGNC:HGNC:46397|Ensembl:ENSG00000263968	16	16q24.1	RNA, 7SL, cytoplasmic 381, pseudogene	pseudo	RN7SL381P	RNA, 7SL, cytoplasmic 381, pseudogene	O	-	20201124	-
9606	106479363	RN7SL383P	-	-	HGNC:HGNC:46399|Ensembl:ENSG00000263556	5	5p12	RNA, 7SL, cytoplasmic 383, pseudogene	pseudo	RN7SL383P	RNA, 7SL, cytoplasmic 383, pseudogene	O	-	20201124	-
9606	106479364	RN7SL386P	-	-	HGNC:HGNC:46402|Ensembl:ENSG00000273610	1	1p36.12	RNA, 7SL, cytoplasmic 386, pseudogene	pseudo	RN7SL386P	RNA, 7SL, cytoplasmic 386, pseudogene	O	-	20201124	-
9606	106479365	RN7SL388P	-	-	HGNC:HGNC:46404|Ensembl:ENSG00000239577	X	Xq13.1	RNA, 7SL, cytoplasmic 388, pseudogene	pseudo	RN7SL388P	RNA, 7SL, cytoplasmic 388, pseudogene	O	-	20201124	-
9606	106479366	RN7SL390P	-	-	HGNC:HGNC:46406|Ensembl:ENSG00000241785	12	12q13.13	RNA, 7SL, cytoplasmic 390, pseudogene	pseudo	RN7SL390P	RNA, 7SL, cytoplasmic 390, pseudogene	O	-	20201124	-
9606	106479367	RN7SL394P	-	-	HGNC:HGNC:46410|Ensembl:ENSG00000239942	10	10q21.3	RNA, 7SL, cytoplasmic 394, pseudogene	pseudo	RN7SL394P	RNA, 7SL, cytoplasmic 394, pseudogene	O	-	20201124	-
9606	106479368	RN7SL396P	-	-	HGNC:HGNC:46412	8	8q24.12	RNA, 7SL, cytoplasmic 396, pseudogene	pseudo	RN7SL396P	RNA, 7SL, cytoplasmic 396, pseudogene	O	-	20201124	-
9606	106479369	RN7SL397P	-	-	HGNC:HGNC:46413|Ensembl:ENSG00000244139	3	3q13.33	RNA, 7SL, cytoplasmic 397, pseudogene	pseudo	RN7SL397P	RNA, 7SL, cytoplasmic 397, pseudogene	O	-	20201124	-
9606	106479370	RN7SL399P	-	-	HGNC:HGNC:46415|Ensembl:ENSG00000239542	17	17q21.2	RNA, 7SL, cytoplasmic 399, pseudogene	pseudo	RN7SL399P	RNA, 7SL, cytoplasmic 399, pseudogene	O	-	20201124	-
9606	106479371	RN7SL402P	-	-	HGNC:HGNC:46418|Ensembl:ENSG00000243968	19	19q13.12	RNA, 7SL, cytoplasmic 402, pseudogene	pseudo	RN7SL402P	RNA, 7SL, cytoplasmic 402, pseudogene	O	-	20201124	-
9606	106479372	RN7SL404P	-	-	HGNC:HGNC:46420|Ensembl:ENSG00000264840	17	17q24.1	RNA, 7SL, cytoplasmic 404, pseudogene	pseudo	RN7SL404P	RNA, 7SL, cytoplasmic 404, pseudogene	O	-	20201124	-
9606	106479373	RN7SL405P	-	-	HGNC:HGNC:46421|Ensembl:ENSG00000264540	17	17q21.31	RNA, 7SL, cytoplasmic 405, pseudogene	pseudo	RN7SL405P	RNA, 7SL, cytoplasmic 405, pseudogene	O	-	20201124	-
9606	106479374	RN7SL413P	-	-	HGNC:HGNC:46429|Ensembl:ENSG00000242893	13	13q14.3	RNA, 7SL, cytoplasmic 413, pseudogene	pseudo	RN7SL413P	RNA, 7SL, cytoplasmic 413, pseudogene	O	-	20201124	-
9606	106479375	RN7SL415P	-	-	HGNC:HGNC:46431|Ensembl:ENSG00000240961	6	6q15	RNA, 7SL, cytoplasmic 415, pseudogene	pseudo	RN7SL415P	RNA, 7SL, cytoplasmic 415, pseudogene	O	-	20201124	-
9606	106479376	RN7SL419P	-	-	HGNC:HGNC:46435|Ensembl:ENSG00000243883	4	4q31.3	RNA, 7SL, cytoplasmic 419, pseudogene	pseudo	RN7SL419P	RNA, 7SL, cytoplasmic 419, pseudogene	O	-	20201124	-
9606	106479377	RN7SL420P	-	-	HGNC:HGNC:46436|Ensembl:ENSG00000239984	1	1p13.1	RNA, 7SL, cytoplasmic 420, pseudogene	pseudo	RN7SL420P	RNA, 7SL, cytoplasmic 420, pseudogene	O	-	20201124	-
9606	106479378	RN7SL423P	-	-	HGNC:HGNC:46439|Ensembl:ENSG00000244372	2	2q24.2	RNA, 7SL, cytoplasmic 423, pseudogene	pseudo	RN7SL423P	RNA, 7SL, cytoplasmic 423, pseudogene	O	-	20201124	-
9606	106479379	RN7SL428P	-	-	HGNC:HGNC:46444|Ensembl:ENSG00000277582	15	15q25.3	RNA, 7SL, cytoplasmic 428, pseudogene	pseudo	RN7SL428P	RNA, 7SL, cytoplasmic 428, pseudogene	O	-	20201124	-
9606	106479380	RN7SL429P	-	-	HGNC:HGNC:46445|Ensembl:ENSG00000278604	15	15q24.1	RNA, 7SL, cytoplasmic 429, pseudogene	pseudo	RN7SL429P	RNA, 7SL, cytoplasmic 429, pseudogene	O	-	20201124	-
9606	106479381	RN7SL435P	-	-	HGNC:HGNC:46451|Ensembl:ENSG00000263944	11	11q12.1	RNA, 7SL, cytoplasmic 435, pseudogene	pseudo	RN7SL435P	RNA, 7SL, cytoplasmic 435, pseudogene	O	-	20201124	-
9606	106479382	RN7SL438P	-	-	HGNC:HGNC:46454	15	15q23	RNA, 7SL, cytoplasmic 438, pseudogene	pseudo	RN7SL438P	RNA, 7SL, cytoplasmic 438, pseudogene	O	-	20201124	-
9606	106479383	RN7SL441P	-	-	HGNC:HGNC:46457|Ensembl:ENSG00000241413	12	12q24.11	RNA, 7SL, cytoplasmic 441, pseudogene	pseudo	RN7SL441P	RNA, 7SL, cytoplasmic 441, pseudogene	O	-	20201124	-
9606	106479384	RN7SL444P	-	-	HGNC:HGNC:46460|Ensembl:ENSG00000265753	1	1q21.3	RNA, 7SL, cytoplasmic 444, pseudogene	pseudo	RN7SL444P	RNA, 7SL, cytoplasmic 444, pseudogene	O	-	20201124	-
9606	106479385	RN7SL446P	-	-	HGNC:HGNC:46462|Ensembl:ENSG00000244544	4	4q31.3	RNA, 7SL, cytoplasmic 446, pseudogene	pseudo	RN7SL446P	RNA, 7SL, cytoplasmic 446, pseudogene	O	-	20201124	-
9606	106479386	RN7SL447P	-	-	HGNC:HGNC:46463|Ensembl:ENSG00000243991	3	3q29	RNA, 7SL, cytoplasmic 447, pseudogene	pseudo	RN7SL447P	RNA, 7SL, cytoplasmic 447, pseudogene	O	-	20201124	-
9606	106479387	RN7SL452P	-	-	HGNC:HGNC:46468|Ensembl:ENSG00000243103	14	14q22.1	RNA, 7SL, cytoplasmic 452, pseudogene	pseudo	RN7SL452P	RNA, 7SL, cytoplasmic 452, pseudogene	O	-	20201124	-
9606	106479388	RN7SL454P	-	-	HGNC:HGNC:46470|Ensembl:ENSG00000243426	17	17q25.3	RNA, 7SL, cytoplasmic 454, pseudogene	pseudo	RN7SL454P	RNA, 7SL, cytoplasmic 454, pseudogene	O	-	20201124	-
9606	106479389	RN7SL455P	-	-	HGNC:HGNC:46471|Ensembl:ENSG00000264047	2	2p21	RNA, 7SL, cytoplasmic 455, pseudogene	pseudo	RN7SL455P	RNA, 7SL, cytoplasmic 455, pseudogene	O	-	20201124	-
9606	106479390	RN7SL459P	-	-	HGNC:HGNC:46475|Ensembl:ENSG00000240993	12	12p12.3	RNA, 7SL, cytoplasmic 459, pseudogene	pseudo	RN7SL459P	RNA, 7SL, cytoplasmic 459, pseudogene	O	-	20201124	-
9606	106479391	RN7SL462P	-	-	HGNC:HGNC:46478|Ensembl:ENSG00000276522	9	9q12	RNA, 7SL, cytoplasmic 462, pseudogene	pseudo	RN7SL462P	RNA, 7SL, cytoplasmic 462, pseudogene	O	-	20201124	-
9606	106479392	RN7SL465P	-	-	HGNC:HGNC:46481|Ensembl:ENSG00000244297	6	6p21.2	RNA, 7SL, cytoplasmic 465, pseudogene	pseudo	RN7SL465P	RNA, 7SL, cytoplasmic 465, pseudogene	O	-	20201124	-
9606	106479393	RN7SL466P	-	-	HGNC:HGNC:46482|Ensembl:ENSG00000241347	1	1q23.3	RNA, 7SL, cytoplasmic 466, pseudogene	pseudo	RN7SL466P	RNA, 7SL, cytoplasmic 466, pseudogene	O	-	20201124	-
9606	106479394	RN7SL470P	-	-	HGNC:HGNC:46486|Ensembl:ENSG00000263669	2	2p13.3	RNA, 7SL, cytoplasmic 470, pseudogene	pseudo	RN7SL470P	RNA, 7SL, cytoplasmic 470, pseudogene	O	-	20201124	-
9606	106479395	RN7SL472P	-	-	HGNC:HGNC:46488|Ensembl:ENSG00000240457	14	14q32.31	RNA, 7SL, cytoplasmic 472, pseudogene	pseudo	RN7SL472P	RNA, 7SL, cytoplasmic 472, pseudogene	O	-	20201124	-
9606	106479396	RN7SL473P	-	-	HGNC:HGNC:46489|Ensembl:ENSG00000277452	1	1q21.2	RNA, 7SL, cytoplasmic 473, pseudogene	pseudo	RN7SL473P	RNA, 7SL, cytoplasmic 473, pseudogene	O	-	20201124	-
9606	106479397	RN7SL477P	-	-	HGNC:HGNC:46493|Ensembl:ENSG00000239367	19	19p13.3	RNA, 7SL, cytoplasmic 477, pseudogene	pseudo	RN7SL477P	RNA, 7SL, cytoplasmic 477, pseudogene	O	-	20201124	-
9606	106479398	RN7SL479P	-	-	HGNC:HGNC:46495|Ensembl:ENSG00000239560	1	1p34.1	RNA, 7SL, cytoplasmic 479, pseudogene	pseudo	RN7SL479P	RNA, 7SL, cytoplasmic 479, pseudogene	O	-	20201124	-
9606	106479399	RN7SL483P	-	-	HGNC:HGNC:46499|Ensembl:ENSG00000244091	12	12q22	RNA, 7SL, cytoplasmic 483, pseudogene	pseudo	RN7SL483P	RNA, 7SL, cytoplasmic 483, pseudogene	O	-	20201124	-
9606	106479400	RN7SL484P	-	-	HGNC:HGNC:46500|Ensembl:ENSG00000241588	15	15q26.3	RNA, 7SL, cytoplasmic 484, pseudogene	pseudo	RN7SL484P	RNA, 7SL, cytoplasmic 484, pseudogene	O	-	20201124	-
9606	106479401	RN7SL488P	-	-	HGNC:HGNC:46504|Ensembl:ENSG00000264271	1	1p31.3	RNA, 7SL, cytoplasmic 488, pseudogene	pseudo	RN7SL488P	RNA, 7SL, cytoplasmic 488, pseudogene	O	-	20201124	-
9606	106479402	RN7SL492P	-	-	HGNC:HGNC:46508|Ensembl:ENSG00000240545	4	4q12	RNA, 7SL, cytoplasmic 492, pseudogene	pseudo	RN7SL492P	RNA, 7SL, cytoplasmic 492, pseudogene	O	-	20201124	-
9606	106479403	RN7SL493P	-	-	HGNC:HGNC:46509|Ensembl:ENSG00000266439	16	16p13.2	RNA, 7SL, cytoplasmic 493, pseudogene	pseudo	RN7SL493P	RNA, 7SL, cytoplasmic 493, pseudogene	O	-	20201124	-
9606	106479404	RN7SL495P	-	-	HGNC:HGNC:46511|Ensembl:ENSG00000277515	15	15q11.2	RNA, 7SL, cytoplasmic 495, pseudogene	pseudo	RN7SL495P	RNA, 7SL, cytoplasmic 495, pseudogene	O	-	20201124	-
9606	106479405	RN7SL498P	-	-	HGNC:HGNC:46514|Ensembl:ENSG00000263755	20	20p12.3	RNA, 7SL, cytoplasmic 498, pseudogene	pseudo	RN7SL498P	RNA, 7SL, cytoplasmic 498, pseudogene	O	-	20201124	-
9606	106479406	RN7SL500P	-	-	HGNC:HGNC:46516	22	22q13.33	RNA, 7SL, cytoplasmic 500, pseudogene	pseudo	RN7SL500P	RNA, 7SL, cytoplasmic 500, pseudogene	O	-	20201124	-
9606	106479407	RN7SL502P	-	-	HGNC:HGNC:46518|Ensembl:ENSG00000240733	6	6p21.31	RNA, 7SL, cytoplasmic 502, pseudogene	pseudo	RN7SL502P	RNA, 7SL, cytoplasmic 502, pseudogene	O	-	20201124	-
9606	106479408	RN7SL507P	-	-	HGNC:HGNC:46523|Ensembl:ENSG00000239702	17	17q21.31	RNA, 7SL, cytoplasmic 507, pseudogene	pseudo	RN7SL507P	RNA, 7SL, cytoplasmic 507, pseudogene	O	-	20201124	-
9606	106479409	RN7SL509P	-	-	HGNC:HGNC:46525|Ensembl:ENSG00000263479	6	6q16.1	RNA, 7SL, cytoplasmic 509, pseudogene	pseudo	RN7SL509P	RNA, 7SL, cytoplasmic 509, pseudogene	O	-	20201124	-
9606	106479410	RN7SL510P	-	-	HGNC:HGNC:46526|Ensembl:ENSG00000266308	15	15q24.2	RNA, 7SL, cytoplasmic 510, pseudogene	pseudo	RN7SL510P	RNA, 7SL, cytoplasmic 510, pseudogene	O	-	20201124	-
9606	106479411	RN7SL516P	-	-	HGNC:HGNC:46532|Ensembl:ENSG00000242699	2	2p23.2	RNA, 7SL, cytoplasmic 516, pseudogene	pseudo	RN7SL516P	RNA, 7SL, cytoplasmic 516, pseudogene	O	-	20201124	-
9606	106479412	RN7SL519P	-	-	HGNC:HGNC:46535|Ensembl:ENSG00000243075	12	12q13.12	RNA, 7SL, cytoplasmic 519, pseudogene	pseudo	RN7SL519P	RNA, 7SL, cytoplasmic 519, pseudogene	O	-	20201124	-
9606	106479413	RN7SL521P	-	-	HGNC:HGNC:46537|Ensembl:ENSG00000240877	7	7q36.1	RNA, 7SL, cytoplasmic 521, pseudogene	pseudo	RN7SL521P	RNA, 7SL, cytoplasmic 521, pseudogene	O	-	20201124	-
9606	106479414	RN7SL523P	-	-	HGNC:HGNC:46539|Ensembl:ENSG00000243976	14	14q32.2	RNA, 7SL, cytoplasmic 523, pseudogene	pseudo	RN7SL523P	RNA, 7SL, cytoplasmic 523, pseudogene	O	-	20201124	-
9606	106479415	RN7SL526P	-	-	HGNC:HGNC:46542|Ensembl:ENSG00000243642	19	19q13.43	RNA, 7SL, cytoplasmic 526, pseudogene	pseudo	RN7SL526P	RNA, 7SL, cytoplasmic 526, pseudogene	O	-	20201124	-
9606	106479416	RN7SL531P	-	-	HGNC:HGNC:46547|Ensembl:ENSG00000264071	2	2p21	RNA, 7SL, cytoplasmic 531, pseudogene	pseudo	RN7SL531P	RNA, 7SL, cytoplasmic 531, pseudogene	O	-	20201124	-
9606	106479417	RN7SL535P	-	-	HGNC:HGNC:46551|Ensembl:ENSG00000239419	7	7q34	RNA, 7SL, cytoplasmic 535, pseudogene	pseudo	RN7SL535P	RNA, 7SL, cytoplasmic 535, pseudogene	O	-	20201124	-
9606	106479418	RN7SL539P	-	-	HGNC:HGNC:46555|Ensembl:ENSG00000274076	15	15q13.3	RNA, 7SL, cytoplasmic 539, pseudogene	pseudo	RN7SL539P	RNA, 7SL, cytoplasmic 539, pseudogene	O	-	20201124	-
9606	106479419	RN7SL542P	-	-	HGNC:HGNC:46558|Ensembl:ENSG00000243633	7	7p15.3	RNA, 7SL, cytoplasmic 542, pseudogene	pseudo	RN7SL542P	RNA, 7SL, cytoplasmic 542, pseudogene	O	-	20201124	-
9606	106479420	RN7SL546P	-	-	HGNC:HGNC:46562|Ensembl:ENSG00000239224	14	14q32.31	RNA, 7SL, cytoplasmic 546, pseudogene	pseudo	RN7SL546P	RNA, 7SL, cytoplasmic 546, pseudogene	O	-	20201124	-
9606	106479421	RN7SL547P	-	-	HGNC:HGNC:46563|Ensembl:ENSG00000240584	20	20p12.3	RNA, 7SL, cytoplasmic 547, pseudogene	pseudo	RN7SL547P	RNA, 7SL, cytoplasmic 547, pseudogene	O	-	20201124	-
9606	106479422	RN7SL551P	-	-	HGNC:HGNC:46567|Ensembl:ENSG00000243856	18	18q22.3	RNA, 7SL, cytoplasmic 551, pseudogene	pseudo	RN7SL551P	RNA, 7SL, cytoplasmic 551, pseudogene	O	-	20201124	-
9606	106479423	RN7SL554P	-	-	HGNC:HGNC:46570|Ensembl:ENSG00000240936	6	6p25.1	RNA, 7SL, cytoplasmic 554, pseudogene	pseudo	RN7SL554P	RNA, 7SL, cytoplasmic 554, pseudogene	O	-	20201124	-
9606	106479424	RN7SL555P	-	-	HGNC:HGNC:46571|Ensembl:ENSG00000263905	20	20p13	RNA, 7SL, cytoplasmic 555, pseudogene	pseudo	RN7SL555P	RNA, 7SL, cytoplasmic 555, pseudogene	O	-	20201124	-
9606	106479425	RN7SL557P	-	-	HGNC:HGNC:46573|Ensembl:ENSG00000266166	16	16p12.1	RNA, 7SL, cytoplasmic 557, pseudogene	pseudo	RN7SL557P	RNA, 7SL, cytoplasmic 557, pseudogene	O	-	20201124	-
9606	106479426	RN7SL560P	-	-	HGNC:HGNC:46576|Ensembl:ENSG00000264438	9	9q34.11	RNA, 7SL, cytoplasmic 560, pseudogene	pseudo	RN7SL560P	RNA, 7SL, cytoplasmic 560, pseudogene	O	-	20201124	-
9606	106479427	RN7SL563P	-	-	HGNC:HGNC:46579|Ensembl:ENSG00000239211	8	8q22.3	RNA, 7SL, cytoplasmic 563, pseudogene	pseudo	RN7SL563P	RNA, 7SL, cytoplasmic 563, pseudogene	O	-	20201124	-
9606	106479428	RN7SL564P	-	-	HGNC:HGNC:46580|Ensembl:ENSG00000240606	6	6q22.31	RNA, 7SL, cytoplasmic 564, pseudogene	pseudo	RN7SL564P	RNA, 7SL, cytoplasmic 564, pseudogene	O	-	20201124	-
9606	106479429	RN7SL568P	-	-	HGNC:HGNC:46584|Ensembl:ENSG00000239703	15	15q21.3	RNA, 7SL, cytoplasmic 568, pseudogene	pseudo	RN7SL568P	RNA, 7SL, cytoplasmic 568, pseudogene	O	-	20201124	-
9606	106479430	RN7SL570P	-	-	HGNC:HGNC:46586|Ensembl:ENSG00000241174	9	9q21.12	RNA, 7SL, cytoplasmic 570, pseudogene	pseudo	RN7SL570P	RNA, 7SL, cytoplasmic 570, pseudogene	O	-	20201124	-
9606	106479431	RN7SL571P	-	-	HGNC:HGNC:46587|Ensembl:ENSG00000243274	13	13q22.2	RNA, 7SL, cytoplasmic 571, pseudogene	pseudo	RN7SL571P	RNA, 7SL, cytoplasmic 571, pseudogene	O	-	20201124	-
9606	106479432	RN7SL575P	-	-	HGNC:HGNC:46591|Ensembl:ENSG00000277591	2	2q11.1	RNA, 7SL, cytoplasmic 575, pseudogene	pseudo	RN7SL575P	RNA, 7SL, cytoplasmic 575, pseudogene	O	-	20201124	-
9606	106479433	RN7SL578P	-	-	HGNC:HGNC:46594|Ensembl:ENSG00000239228	X	Xp22.33	RNA, 7SL, cytoplasmic 578, pseudogene	pseudo	RN7SL578P	RNA, 7SL, cytoplasmic 578, pseudogene	O	-	20201124	-
9606	106479434	RN7SL581P	-	-	HGNC:HGNC:46597|Ensembl:ENSG00000242657	X	Xq13.1	RNA, 7SL, cytoplasmic 581, pseudogene	pseudo	RN7SL581P	RNA, 7SL, cytoplasmic 581, pseudogene	O	-	20201124	-
9606	106479435	RN7SL582P	-	-	HGNC:HGNC:46598|Ensembl:ENSG00000241156	3	3q13.31	RNA, 7SL, cytoplasmic 582, pseudogene	pseudo	RN7SL582P	RNA, 7SL, cytoplasmic 582, pseudogene	O	-	20201124	-
9606	106479436	RN7SL585P	-	-	HGNC:HGNC:46601|Ensembl:ENSG00000274168	13	13q32.1	RNA, 7SL, cytoplasmic 585, pseudogene	pseudo	RN7SL585P	RNA, 7SL, cytoplasmic 585, pseudogene	O	-	20201124	-
9606	106479437	RN7SL587P	-	-	HGNC:HGNC:46603|Ensembl:ENSG00000240233	14	14q24.3	RNA, 7SL, cytoplasmic 587, pseudogene	pseudo	RN7SL587P	RNA, 7SL, cytoplasmic 587, pseudogene	O	-	20201124	-
9606	106479438	RN7SL589P	-	-	HGNC:HGNC:46605|Ensembl:ENSG00000239247	4	4p16.3	RNA, 7SL, cytoplasmic 589, pseudogene	pseudo	RN7SL589P	RNA, 7SL, cytoplasmic 589, pseudogene	O	-	20201124	-
9606	106479439	RN7SL594P	-	-	HGNC:HGNC:46610|Ensembl:ENSG00000242236	20	20p11.21	RNA, 7SL, cytoplasmic 594, pseudogene	pseudo	RN7SL594P	RNA, 7SL, cytoplasmic 594, pseudogene	O	-	20201124	-
9606	106479440	RN7SL597P	-	-	HGNC:HGNC:46613|Ensembl:ENSG00000244264	13	13q14.11	RNA, 7SL, cytoplasmic 597, pseudogene	pseudo	RN7SL597P	RNA, 7SL, cytoplasmic 597, pseudogene	O	-	20201124	-
9606	106479441	RN7SL602P	-	-	HGNC:HGNC:46618|Ensembl:ENSG00000264352	2	2p22.3	RNA, 7SL, cytoplasmic 602, pseudogene	pseudo	RN7SL602P	RNA, 7SL, cytoplasmic 602, pseudogene	O	-	20201124	-
9606	106479442	RN7SL604P	-	-	HGNC:HGNC:46620|Ensembl:ENSG00000244236	2	2p13.3	RNA, 7SL, cytoplasmic 604, pseudogene	pseudo	RN7SL604P	RNA, 7SL, cytoplasmic 604, pseudogene	O	-	20201124	-
9606	106479443	RN7SL606P	-	-	HGNC:HGNC:46622|Ensembl:ENSG00000239932	17	17q23.2	RNA, 7SL, cytoplasmic 606, pseudogene	pseudo	RN7SL606P	RNA, 7SL, cytoplasmic 606, pseudogene	O	-	20201124	-
9606	106479444	RN7SL610P	-	-	HGNC:HGNC:46626|Ensembl:ENSG00000243847	2	2p23.3	RNA, 7SL, cytoplasmic 610, pseudogene	pseudo	RN7SL610P	RNA, 7SL, cytoplasmic 610, pseudogene	O	-	20201124	-
9606	106479445	RN7SL612P	-	-	HGNC:HGNC:46628|Ensembl:ENSG00000266160	1	1q23.1	RNA, 7SL, cytoplasmic 612, pseudogene	pseudo	RN7SL612P	RNA, 7SL, cytoplasmic 612, pseudogene	O	-	20201124	-
9606	106479446	RN7SL615P	-	-	HGNC:HGNC:46631|Ensembl:ENSG00000263989	20	20q12	RNA, 7SL, cytoplasmic 615, pseudogene	pseudo	RN7SL615P	RNA, 7SL, cytoplasmic 615, pseudogene	O	-	20201124	-
9606	106479447	RN7SL618P	-	-	HGNC:HGNC:46634|Ensembl:ENSG00000241613	13	13q14.3	RNA, 7SL, cytoplasmic 618, pseudogene	pseudo	RN7SL618P	RNA, 7SL, cytoplasmic 618, pseudogene	O	-	20201124	-
9606	106479448	RN7SL620P	-	-	HGNC:HGNC:46636|Ensembl:ENSG00000276088	17	17p11.2	RNA, 7SL, cytoplasmic 620, pseudogene	pseudo	RN7SL620P	RNA, 7SL, cytoplasmic 620, pseudogene	O	-	20201124	-
9606	106479449	RN7SL621P	-	-	HGNC:HGNC:46637|Ensembl:ENSG00000240189	8	8p12	RNA, 7SL, cytoplasmic 621, pseudogene	pseudo	RN7SL621P	RNA, 7SL, cytoplasmic 621, pseudogene	O	-	20201124	-
9606	106479450	RN7SL625P	-	-	HGNC:HGNC:46641|Ensembl:ENSG00000274656	7	7q11.23	RNA, 7SL, cytoplasmic 625, pseudogene	pseudo	RN7SL625P	RNA, 7SL, cytoplasmic 625, pseudogene	O	-	20201124	-
9606	106479451	RN7SL628P	-	-	HGNC:HGNC:46644|Ensembl:ENSG00000277467	15	15q13.2	RNA, 7SL, cytoplasmic 628, pseudogene	pseudo	RN7SL628P	RNA, 7SL, cytoplasmic 628, pseudogene	O	-	20201124	-
9606	106479452	RN7SL629P	-	-	HGNC:HGNC:46645|Ensembl:ENSG00000241243	5	5q14.3	RNA, 7SL, cytoplasmic 629, pseudogene	pseudo	RN7SL629P	RNA, 7SL, cytoplasmic 629, pseudogene	O	-	20201124	-
9606	106479453	RN7SL633P	-	-	HGNC:HGNC:46649|Ensembl:ENSG00000240186	22	22q12.2	RNA, 7SL, cytoplasmic 633, pseudogene	pseudo	RN7SL633P	RNA, 7SL, cytoplasmic 633, pseudogene	O	-	20201124	-
9606	106479454	RN7SL635P	-	-	HGNC:HGNC:46651|Ensembl:ENSG00000243029	2	2p14	RNA, 7SL, cytoplasmic 635, pseudogene	pseudo	RN7SL635P	RNA, 7SL, cytoplasmic 635, pseudogene	O	-	20201124	-
9606	106479455	RN7SL638P	-	-	HGNC:HGNC:46654|Ensembl:ENSG00000243702	20	20p11.23	RNA, 7SL, cytoplasmic 638, pseudogene	pseudo	RN7SL638P	RNA, 7SL, cytoplasmic 638, pseudogene	O	-	20201124	-
9606	106479456	RN7SL640P	-	-	HGNC:HGNC:46656|Ensembl:ENSG00000278825	9	9p12	RNA, 7SL, cytoplasmic 640, pseudogene	pseudo	RN7SL640P	RNA, 7SL, cytoplasmic 640, pseudogene	O	-	20201124	-
9606	106479457	RN7SL645P	-	-	HGNC:HGNC:46661|Ensembl:ENSG00000240863	16	16q21	RNA, 7SL, cytoplasmic 645, pseudogene	pseudo	RN7SL645P	RNA, 7SL, cytoplasmic 645, pseudogene	O	-	20201124	-
9606	106479458	RN7SL647P	-	-	HGNC:HGNC:46663|Ensembl:ENSG00000243957	3	3p12.3	RNA, 7SL, cytoplasmic 647, pseudogene	pseudo	RN7SL647P	RNA, 7SL, cytoplasmic 647, pseudogene	O	-	20201124	-
9606	106479459	RN7SL648P	-	-	HGNC:HGNC:46664|Ensembl:ENSG00000265727	X	Xq13.2	RNA, 7SL, cytoplasmic 648, pseudogene	pseudo	RN7SL648P	RNA, 7SL, cytoplasmic 648, pseudogene	O	-	20201124	-
9606	106479460	RN7SL652P	-	-	HGNC:HGNC:46668|Ensembl:ENSG00000265559	11	11p11.2	RNA, 7SL, cytoplasmic 652, pseudogene	pseudo	RN7SL652P	RNA, 7SL, cytoplasmic 652, pseudogene	O	-	20201124	-
9606	106479461	RN7SL654P	-	-	HGNC:HGNC:46670|Ensembl:ENSG00000244568	1	1q25.3	RNA, 7SL, cytoplasmic 654, pseudogene	pseudo	RN7SL654P	RNA, 7SL, cytoplasmic 654, pseudogene	O	-	20201124	-
9606	106479462	RN7SL659P	-	-	HGNC:HGNC:46675|Ensembl:ENSG00000244104	9	9q31.2	RNA, 7SL, cytoplasmic 659, pseudogene	pseudo	RN7SL659P	RNA, 7SL, cytoplasmic 659, pseudogene	O	-	20201124	-
9606	106479463	RN7SL660P	-	-	HGNC:HGNC:46676|Ensembl:ENSG00000278746	14	14q12	RNA, 7SL, cytoplasmic 660, pseudogene	pseudo	RN7SL660P	RNA, 7SL, cytoplasmic 660, pseudogene	O	-	20201124	-
9606	106479464	RN7SL664P	-	-	HGNC:HGNC:46680|Ensembl:ENSG00000265078	3	3p21.31	RNA, 7SL, cytoplasmic 664, pseudogene	pseudo	RN7SL664P	RNA, 7SL, cytoplasmic 664, pseudogene	O	-	20201124	-
9606	106479465	RN7SL667P	-	-	HGNC:HGNC:46683	X	Xq28	RNA, 7SL, cytoplasmic 667, pseudogene	pseudo	RN7SL667P	RNA, 7SL, cytoplasmic 667, pseudogene	O	-	20201124	-
9606	106479466	RN7SL668P	-	-	HGNC:HGNC:46684|Ensembl:ENSG00000239690	1	1q42.3	RNA, 7SL, cytoplasmic 668, pseudogene	pseudo	RN7SL668P	RNA, 7SL, cytoplasmic 668, pseudogene	O	-	20201124	-
9606	106479467	RN7SL671P	-	-	HGNC:HGNC:46687	4	4p16.3	RNA, 7SL, cytoplasmic 671, pseudogene	pseudo	RN7SL671P	RNA, 7SL, cytoplasmic 671, pseudogene	O	-	20201124	-
9606	106479468	RN7SL674P	-	-	HGNC:HGNC:46690	2	2p25.1	RNA, 7SL, cytoplasmic 674, pseudogene	pseudo	RN7SL674P	RNA, 7SL, cytoplasmic 674, pseudogene	O	-	20201124	-
9606	106479469	RN7SL676P	-	-	HGNC:HGNC:46692	12	12q13.2	RNA, 7SL, cytoplasmic 676, pseudogene	pseudo	RN7SL676P	RNA, 7SL, cytoplasmic 676, pseudogene	O	-	20201124	-
9606	106479470	RN7SL677P	-	-	HGNC:HGNC:46693|Ensembl:ENSG00000242863	15	15q26.2	RNA, 7SL, cytoplasmic 677, pseudogene	pseudo	RN7SL677P	RNA, 7SL, cytoplasmic 677, pseudogene	O	-	20201124	-
9606	106479471	RN7SL681P	-	-	HGNC:HGNC:46697|Ensembl:ENSG00000240966	4	4q22.1	RNA, 7SL, cytoplasmic 681, pseudogene	pseudo	RN7SL681P	RNA, 7SL, cytoplasmic 681, pseudogene	O	-	20201124	-
9606	106479472	RN7SL684P	-	-	HGNC:HGNC:46700|Ensembl:ENSG00000243959	5	5q35.2	RNA, 7SL, cytoplasmic 684, pseudogene	pseudo	RN7SL684P	RNA, 7SL, cytoplasmic 684, pseudogene	O	-	20201124	-
9606	106479473	RN7SL685P	-	-	HGNC:HGNC:46701|Ensembl:ENSG00000242315	8	8q22.3	RNA, 7SL, cytoplasmic 685, pseudogene	pseudo	RN7SL685P	RNA, 7SL, cytoplasmic 685, pseudogene	O	-	20201124	-
9606	106479474	RN7SL688P	-	-	HGNC:HGNC:46704|Ensembl:ENSG00000239726	11	11q23.3	RNA, 7SL, cytoplasmic 688, pseudogene	pseudo	RN7SL688P	RNA, 7SL, cytoplasmic 688, pseudogene	O	-	20201124	-
9606	106479475	RN7SL690P	-	-	HGNC:HGNC:46706|Ensembl:ENSG00000264879	20	20p11.23	RNA, 7SL, cytoplasmic 690, pseudogene	pseudo	RN7SL690P	RNA, 7SL, cytoplasmic 690, pseudogene	O	-	20201124	-
9606	106479476	RN7SL692P	-	-	HGNC:HGNC:46708|Ensembl:ENSG00000239710	1	1p22.1	RNA, 7SL, cytoplasmic 692, pseudogene	pseudo	RN7SL692P	RNA, 7SL, cytoplasmic 692, pseudogene	O	-	20201124	-
9606	106479477	RN7SL693P	-	-	HGNC:HGNC:46709|Ensembl:ENSG00000265272	19	19q13.43	RNA, 7SL, cytoplasmic 693, pseudogene	pseudo	RN7SL693P	RNA, 7SL, cytoplasmic 693, pseudogene	O	-	20201124	-
9606	106479478	RN7SL700P	-	-	HGNC:HGNC:46716|Ensembl:ENSG00000244521	13	13q14.2	RNA, 7SL, cytoplasmic 700, pseudogene	pseudo	RN7SL700P	RNA, 7SL, cytoplasmic 700, pseudogene	O	-	20201124	-
9606	106479479	RN7SL703P	-	-	HGNC:HGNC:46719|Ensembl:ENSG00000266317	3	3q26.33	RNA, 7SL, cytoplasmic 703, pseudogene	pseudo	RN7SL703P	RNA, 7SL, cytoplasmic 703, pseudogene	O	-	20201124	-
9606	106479480	RN7SL706P	-	-	HGNC:HGNC:46722|Ensembl:ENSG00000244677	14	14q24.1	RNA, 7SL, cytoplasmic 706, pseudogene	pseudo	RN7SL706P	RNA, 7SL, cytoplasmic 706, pseudogene	O	-	20201124	-
9606	106479481	RN7SL708P	-	-	HGNC:HGNC:46724|Ensembl:ENSG00000265675	19	19q13.33	RNA, 7SL, cytoplasmic 708, pseudogene	pseudo	RN7SL708P	RNA, 7SL, cytoplasmic 708, pseudogene	O	-	20201124	-
9606	106479482	RN7SL711P	-	-	HGNC:HGNC:46727|Ensembl:ENSG00000276047	5	5q23.2	RNA, 7SL, cytoplasmic 711, pseudogene	pseudo	RN7SL711P	RNA, 7SL, cytoplasmic 711, pseudogene	O	-	20201124	-
9606	106479483	RN7SL715P	-	-	HGNC:HGNC:46731|Ensembl:ENSG00000272096	3	3q25.31	RNA, 7SL, cytoplasmic 715, pseudogene	pseudo	RN7SL715P	RNA, 7SL, cytoplasmic 715, pseudogene	O	-	20201124	-
9606	106479484	RN7SL716P	-	-	HGNC:HGNC:46732|Ensembl:ENSG00000263558	17	17q22	RNA, 7SL, cytoplasmic 716, pseudogene	pseudo	RN7SL716P	RNA, 7SL, cytoplasmic 716, pseudogene	O	-	20201124	-
9606	106479485	RN7SL718P	-	-	HGNC:HGNC:46734|Ensembl:ENSG00000264423	19	19q13.2	RNA, 7SL, cytoplasmic 718, pseudogene	pseudo	RN7SL718P	RNA, 7SL, cytoplasmic 718, pseudogene	O	-	20201124	-
9606	106479486	RN7SL722P	-	-	HGNC:HGNC:46738|Ensembl:ENSG00000273940	9	9q13	RNA, 7SL, cytoplasmic 722, pseudogene	pseudo	RN7SL722P	RNA, 7SL, cytoplasmic 722, pseudogene	O	-	20201124	-
9606	106479487	RN7SL724P	-	-	HGNC:HGNC:46740|Ensembl:ENSG00000244692	3	3q23	RNA, 7SL, cytoplasmic 724, pseudogene	pseudo	RN7SL724P	RNA, 7SL, cytoplasmic 724, pseudogene	O	-	20201124	-
9606	106479488	RN7SL726P	-	-	HGNC:HGNC:46742|Ensembl:ENSG00000272232	9	9q21.12	RNA, 7SL, cytoplasmic 726, pseudogene	pseudo	RN7SL726P	RNA, 7SL, cytoplasmic 726, pseudogene	O	-	20201124	-
9606	106479489	RN7SL733P	-	-	HGNC:HGNC:46749|Ensembl:ENSG00000273946	10	10q23.2	RNA, 7SL, cytoplasmic 733, pseudogene	pseudo	RN7SL733P	RNA, 7SL, cytoplasmic 733, pseudogene	O	-	20201124	-
9606	106479490	RN7SL734P	-	-	HGNC:HGNC:46750|Ensembl:ENSG00000243420	12	12q21.2	RNA, 7SL, cytoplasmic 734, pseudogene	pseudo	RN7SL734P	RNA, 7SL, cytoplasmic 734, pseudogene	O	-	20201124	-
9606	106479491	RN7SL740P	-	-	HGNC:HGNC:46756|Ensembl:ENSG00000244294	21	21q22.11	RNA, 7SL, cytoplasmic 740, pseudogene	pseudo	RN7SL740P	RNA, 7SL, cytoplasmic 740, pseudogene	O	-	20201124	-
9606	106479492	RN7SL743P	-	-	HGNC:HGNC:46759|Ensembl:ENSG00000243954	16	16p13.2	RNA, 7SL, cytoplasmic 743, pseudogene	pseudo	RN7SL743P	RNA, 7SL, cytoplasmic 743, pseudogene	O	-	20201124	-
9606	106479493	RN7SL744P	-	-	HGNC:HGNC:46760|Ensembl:ENSG00000264028	12	12q13.13	RNA, 7SL, cytoplasmic 744, pseudogene	pseudo	RN7SL744P	RNA, 7SL, cytoplasmic 744, pseudogene	O	-	20201124	-
9606	106479494	RN7SL749P	-	-	HGNC:HGNC:46765|Ensembl:ENSG00000242853	10	10q26.11	RNA, 7SL, cytoplasmic 749, pseudogene	pseudo	RN7SL749P	RNA, 7SL, cytoplasmic 749, pseudogene	O	-	20201124	-
9606	106479495	RN7SL751P	-	-	HGNC:HGNC:46767|Ensembl:ENSG00000240964	3	3p12.3	RNA, 7SL, cytoplasmic 751, pseudogene	pseudo	RN7SL751P	RNA, 7SL, cytoplasmic 751, pseudogene	O	-	20201124	-
9606	106479496	RN7SL753P	-	-	HGNC:HGNC:46769|Ensembl:ENSG00000264275	2	2q33.1	RNA, 7SL, cytoplasmic 753, pseudogene	pseudo	RN7SL753P	RNA, 7SL, cytoplasmic 753, pseudogene	O	-	20201124	-
9606	106479497	RN7SL754P	-	-	HGNC:HGNC:46770|Ensembl:ENSG00000239822	10	10p15.3	RNA, 7SL, cytoplasmic 754, pseudogene	pseudo	RN7SL754P	RNA, 7SL, cytoplasmic 754, pseudogene	O	-	20201124	-
9606	106479498	RN7SL759P	-	-	HGNC:HGNC:46775|Ensembl:ENSG00000278497	15	15q11.2	RNA, 7SL, cytoplasmic 759, pseudogene	pseudo	RN7SL759P	RNA, 7SL, cytoplasmic 759, pseudogene	O	-	20201124	-
9606	106479499	RN7SL761P	-	-	HGNC:HGNC:46777|Ensembl:ENSG00000243671	13	13q21.33	RNA, 7SL, cytoplasmic 761, pseudogene	pseudo	RN7SL761P	RNA, 7SL, cytoplasmic 761, pseudogene	O	-	20201124	-
9606	106479500	RN7SL762P	-	-	HGNC:HGNC:46778|Ensembl:ENSG00000244308	3	3q13.33	RNA, 7SL, cytoplasmic 762, pseudogene	pseudo	RN7SL762P	RNA, 7SL, cytoplasmic 762, pseudogene	O	-	20201124	-
9606	106479501	RN7SL766P	-	-	HGNC:HGNC:46782|Ensembl:ENSG00000244197	13	13q12.11	RNA, 7SL, cytoplasmic 766, pseudogene	pseudo	RN7SL766P	RNA, 7SL, cytoplasmic 766, pseudogene	O	-	20201124	-
9606	106479502	RN7SL769P	-	-	HGNC:HGNC:46785|Ensembl:ENSG00000276956	12	12q24.11	RNA, 7SL, cytoplasmic 769, pseudogene	pseudo	RN7SL769P	RNA, 7SL, cytoplasmic 769, pseudogene	O	-	20201124	-
9606	106479503	RN7SL776P	-	-	HGNC:HGNC:46792|Ensembl:ENSG00000240772	4	4q32.3	RNA, 7SL, cytoplasmic 776, pseudogene	pseudo	RN7SL776P	RNA, 7SL, cytoplasmic 776, pseudogene	O	-	20201124	-
9606	106479504	RN7SL778P	-	-	HGNC:HGNC:46794|Ensembl:ENSG00000272412	11	11q24.3	RNA, 7SL, cytoplasmic 778, pseudogene	pseudo	RN7SL778P	RNA, 7SL, cytoplasmic 778, pseudogene	O	-	20201124	-
9606	106479505	RN7SL783P	-	-	HGNC:HGNC:46799|Ensembl:ENSG00000265885	13	13q34	RNA, 7SL, cytoplasmic 783, pseudogene	pseudo	RN7SL783P	RNA, 7SL, cytoplasmic 783, pseudogene	O	-	20201124	-
9606	106479506	RN7SL786P	-	-	HGNC:HGNC:46802|Ensembl:ENSG00000263993	11	11q13.5	RNA, 7SL, cytoplasmic 786, pseudogene	pseudo	RN7SL786P	RNA, 7SL, cytoplasmic 786, pseudogene	O	-	20201124	-
9606	106479507	RN7SL787P	-	-	HGNC:HGNC:46803|Ensembl:ENSG00000274098	9	9q21.11	RNA, 7SL, cytoplasmic 787, pseudogene	pseudo	RN7SL787P	RNA, 7SL, cytoplasmic 787, pseudogene	O	-	20201124	-
9606	106479508	RN7SL789P	-	-	HGNC:HGNC:46805|Ensembl:ENSG00000242436	19	19q13.11	RNA, 7SL, cytoplasmic 789, pseudogene	pseudo	RN7SL789P	RNA, 7SL, cytoplasmic 789, pseudogene	O	-	20201124	-
9606	106479509	RN7SL792P	-	-	HGNC:HGNC:46808|Ensembl:ENSG00000239888	17	17p12	RNA, 7SL, cytoplasmic 792, pseudogene	pseudo	RN7SL792P	RNA, 7SL, cytoplasmic 792, pseudogene	O	-	20201124	-
9606	106479510	RN7SL794P	-	-	HGNC:HGNC:46810|Ensembl:ENSG00000240235	9	9q22.33	RNA, 7SL, cytoplasmic 794, pseudogene	pseudo	RN7SL794P	RNA, 7SL, cytoplasmic 794, pseudogene	O	-	20201124	-
9606	106479511	RN7SL795P	-	-	HGNC:HGNC:46811|Ensembl:ENSG00000239748	18	18q22.2	RNA, 7SL, cytoplasmic 795, pseudogene	pseudo	RN7SL795P	RNA, 7SL, cytoplasmic 795, pseudogene	O	-	20201124	-
9606	106479512	RN7SL800P	-	-	HGNC:HGNC:46816|Ensembl:ENSG00000242398	17	17q23.2	RNA, 7SL, cytoplasmic 800, pseudogene	pseudo	RN7SL800P	RNA, 7SL, cytoplasmic 800, pseudogene	O	-	20201124	-
9606	106479513	RN7SL802P	-	-	HGNC:HGNC:46818|Ensembl:ENSG00000277506	5	5q21.1	RNA, 7SL, cytoplasmic 802, pseudogene	pseudo	RN7SL802P	RNA, 7SL, cytoplasmic 802, pseudogene	O	-	20201124	-
9606	106479514	RN7SL803P	-	-	HGNC:HGNC:46819|Ensembl:ENSG00000272197	5	5q33.2	RNA, 7SL, cytoplasmic 803, pseudogene	pseudo	RN7SL803P	RNA, 7SL, cytoplasmic 803, pseudogene	O	-	20201124	-
9606	106479515	RN7SL806P	-	-	HGNC:HGNC:46822|Ensembl:ENSG00000242719	8	8p11.21	RNA, 7SL, cytoplasmic 806, pseudogene	pseudo	RN7SL806P	RNA, 7SL, cytoplasmic 806, pseudogene	O	-	20201124	-
9606	106479516	RN7SL809P	-	-	HGNC:HGNC:46825|Ensembl:ENSG00000241217	12	12q13.3	RNA, 7SL, cytoplasmic 809, pseudogene	pseudo	RN7SL809P	RNA, 7SL, cytoplasmic 809, pseudogene	O	-	20201124	-
9606	106479517	RN7SL811P	-	-	HGNC:HGNC:46827|Ensembl:ENSG00000265439	6	6p21.1	RNA, 7SL, cytoplasmic 811, pseudogene	pseudo	RN7SL811P	RNA, 7SL, cytoplasmic 811, pseudogene	O	-	20201124	-
9606	106479518	RN7SL812P	-	-	HGNC:HGNC:46828|Ensembl:ENSG00000242876	22	22q11.21	RNA, 7SL, cytoplasmic 812, pseudogene	pseudo	RN7SL812P	RNA, 7SL, cytoplasmic 812, pseudogene	O	-	20201124	-
9606	106479519	RN7SL815P	-	-	HGNC:HGNC:46831|Ensembl:ENSG00000243359	3	3q13.31	RNA, 7SL, cytoplasmic 815, pseudogene	pseudo	RN7SL815P	RNA, 7SL, cytoplasmic 815, pseudogene	O	-	20201124	-
9606	106479520	RN7SL818P	-	-	HGNC:HGNC:46834|Ensembl:ENSG00000274234	Y	Yq11.23	RNA, 7SL, cytoplasmic 818, pseudogene	pseudo	RN7SL818P	RNA, 7SL, cytoplasmic 818, pseudogene	O	-	20201124	-
9606	106479521	RN7SL822P	-	-	HGNC:HGNC:46838|Ensembl:ENSG00000239545	4	4q12	RNA, 7SL, cytoplasmic 822, pseudogene	pseudo	RN7SL822P	RNA, 7SL, cytoplasmic 822, pseudogene	O	-	20201124	-
9606	106479522	RN7SL823P	-	-	HGNC:HGNC:46839|Ensembl:ENSG00000263595	19	19p13.11	RNA, 7SL, cytoplasmic 823, pseudogene	pseudo	RN7SL823P	RNA, 7SL, cytoplasmic 823, pseudogene	O	-	20201124	-
9606	106479523	RN7SL826P	-	-	HGNC:HGNC:46842|Ensembl:ENSG00000240151	8	8q24.11	RNA, 7SL, cytoplasmic 826, pseudogene	pseudo	RN7SL826P	RNA, 7SL, cytoplasmic 826, pseudogene	O	-	20201124	-
9606	106479524	RN7SL832P	-	-	HGNC:HGNC:46848|Ensembl:ENSG00000243819	2	2p25.1	RNA, 7SL, cytoplasmic 832, pseudogene	pseudo	RN7SL832P	RNA, 7SL, cytoplasmic 832, pseudogene	O	-	20201124	-
9606	106479525	RN7SL833P	-	-	HGNC:HGNC:46849|Ensembl:ENSG00000244080	19	19p13.2	RNA, 7SL, cytoplasmic 833, pseudogene	pseudo	RN7SL833P	RNA, 7SL, cytoplasmic 833, pseudogene	O	-	20201124	-
9606	106479526	RN7SL835P	-	-	HGNC:HGNC:46851|Ensembl:ENSG00000264250	19	19p13.11	RNA, 7SL, cytoplasmic 835, pseudogene	pseudo	RN7SL835P	RNA, 7SL, cytoplasmic 835, pseudogene	O	-	20201124	-
9606	106479527	RN7SL838P	-	-	HGNC:HGNC:46854|Ensembl:ENSG00000243562	11	11p15.5	RNA, 7SL, cytoplasmic 838, pseudogene	pseudo	RN7SL838P	RNA, 7SL, cytoplasmic 838, pseudogene	O	-	20201124	-
9606	106479528	RN7SL840P	-	-	HGNC:HGNC:46856|Ensembl:ENSG00000272536	10	10q22.1	RNA, 7SL, cytoplasmic 840, pseudogene	pseudo	RN7SL840P	RNA, 7SL, cytoplasmic 840, pseudogene	O	-	20201124	-
9606	106479529	RN7SL842P	-	-	HGNC:HGNC:46858|Ensembl:ENSG00000243066	19	19p13.12	RNA, 7SL, cytoplasmic 842, pseudogene	pseudo	RN7SL842P	RNA, 7SL, cytoplasmic 842, pseudogene	O	-	20201124	-
9606	106479530	RN7SL846P	-	-	HGNC:HGNC:46862|Ensembl:ENSG00000242818	10	10q26.11	RNA, 7SL, cytoplasmic 846, pseudogene	pseudo	RN7SL846P	RNA, 7SL, cytoplasmic 846, pseudogene	O	-	20201124	-
9606	106479531	RN7SL849P	-	-	HGNC:HGNC:46865|Ensembl:ENSG00000243115	9	9p23	RNA, 7SL, cytoplasmic 849, pseudogene	pseudo	RN7SL849P	RNA, 7SL, cytoplasmic 849, pseudogene	O	-	20201124	-
9606	106479532	RN7SL850P	-	-	HGNC:HGNC:46866|Ensembl:ENSG00000263955	16	16p13.3	RNA, 7SL, cytoplasmic 850, pseudogene	pseudo	RN7SL850P	RNA, 7SL, cytoplasmic 850, pseudogene	O	-	20201124	-
9606	106479533	RN7SL856P	-	-	HGNC:HGNC:46872|Ensembl:ENSG00000276653	2	2p23.3	RNA, 7SL, cytoplasmic 856, pseudogene	pseudo	RN7SL856P	RNA, 7SL, cytoplasmic 856, pseudogene	O	tmp_locus_48	20201124	-
9606	106479534	RN7SL861P	-	-	HGNC:HGNC:46877|Ensembl:ENSG00000243173	1	1q23.3	RNA, 7SL, cytoplasmic 861, pseudogene	pseudo	RN7SL861P	RNA, 7SL, cytoplasmic 861, pseudogene	O	-	20201124	-
9606	106479535	RN7SL862P	-	-	HGNC:HGNC:46878|Ensembl:ENSG00000242651	18	18p11.22	RNA, 7SL, cytoplasmic 862, pseudogene	pseudo	RN7SL862P	RNA, 7SL, cytoplasmic 862, pseudogene	O	-	20201124	-
9606	106479536	RN7SL864P	-	-	HGNC:HGNC:46880|Ensembl:ENSG00000239923	20	20p12.1	RNA, 7SL, cytoplasmic 864, pseudogene	pseudo	RN7SL864P	RNA, 7SL, cytoplasmic 864, pseudogene	O	-	20201124	-
9606	106479537	RN7SL868P	-	-	HGNC:HGNC:46884|Ensembl:ENSG00000242928	5	5q32	RNA, 7SL, cytoplasmic 868, pseudogene	pseudo	RN7SL868P	RNA, 7SL, cytoplasmic 868, pseudogene	O	-	20201124	-
9606	106479538	VTRNA2-2P	-	-	HGNC:HGNC:46889|Ensembl:ENSG00000251900	2	2p14	vault RNA 2-2, pseudogene	pseudo	VTRNA2-2P	vault RNA 2-2, pseudogene	O	-	20201124	-
9606	106479539	RNU4ATAC4P	-	-	HGNC:HGNC:46890|Ensembl:ENSG00000252116	1	1p31.3	RNA, U4atac small nuclear 4, pseudogene	pseudo	RNU4ATAC4P	RNA, U4atac small nuclear 4, pseudogene	O	-	20201124	-
9606	106479540	RNU4ATAC6P	-	-	HGNC:HGNC:46892|Ensembl:ENSG00000252401	10	10p12.1	RNA, U4atac small nuclear 6, pseudogene	pseudo	RNU4ATAC6P	RNA, U4atac small nuclear 6, pseudogene	O	-	20201124	-
9606	106479541	RNU4ATAC9P	-	-	HGNC:HGNC:46895|Ensembl:ENSG00000252955	4	4q13.3	RNA, U4atac small nuclear 9, pseudogene	pseudo	RNU4ATAC9P	RNA, U4atac small nuclear 9, pseudogene	O	-	20201124	-
9606	106479542	RNU4ATAC10P	-	-	HGNC:HGNC:46896|Ensembl:ENSG00000252776	11	11q24.1	RNA, U4atac small nuclear 10, pseudogene	pseudo	RNU4ATAC10P	RNA, U4atac small nuclear 10, pseudogene	O	-	20201124	-
9606	106479543	RNU4ATAC13P	-	-	HGNC:HGNC:46899|Ensembl:ENSG00000251741	5	5q22.2	RNA, U4atac small nuclear 13, pseudogene	pseudo	RNU4ATAC13P	RNA, U4atac small nuclear 13, pseudogene	O	-	20201124	-
9606	106479544	RNU4ATAC15P	-	-	HGNC:HGNC:46901|Ensembl:ENSG00000252224	9	9p21.1	RNA, U4atac small nuclear 15, pseudogene	pseudo	RNU4ATAC15P	RNA, U4atac small nuclear 15, pseudogene	O	-	20201124	-
9606	106479545	RNU6ATAC6P	-	-	HGNC:HGNC:46905|Ensembl:ENSG00000221059	3	3p11.1	RNA, U6atac small nuclear 6, pseudogene	pseudo	RNU6ATAC6P	RNA, U6atac small nuclear 6, pseudogene	O	-	20201124	-
9606	106479546	RNU6ATAC7P	-	-	HGNC:HGNC:46906|Ensembl:ENSG00000221038	17	17q11.2	RNA, U6atac small nuclear 7, pseudogene	pseudo	RNU6ATAC7P	RNA, U6atac small nuclear 7, pseudogene	O	-	20201124	-
9606	106479547	RNU6ATAC9P	-	-	HGNC:HGNC:46908|Ensembl:ENSG00000252019	14	14q22.2	RNA, U6atac small nuclear 9, pseudogene	pseudo	RNU6ATAC9P	RNA, U6atac small nuclear 9, pseudogene	O	-	20201124	-
9606	106479548	RNU6ATAC12P	-	-	HGNC:HGNC:46911|Ensembl:ENSG00000252351	11	11q25	RNA, U6atac small nuclear 12, pseudogene	pseudo	RNU6ATAC12P	RNA, U6atac small nuclear 12, pseudogene	O	-	20201124	-
9606	106479549	RNU6ATAC13P	-	-	HGNC:HGNC:46912|Ensembl:ENSG00000251961	4	4q33	RNA, U6atac small nuclear 13, pseudogene	pseudo	RNU6ATAC13P	RNA, U6atac small nuclear 13, pseudogene	O	-	20201124	-
9606	106479550	RNU6ATAC16P	-	-	HGNC:HGNC:46915|Ensembl:ENSG00000221518	3	3p21.1	RNA, U6atac small nuclear 16, pseudogene	pseudo	RNU6ATAC16P	RNA, U6atac small nuclear 16, pseudogene	O	-	20201124	-
9606	106479551	RNU6ATAC18P	-	-	HGNC:HGNC:46917|Ensembl:ENSG00000221340	1	1p36.21	RNA, U6atac small nuclear 18, pseudogene	pseudo	RNU6ATAC18P	RNA, U6atac small nuclear 18, pseudogene	O	-	20201124	-
9606	106479552	RNU6ATAC21P	-	-	HGNC:HGNC:46920|Ensembl:ENSG00000221583	6	6p24.3	RNA, U6atac small nuclear 21, pseudogene	pseudo	RNU6ATAC21P	RNA, U6atac small nuclear 21, pseudogene	O	-	20201124	-
9606	106479553	RNU6ATAC22P	-	-	HGNC:HGNC:46921|Ensembl:ENSG00000252603	22	22q13.2	RNA, U6atac small nuclear 22, pseudogene	pseudo	RNU6ATAC22P	RNA, U6atac small nuclear 22, pseudogene	O	-	20201124	-
9606	106479554	RNU6ATAC24P	-	-	HGNC:HGNC:46923|Ensembl:ENSG00000252620	3	3q29	RNA, U6atac small nuclear 24, pseudogene	pseudo	RNU6ATAC24P	RNA, U6atac small nuclear 24, pseudogene	O	-	20201124	-
9606	106479555	RNU6ATAC28P	-	-	HGNC:HGNC:46927|Ensembl:ENSG00000238561	14	14q31.2	RNA, U6atac small nuclear 28, pseudogene	pseudo	RNU6ATAC28P	RNA, U6atac small nuclear 28, pseudogene	O	-	20201124	-
9606	106479556	RNU6ATAC32P	-	-	HGNC:HGNC:46931|Ensembl:ENSG00000251835	8	8q11.23	RNA, U6atac small nuclear 32, pseudogene	pseudo	RNU6ATAC32P	RNA, U6atac small nuclear 32, pseudogene	O	-	20201124	-
9606	106479557	RNU6ATAC34P	-	-	HGNC:HGNC:46933|Ensembl:ENSG00000221806	20	20p11.23	RNA, U6atac small nuclear 34, pseudogene	pseudo	RNU6ATAC34P	RNA, U6atac small nuclear 34, pseudogene	O	-	20201124	-
9606	106479558	RNU6ATAC37P	-	-	HGNC:HGNC:46936|Ensembl:ENSG00000221255	2	2p25.1	RNA, U6atac small nuclear 37, pseudogene	pseudo	RNU6ATAC37P	RNA, U6atac small nuclear 37, pseudogene	O	-	20201124	-
9606	106479559	RNU6ATAC38P	-	-	HGNC:HGNC:46937|Ensembl:ENSG00000221046	20	20q13.12	RNA, U6atac small nuclear 38, pseudogene	pseudo	RNU6ATAC38P	RNA, U6atac small nuclear 38, pseudogene	O	-	20201124	-
9606	106479560	RNU6ATAC40P	-	-	HGNC:HGNC:46939|Ensembl:ENSG00000221507	7	7q35	RNA, U6atac small nuclear 40, pseudogene	pseudo	RNU6ATAC40P	RNA, U6atac small nuclear 40, pseudogene	O	-	20201124	-
9606	106479561	RNU11-2P	-	-	HGNC:HGNC:46942|Ensembl:ENSG00000252707	17	17p12	RNA, U11 small nuclear 2, pseudogene	pseudo	RNU11-2P	RNA, U11 small nuclear 2, pseudogene	O	-	20201124	-
9606	106479562	RNU11-3P	-	-	HGNC:HGNC:46943|Ensembl:ENSG00000212413	10	10q24.33	RNA, U11 small nuclear 3, pseudogene	pseudo	RNU11-3P	RNA, U11 small nuclear 3, pseudogene	O	-	20201124	-
9606	106479563	RNU11-5P	-	-	HGNC:HGNC:46945|Ensembl:ENSG00000212518	14	14q12	RNA, U11 small nuclear 5, pseudogene	pseudo	RNU11-5P	RNA, U11 small nuclear 5, pseudogene	O	-	20201124	-
9606	106479564	RNU4-12P	-	-	HGNC:HGNC:46948|Ensembl:ENSG00000202103	6	6q14.3	RNA, U4 small nuclear 12, pseudogene	pseudo	RNU4-12P	RNA, U4 small nuclear 12, pseudogene	O	-	20201124	-
9606	106479565	RNU4-15P	-	-	HGNC:HGNC:46951|Ensembl:ENSG00000199483	9	9q21.32	RNA, U4 small nuclear 15, pseudogene	pseudo	RNU4-15P	RNA, U4 small nuclear 15, pseudogene	O	-	20201124	-
9606	106479566	RNU4-16P	-	-	HGNC:HGNC:46952|Ensembl:ENSG00000201607	7	7q21.3	RNA, U4 small nuclear 16, pseudogene	pseudo	RNU4-16P	RNA, U4 small nuclear 16, pseudogene	O	-	20201124	-
9606	106479567	RNU4-20P	-	-	HGNC:HGNC:46956|Ensembl:ENSG00000202471	12	12q14.1	RNA, U4 small nuclear 20, pseudogene	pseudo	RNU4-20P	RNA, U4 small nuclear 20, pseudogene	O	-	20201124	-
9606	106479568	RNU4-23P	-	-	HGNC:HGNC:46959|Ensembl:ENSG00000199709	11	11q24.1	RNA, U4 small nuclear 23, pseudogene	pseudo	RNU4-23P	RNA, U4 small nuclear 23, pseudogene	O	-	20201124	-
9606	106479569	RNU4-26P	-	-	HGNC:HGNC:46962|Ensembl:ENSG00000222202	9	9p21.3	RNA, U4 small nuclear 26, pseudogene	pseudo	RNU4-26P	RNA, U4 small nuclear 26, pseudogene	O	-	20201124	-
9606	106479570	RNU4-28P	-	-	HGNC:HGNC:46964|Ensembl:ENSG00000201609	1	1p36.13	RNA, U4 small nuclear 28, pseudogene	pseudo	RNU4-28P	RNA, U4 small nuclear 28, pseudogene	O	-	20201124	-
9606	106479571	RNU4-30P	-	-	HGNC:HGNC:46966|Ensembl:ENSG00000222177	16	16q22.1	RNA, U4 small nuclear 30, pseudogene	pseudo	RNU4-30P	RNA, U4 small nuclear 30, pseudogene	O	-	20201124	-
9606	106479572	RNU4-32P	-	-	HGNC:HGNC:46968|Ensembl:ENSG00000200274	12	12q24.11	RNA, U4 small nuclear 32, pseudogene	pseudo	RNU4-32P	RNA, U4 small nuclear 32, pseudogene	O	-	20201124	-
9606	106479573	RNU4-36P	-	-	HGNC:HGNC:46972|Ensembl:ENSG00000201164	16	16q22.1	RNA, U4 small nuclear 36, pseudogene	pseudo	RNU4-36P	RNA, U4 small nuclear 36, pseudogene	O	-	20201124	-
9606	106479574	RNU4-38P	-	-	HGNC:HGNC:46974|Ensembl:ENSG00000201342	3	3q26.2	RNA, U4 small nuclear 38, pseudogene	pseudo	RNU4-38P	RNA, U4 small nuclear 38, pseudogene	O	-	20201124	-
9606	106479575	RNU4-39P	-	-	HGNC:HGNC:46975|Ensembl:ENSG00000199325	11	11q13.2	RNA, U4 small nuclear 39, pseudogene	pseudo	RNU4-39P	RNA, U4 small nuclear 39, pseudogene	O	-	20201124	-
9606	106479576	RNU4-40P	-	-	HGNC:HGNC:46976|Ensembl:ENSG00000201221	20	20q11.23	RNA, U4 small nuclear 40, pseudogene	pseudo	RNU4-40P	RNA, U4 small nuclear 40, pseudogene	O	-	20201124	-
9606	106479577	RNU4-42P	-	-	HGNC:HGNC:46978|Ensembl:ENSG00000201608	1	1q23.2	RNA, U4 small nuclear 42, pseudogene	pseudo	RNU4-42P	RNA, U4 small nuclear 42, pseudogene	O	-	20201124	-
9606	106479578	RNU4-44P	-	-	HGNC:HGNC:46980|Ensembl:ENSG00000199920	X	Xq26.3	RNA, U4 small nuclear 44, pseudogene	pseudo	RNU4-44P	RNA, U4 small nuclear 44, pseudogene	O	-	20201124	-
9606	106479579	RNU4-47P	-	-	HGNC:HGNC:46983|Ensembl:ENSG00000222808	17	17q25.2	RNA, U4 small nuclear 47, pseudogene	pseudo	RNU4-47P	RNA, U4 small nuclear 47, pseudogene	O	-	20201124	-
9606	106479580	RNU4-48P	-	-	HGNC:HGNC:46984|Ensembl:ENSG00000202429	2	2q14.3	RNA, U4 small nuclear 48, pseudogene	pseudo	RNU4-48P	RNA, U4 small nuclear 48, pseudogene	O	-	20201124	-
9606	106479581	RNU4-51P	-	-	HGNC:HGNC:46987|Ensembl:ENSG00000201076	2	2p16.1	RNA, U4 small nuclear 51, pseudogene	pseudo	RNU4-51P	RNA, U4 small nuclear 51, pseudogene	O	-	20201124	-
9606	106479582	RNU4-53P	-	-	HGNC:HGNC:46989|Ensembl:ENSG00000222760	9	9p13.3	RNA, U4 small nuclear 53, pseudogene	pseudo	RNU4-53P	RNA, U4 small nuclear 53, pseudogene	O	-	20201124	-
9606	106479583	RNU4-54P	-	-	HGNC:HGNC:46990|Ensembl:ENSG00000252237	12	12p11.22	RNA, U4 small nuclear 54, pseudogene	pseudo	RNU4-54P	RNA, U4 small nuclear 54, pseudogene	O	-	20201124	-
9606	106479584	RNU4-57P	-	-	HGNC:HGNC:46993|Ensembl:ENSG00000251789	1	1q41	RNA, U4 small nuclear 57, pseudogene	pseudo	RNU4-57P	RNA, U4 small nuclear 57, pseudogene	O	-	20201124	-
9606	106479585	RNU4-60P	-	-	HGNC:HGNC:46996|Ensembl:ENSG00000253048	19	19q13.2	RNA, U4 small nuclear 60, pseudogene	pseudo	RNU4-60P	RNA, U4 small nuclear 60, pseudogene	O	-	20201124	-
9606	106479586	RNU4-62P	-	-	HGNC:HGNC:46998|Ensembl:ENSG00000222057	3	3q13.33	RNA, U4 small nuclear 62, pseudogene	pseudo	RNU4-62P	RNA, U4 small nuclear 62, pseudogene	O	-	20201124	-
9606	106479587	RNU4-63P	-	-	HGNC:HGNC:46999|Ensembl:ENSG00000223245	2	2p21	RNA, U4 small nuclear 63, pseudogene	pseudo	RNU4-63P	RNA, U4 small nuclear 63, pseudogene	O	-	20201124	-
9606	106479588	RNU4-66P	-	-	HGNC:HGNC:47002|Ensembl:ENSG00000202069	6	6q13	RNA, U4 small nuclear 66, pseudogene	pseudo	RNU4-66P	RNA, U4 small nuclear 66, pseudogene	O	-	20201124	-
9606	106479589	RNU4-68P	-	-	HGNC:HGNC:47004|Ensembl:ENSG00000201184	14	14q32.33	RNA, U4 small nuclear 68, pseudogene	pseudo	RNU4-68P	RNA, U4 small nuclear 68, pseudogene	O	-	20201124	-
9606	106479590	RNU4-69P	-	-	HGNC:HGNC:47005|Ensembl:ENSG00000222609	5	5q23.1	RNA, U4 small nuclear 69, pseudogene	pseudo	RNU4-69P	RNA, U4 small nuclear 69, pseudogene	O	-	20201124	-
9606	106479591	RNU4-72P	-	-	HGNC:HGNC:47008|Ensembl:ENSG00000222686	6	6q14.3	RNA, U4 small nuclear 72, pseudogene	pseudo	RNU4-72P	RNA, U4 small nuclear 72, pseudogene	O	-	20201124	-
9606	106479592	RNU4-74P	-	-	HGNC:HGNC:47010|Ensembl:ENSG00000223212	7	7q34	RNA, U4 small nuclear 74, pseudogene	pseudo	RNU4-74P	RNA, U4 small nuclear 74, pseudogene	O	-	20201124	-
9606	106479593	RNU4-75P	-	-	HGNC:HGNC:47011|Ensembl:ENSG00000201491	1	1p21.2	RNA, U4 small nuclear 75, pseudogene	pseudo	RNU4-75P	RNA, U4 small nuclear 75, pseudogene	O	-	20201124	-
9606	106479594	RNU4-78P	-	-	HGNC:HGNC:47014|Ensembl:ENSG00000222872	3	3p22.1	RNA, U4 small nuclear 78, pseudogene	pseudo	RNU4-78P	RNA, U4 small nuclear 78, pseudogene	O	-	20201124	-
9606	106479595	RNU4-81P	-	-	HGNC:HGNC:47017|Ensembl:ENSG00000200431	X	Xq13.1	RNA, U4 small nuclear 81, pseudogene	pseudo	RNU4-81P	RNA, U4 small nuclear 81, pseudogene	O	-	20201124	-
9606	106479596	RNU4-83P	-	-	HGNC:HGNC:47019|Ensembl:ENSG00000222795	8	8q22.3	RNA, U4 small nuclear 83, pseudogene	pseudo	RNU4-83P	RNA, U4 small nuclear 83, pseudogene	O	-	20201124	-
9606	106479597	RNU4-85P	-	-	HGNC:HGNC:47021|Ensembl:ENSG00000201545	3	3p24.3	RNA, U4 small nuclear 85, pseudogene	pseudo	RNU4-85P	RNA, U4 small nuclear 85, pseudogene	O	-	20201124	-
9606	106479598	RNU4-87P	-	-	HGNC:HGNC:47023|Ensembl:ENSG00000200974	4	4q32.3	RNA, U4 small nuclear 87, pseudogene	pseudo	RNU4-87P	RNA, U4 small nuclear 87, pseudogene	O	-	20201124	-
9606	106479599	RNU4-88P	-	-	HGNC:HGNC:47024|Ensembl:ENSG00000223152	1	1p31.3	RNA, U4 small nuclear 88, pseudogene	pseudo	RNU4-88P	RNA, U4 small nuclear 88, pseudogene	O	-	20201124	-
9606	106479600	RNU4-90P	-	-	HGNC:HGNC:47026|Ensembl:ENSG00000199643	5	5q14.3	RNA, U4 small nuclear 90, pseudogene	pseudo	RNU4-90P	RNA, U4 small nuclear 90, pseudogene	O	-	20201124	-
9606	106479601	RNU4-92P	-	-	HGNC:HGNC:47028|Ensembl:ENSG00000200653	14	14q31.3	RNA, U4 small nuclear 92, pseudogene	pseudo	RNU4-92P	RNA, U4 small nuclear 92, pseudogene	O	-	20201124	-
9606	106479602	RPPH1-3P	-	-	HGNC:HGNC:47030|Ensembl:ENSG00000252350	4	4q32.1	ribonuclease P RNA component H1, 3 pseudogene	pseudo	RPPH1-3P	ribonuclease P RNA component H1, 3 pseudogene	O	-	20201124	-
9606	106479603	RNU6-84P	-	-	HGNC:HGNC:47047|Ensembl:ENSG00000272445	6	6q14.1	RNA, U6 small nuclear 84, pseudogene	pseudo	RNU6-84P	RNA, U6 small nuclear 84, pseudogene	O	-	20201124	-
9606	106479604	RNU6-86P	-	-	HGNC:HGNC:47049|Ensembl:ENSG00000271923	9	9q22.1	RNA, U6 small nuclear 86, pseudogene	pseudo	RNU6-86P	RNA, U6 small nuclear 86, pseudogene	O	-	20201124	-
9606	106479605	RNU6-88P	-	-	HGNC:HGNC:47051|Ensembl:ENSG00000272507	10	10p14	RNA, U6 small nuclear 88, pseudogene	pseudo	RNU6-88P	RNA, U6 small nuclear 88, pseudogene	O	-	20201124	-
9606	106479606	RNU6-91P	-	-	HGNC:HGNC:47054|Ensembl:ENSG00000272439	14	14q32.2	RNA, U6 small nuclear 91, pseudogene	pseudo	RNU6-91P	RNA, U6 small nuclear 91, pseudogene	O	-	20201124	-
9606	106479607	RNU6-92P	-	-	HGNC:HGNC:47055|Ensembl:ENSG00000272393	7	7q33	RNA, U6 small nuclear 92, pseudogene	pseudo	RNU6-92P	RNA, U6 small nuclear 92, pseudogene	O	-	20201124	-
9606	106479608	RNU6-95P	-	-	HGNC:HGNC:47058|Ensembl:ENSG00000207428	4	4q13.2	RNA, U6 small nuclear 95, pseudogene	pseudo	RNU6-95P	RNA, U6 small nuclear 95, pseudogene	O	-	20201124	-
9606	106479609	RNU6-98P	-	-	HGNC:HGNC:47061|Ensembl:ENSG00000206900	X	Xq26.2	RNA, U6 small nuclear 98, pseudogene	pseudo	RNU6-98P	RNA, U6 small nuclear 98, pseudogene	O	-	20201124	-
9606	106479610	RNU6-99P	-	-	HGNC:HGNC:47062|Ensembl:ENSG00000201591	11	11p12	RNA, U6 small nuclear 99, pseudogene	pseudo	RNU6-99P	RNA, U6 small nuclear 99, pseudogene	O	-	20201124	-
9606	106479611	RNU6-101P	-	-	HGNC:HGNC:47064|Ensembl:ENSG00000222255	12	12q23.2	RNA, U6 small nuclear 101, pseudogene	pseudo	RNU6-101P	RNA, U6 small nuclear 101, pseudogene	O	-	20201124	-
9606	106479612	RNU6-104P	-	-	HGNC:HGNC:47067|Ensembl:ENSG00000238509	8	8p11.1	RNA, U6 small nuclear 104, pseudogene	pseudo	RNU6-104P	RNA, U6 small nuclear 104, pseudogene	O	-	20201124	-
9606	106479613	RNU6-106P	-	-	HGNC:HGNC:47069|Ensembl:ENSG00000207134	1	1q22	RNA, U6 small nuclear 106, pseudogene	pseudo	RNU6-106P	RNA, U6 small nuclear 106, pseudogene	O	-	20201124	-
9606	106479614	RNU6-107P	-	-	HGNC:HGNC:47070|Ensembl:ENSG00000252452	2	2q37.1	RNA, U6 small nuclear 107, pseudogene	pseudo	RNU6-107P	RNA, U6 small nuclear 107, pseudogene	O	-	20201124	-
9606	106479615	RNU6-110P	-	-	HGNC:HGNC:47073|Ensembl:ENSG00000207237	1	1p36.11	RNA, U6 small nuclear 110, pseudogene	pseudo	RNU6-110P	RNA, U6 small nuclear 110, pseudogene	O	-	20201124	-
9606	106479616	RNU6-113P	-	-	HGNC:HGNC:47076|Ensembl:ENSG00000252462	21	21q21.1	RNA, U6 small nuclear 113, pseudogene	pseudo	RNU6-113P	RNA, U6 small nuclear 113, pseudogene	O	-	20201124	-
9606	106479617	RNU6-115P	-	-	HGNC:HGNC:47078|Ensembl:ENSG00000201180	20	20p12.1	RNA, U6 small nuclear 115, pseudogene	pseudo	RNU6-115P	RNA, U6 small nuclear 115, pseudogene	O	-	20201124	-
9606	106479618	RNU6-118P	-	-	HGNC:HGNC:47081|Ensembl:ENSG00000252361	11	11q12.3	RNA, U6 small nuclear 118, pseudogene	pseudo	RNU6-118P	RNA, U6 small nuclear 118, pseudogene	O	-	20201124	-
9606	106479619	RNU6-120P	-	-	HGNC:HGNC:47083|Ensembl:ENSG00000251886	18	18q11.1	RNA, U6 small nuclear 120, pseudogene	pseudo	RNU6-120P	RNA, U6 small nuclear 120, pseudogene	O	-	20201124	-
9606	106479620	RNU6-123P	-	-	HGNC:HGNC:47086|Ensembl:ENSG00000251972	21	21q21.3	RNA, U6 small nuclear 123, pseudogene	pseudo	RNU6-123P	RNA, U6 small nuclear 123, pseudogene	O	-	20201124	-
9606	106479621	RNU6-125P	-	-	HGNC:HGNC:47088|Ensembl:ENSG00000207234	1	1p22.2	RNA, U6 small nuclear 125, pseudogene	pseudo	RNU6-125P	RNA, U6 small nuclear 125, pseudogene	O	-	20201124	-
9606	106479622	RNU6-126P	-	-	HGNC:HGNC:47089|Ensembl:ENSG00000252494	11	11q14.1	RNA, U6 small nuclear 126, pseudogene	pseudo	RNU6-126P	RNA, U6 small nuclear 126, pseudogene	O	-	20201124	-
9606	106479623	RNU6-129P	-	-	HGNC:HGNC:47092|Ensembl:ENSG00000212324	10	10q23.1	RNA, U6 small nuclear 129, pseudogene	pseudo	RNU6-129P	RNA, U6 small nuclear 129, pseudogene	O	-	20201124	-
9606	106479624	RNU6-131P	-	-	HGNC:HGNC:47094|Ensembl:ENSG00000212446	17	17q21.31	RNA, U6 small nuclear 131, pseudogene	pseudo	RNU6-131P	RNA, U6 small nuclear 131, pseudogene	O	-	20201124	-
9606	106479625	RNU6-135P	-	-	HGNC:HGNC:47098|Ensembl:ENSG00000252578	1	1p36.12	RNA, U6 small nuclear 135, pseudogene	pseudo	RNU6-135P	RNA, U6 small nuclear 135, pseudogene	O	-	20201124	-
9606	106479626	RNU6-136P	-	-	HGNC:HGNC:47099|Ensembl:ENSG00000207393	2	2q35	RNA, U6 small nuclear 136, pseudogene	pseudo	RNU6-136P	RNA, U6 small nuclear 136, pseudogene	O	-	20201124	-
9606	106479627	RNU6-138P	-	-	HGNC:HGNC:47101|Ensembl:ENSG00000251761	3	3p24.3	RNA, U6 small nuclear 138, pseudogene	pseudo	RNU6-138P	RNA, U6 small nuclear 138, pseudogene	O	-	20201124	-
9606	106479628	RNU6-142P	-	-	HGNC:HGNC:47105|Ensembl:ENSG00000206746	18	18q21.33	RNA, U6 small nuclear 142, pseudogene	pseudo	RNU6-142P	RNA, U6 small nuclear 142, pseudogene	O	-	20201124	-
9606	106479629	RNU6-143P	-	-	HGNC:HGNC:47106|Ensembl:ENSG00000252751	3	3q21.2	RNA, U6 small nuclear 143, pseudogene	pseudo	RNU6-143P	RNA, U6 small nuclear 143, pseudogene	O	-	20201124	-
9606	106479630	RNU6-145P	-	-	HGNC:HGNC:47108|Ensembl:ENSG00000207307	4	4q21.1	RNA, U6 small nuclear 145, pseudogene	pseudo	RNU6-145P	RNA, U6 small nuclear 145, pseudogene	O	-	20201124	-
9606	106479631	RNU6-148P	-	-	HGNC:HGNC:47111|Ensembl:ENSG00000252823	12	12q21.33	RNA, U6 small nuclear 148, pseudogene	pseudo	RNU6-148P	RNA, U6 small nuclear 148, pseudogene	O	-	20201124	-
9606	106479632	RNU6-150P	-	-	HGNC:HGNC:47113|Ensembl:ENSG00000252046	6	6p22.3	RNA, U6 small nuclear 150, pseudogene	pseudo	RNU6-150P	RNA, U6 small nuclear 150, pseudogene	O	-	20201124	-
9606	106479633	RNU6-151P	-	-	HGNC:HGNC:47114|Ensembl:ENSG00000201028	1	1p13.2	RNA, U6 small nuclear 151, pseudogene	pseudo	RNU6-151P	RNA, U6 small nuclear 151, pseudogene	O	-	20201124	-
9606	106479634	RNU6-153P	-	-	HGNC:HGNC:47116|Ensembl:ENSG00000201292	6	6q27	RNA, U6 small nuclear 153, pseudogene	pseudo	RNU6-153P	RNA, U6 small nuclear 153, pseudogene	O	-	20201124	-
9606	106479635	RNU6-156P	-	-	HGNC:HGNC:47119|Ensembl:ENSG00000278331	9	9p11.2	RNA, U6 small nuclear 156, pseudogene	pseudo	RNU6-156P	RNA, U6 small nuclear 156, pseudogene	O	-	20201124	-
9606	106479636	RNU6-157P	-	-	HGNC:HGNC:47120|Ensembl:ENSG00000206684	1	1q24.3	RNA, U6 small nuclear 157, pseudogene	pseudo	RNU6-157P	RNA, U6 small nuclear 157, pseudogene	O	-	20201124	-
9606	106479637	RNU6-160P	-	-	HGNC:HGNC:47123|Ensembl:ENSG00000207321	1	1q21.3	RNA, U6 small nuclear 160, pseudogene	pseudo	RNU6-160P	RNA, U6 small nuclear 160, pseudogene	O	-	20201124	-
9606	106479638	RNU6-163P	-	-	HGNC:HGNC:47126|Ensembl:ENSG00000207124	10	10p15.1	RNA, U6 small nuclear 163, pseudogene	pseudo	RNU6-163P	RNA, U6 small nuclear 163, pseudogene	O	-	20201124	-
9606	106479639	RNU6-164P	-	-	HGNC:HGNC:47127	5	5q34	RNA, U6 small nuclear 164, pseudogene	pseudo	RNU6-164P	RNA, U6 small nuclear 164, pseudogene	O	-	20201124	-
9606	106479640	RNU6-168P	-	-	HGNC:HGNC:47131|Ensembl:ENSG00000251998	5	5q34	RNA, U6 small nuclear 168, pseudogene	pseudo	RNU6-168P	RNA, U6 small nuclear 168, pseudogene	O	-	20201124	-
9606	106479641	RNU6-170P	-	-	HGNC:HGNC:47133|Ensembl:ENSG00000199702	18	18p11.21	RNA, U6 small nuclear 170, pseudogene	pseudo	RNU6-170P	RNA, U6 small nuclear 170, pseudogene	O	-	20201124	-
9606	106479642	RNU6-172P	-	-	HGNC:HGNC:47135|Ensembl:ENSG00000222932	12	12q23.2	RNA, U6 small nuclear 172, pseudogene	pseudo	RNU6-172P	RNA, U6 small nuclear 172, pseudogene	O	-	20201124	-
9606	106479643	RNU6-173P	-	-	HGNC:HGNC:47136|Ensembl:ENSG00000201085	4	4q35.2	RNA, U6 small nuclear 173, pseudogene	pseudo	RNU6-173P	RNA, U6 small nuclear 173, pseudogene	O	-	20201124	-
9606	106479644	RNU6-176P	-	-	HGNC:HGNC:47139|Ensembl:ENSG00000253005	1	1p35.3	RNA, U6 small nuclear 176, pseudogene	pseudo	RNU6-176P	RNA, U6 small nuclear 176, pseudogene	O	-	20201124	-
9606	106479645	RNU6-178P	-	-	HGNC:HGNC:47141|Ensembl:ENSG00000207361	8	8p21.1	RNA, U6 small nuclear 178, pseudogene	pseudo	RNU6-178P	RNA, U6 small nuclear 178, pseudogene	O	-	20201124	-
9606	106479646	RNU6-179P	-	-	HGNC:HGNC:47142|Ensembl:ENSG00000200220	1	1q21.3	RNA, U6 small nuclear 179, pseudogene	pseudo	RNU6-179P	RNA, U6 small nuclear 179, pseudogene	O	-	20201124	-
9606	106479647	RNU6-182P	-	-	HGNC:HGNC:47145|Ensembl:ENSG00000252779	2	2q31.1	RNA, U6 small nuclear 182, pseudogene	pseudo	RNU6-182P	RNA, U6 small nuclear 182, pseudogene	O	-	20201124	-
9606	106479648	RNU6-184P	-	-	HGNC:HGNC:47147|Ensembl:ENSG00000252323	Y	Yq11.221	RNA, U6 small nuclear 184, pseudogene	pseudo	RNU6-184P	RNA, U6 small nuclear 184, pseudogene	O	-	20201124	-
9606	106479649	RNU6-188P	-	-	HGNC:HGNC:47151|Ensembl:ENSG00000201077	15	15q15.1	RNA, U6 small nuclear 188, pseudogene	pseudo	RNU6-188P	RNA, U6 small nuclear 188, pseudogene	O	-	20201124	-
9606	106479650	RNU6-189P	-	-	HGNC:HGNC:47152|Ensembl:ENSG00000251929	14	14q21.3	RNA, U6 small nuclear 189, pseudogene	pseudo	RNU6-189P	RNA, U6 small nuclear 189, pseudogene	O	-	20201124	-
9606	106479651	RNU6-191P	-	-	HGNC:HGNC:47154|Ensembl:ENSG00000252104	4	4q13.1	RNA, U6 small nuclear 191, pseudogene	pseudo	RNU6-191P	RNA, U6 small nuclear 191, pseudogene	O	-	20201124	-
9606	106479652	RNU6-194P	-	-	HGNC:HGNC:47157|Ensembl:ENSG00000200732	6	6q22.31	RNA, U6 small nuclear 194, pseudogene	pseudo	RNU6-194P	RNA, U6 small nuclear 194, pseudogene	O	-	20201124	-
9606	106479653	RNU6-195P	-	-	HGNC:HGNC:47158|Ensembl:ENSG00000223284	19	19q13.2	RNA, U6 small nuclear 195, pseudogene	pseudo	RNU6-195P	RNA, U6 small nuclear 195, pseudogene	O	-	20201124	-
9606	106479654	RNU6-197P	-	-	HGNC:HGNC:47160|Ensembl:ENSG00000252489	4	4q12	RNA, U6 small nuclear 197, pseudogene	pseudo	RNU6-197P	RNA, U6 small nuclear 197, pseudogene	O	-	20201124	-
9606	106479655	RNU6-200P	-	-	HGNC:HGNC:47163|Ensembl:ENSG00000201613	6	6q22.32	RNA, U6 small nuclear 200, pseudogene	pseudo	RNU6-200P	RNA, U6 small nuclear 200, pseudogene	O	-	20201124	-
9606	106479656	RNU6-202P	-	-	HGNC:HGNC:47165|Ensembl:ENSG00000251807	X	Xp11.4	RNA, U6 small nuclear 202, pseudogene	pseudo	RNU6-202P	RNA, U6 small nuclear 202, pseudogene	O	-	20201124	-
9606	106479657	RNU6-203P	-	-	HGNC:HGNC:47166|Ensembl:ENSG00000206765	X	Xq26.2	RNA, U6 small nuclear 203, pseudogene	pseudo	RNU6-203P	RNA, U6 small nuclear 203, pseudogene	O	-	20201124	-
9606	106479658	RNU6-208P	-	-	HGNC:HGNC:47171|Ensembl:ENSG00000199301	16	16q22.2	RNA, U6 small nuclear 208, pseudogene	pseudo	RNU6-208P	RNA, U6 small nuclear 208, pseudogene	O	-	20201124	-
9606	106479659	RNU6-210P	-	-	HGNC:HGNC:47173|Ensembl:ENSG00000252752	1	1p22.1	RNA, U6 small nuclear 210, pseudogene	pseudo	RNU6-210P	RNA, U6 small nuclear 210, pseudogene	O	-	20201124	-
9606	106479660	RNU6-211P	-	-	HGNC:HGNC:47174|Ensembl:ENSG00000206774	5	5q14.1	RNA, U6 small nuclear 211, pseudogene	pseudo	RNU6-211P	RNA, U6 small nuclear 211, pseudogene	O	-	20201124	-
9606	106479661	RNU6-214P	-	-	HGNC:HGNC:47177|Ensembl:ENSG00000206857	6	6q22.31	RNA, U6 small nuclear 214, pseudogene	pseudo	RNU6-214P	RNA, U6 small nuclear 214, pseudogene	O	-	20201124	-
9606	106479662	RNU6-216P	-	-	HGNC:HGNC:47179|Ensembl:ENSG00000200152	11	11q13.4	RNA, U6 small nuclear 216, pseudogene	pseudo	RNU6-216P	RNA, U6 small nuclear 216, pseudogene	O	-	20201124	-
9606	106479663	RNU6-218P	-	-	HGNC:HGNC:47181|Ensembl:ENSG00000252929	7	7p22.1	RNA, U6 small nuclear 218, pseudogene	pseudo	RNU6-218P	RNA, U6 small nuclear 218, pseudogene	O	-	20201124	-
9606	106479664	RNU6-219P	-	-	HGNC:HGNC:47182|Ensembl:ENSG00000201598	18	18q21.32	RNA, U6 small nuclear 219, pseudogene	pseudo	RNU6-219P	RNA, U6 small nuclear 219, pseudogene	O	-	20201124	-
9606	106479665	RNU6-222P	-	-	HGNC:HGNC:47185|Ensembl:ENSG00000199308	19	19q13.42	RNA, U6 small nuclear 222, pseudogene	pseudo	RNU6-222P	RNA, U6 small nuclear 222, pseudogene	O	-	20201124	-
9606	106479666	RNU6-224P	-	-	HGNC:HGNC:47187|Ensembl:ENSG00000206782	4	4q28.3	RNA, U6 small nuclear 224, pseudogene	pseudo	RNU6-224P	RNA, U6 small nuclear 224, pseudogene	O	-	20201124	-
9606	106479667	RNU6-225P	-	-	HGNC:HGNC:47188|Ensembl:ENSG00000207343	22	22q11.21	RNA, U6 small nuclear 225, pseudogene	pseudo	RNU6-225P	RNA, U6 small nuclear 225, pseudogene	O	-	20201124	-
9606	106479668	RNU6-228P	-	-	HGNC:HGNC:47191|Ensembl:ENSG00000199570	20	20p12.1	RNA, U6 small nuclear 228, pseudogene	pseudo	RNU6-228P	RNA, U6 small nuclear 228, pseudogene	O	-	20201124	-
9606	106479669	RNU6-230P	-	-	HGNC:HGNC:47193|Ensembl:ENSG00000199327	3	3q21.2	RNA, U6 small nuclear 230, pseudogene	pseudo	RNU6-230P	RNA, U6 small nuclear 230, pseudogene	O	-	20201124	-
9606	106479670	RNU6-234P	-	-	HGNC:HGNC:47197	2	2q37.3	RNA, U6 small nuclear 234, pseudogene	pseudo	RNU6-234P	RNA, U6 small nuclear 234, pseudogene	O	-	20201124	-
9606	106479671	RNU6-235P	-	-	HGNC:HGNC:47198|Ensembl:ENSG00000199514	3	3p22.2	RNA, U6 small nuclear 235, pseudogene	pseudo	RNU6-235P	RNA, U6 small nuclear 235, pseudogene	O	-	20201124	-
9606	106479672	RNU6-237P	-	-	HGNC:HGNC:47200|Ensembl:ENSG00000251794	16	16q23.1	RNA, U6 small nuclear 237, pseudogene	pseudo	RNU6-237P	RNA, U6 small nuclear 237, pseudogene	O	-	20201124	-
9606	106479673	RNU6-240P	-	-	HGNC:HGNC:47203|Ensembl:ENSG00000251907	14	14q24.3	RNA, U6 small nuclear 240, pseudogene	pseudo	RNU6-240P	RNA, U6 small nuclear 240, pseudogene	O	-	20201124	-
9606	106479674	RNU6-241P	-	-	HGNC:HGNC:47204|Ensembl:ENSG00000212450	7	7p12.3	RNA, U6 small nuclear 241, pseudogene	pseudo	RNU6-241P	RNA, U6 small nuclear 241, pseudogene	O	-	20201124	-
9606	106479675	RNU6-243P	-	-	HGNC:HGNC:47206|Ensembl:ENSG00000212442	3	3p22.3	RNA, U6 small nuclear 243, pseudogene	pseudo	RNU6-243P	RNA, U6 small nuclear 243, pseudogene	O	-	20201124	-
9606	106479676	RNU6-247P	-	-	HGNC:HGNC:47210|Ensembl:ENSG00000199506	12	12q22	RNA, U6 small nuclear 247, pseudogene	pseudo	RNU6-247P	RNA, U6 small nuclear 247, pseudogene	O	-	20201124	-
9606	106479677	RNU6-249P	-	-	HGNC:HGNC:47212|Ensembl:ENSG00000199886	12	12q12	RNA, U6 small nuclear 249, pseudogene	pseudo	RNU6-249P	RNA, U6 small nuclear 249, pseudogene	O	-	20201124	-
9606	106479678	RNU6-250P	-	-	HGNC:HGNC:47213|Ensembl:ENSG00000252767	6	6p21.2	RNA, U6 small nuclear 250, pseudogene	pseudo	RNU6-250P	RNA, U6 small nuclear 250, pseudogene	O	-	20201124	-
9606	106479679	RNU6-254P	-	-	HGNC:HGNC:47217|Ensembl:ENSG00000200247	12	12p12.3	RNA, U6 small nuclear 254, pseudogene	pseudo	RNU6-254P	RNA, U6 small nuclear 254, pseudogene	O	-	20201124	-
9606	106479680	RNU6-256P	-	-	HGNC:HGNC:47219|Ensembl:ENSG00000252556	11	11q24.1	RNA, U6 small nuclear 256, pseudogene	pseudo	RNU6-256P	RNA, U6 small nuclear 256, pseudogene	O	-	20201124	-
9606	106479681	RNU6-257P	-	-	HGNC:HGNC:47220|Ensembl:ENSG00000222170	16	16q12.1	RNA, U6 small nuclear 257, pseudogene	pseudo	RNU6-257P	RNA, U6 small nuclear 257, pseudogene	O	-	20201124	-
9606	106479682	RNU6-260P	-	-	HGNC:HGNC:47223|Ensembl:ENSG00000206819	5	5q33.3	RNA, U6 small nuclear 260, pseudogene	pseudo	RNU6-260P	RNA, U6 small nuclear 260, pseudogene	O	-	20201124	-
9606	106479683	RNU6-263P	-	-	HGNC:HGNC:47226|Ensembl:ENSG00000200681	6	6p22.3	RNA, U6 small nuclear 263, pseudogene	pseudo	RNU6-263P	RNA, U6 small nuclear 263, pseudogene	O	-	20201124	-
9606	106479684	RNU6-266P	-	-	HGNC:HGNC:47229|Ensembl:ENSG00000201095	X	Xp22.11	RNA, U6 small nuclear 266, pseudogene	pseudo	RNU6-266P	RNA, U6 small nuclear 266, pseudogene	O	-	20201124	-
9606	106479685	RNU6-268P	-	-	HGNC:HGNC:47231|Ensembl:ENSG00000201044	2	2q37.1	RNA, U6 small nuclear 268, pseudogene	pseudo	RNU6-268P	RNA, U6 small nuclear 268, pseudogene	O	-	20201124	-
9606	106479686	RNU6-270P	-	-	HGNC:HGNC:47233|Ensembl:ENSG00000201001	10	10p12.1	RNA, U6 small nuclear 270, pseudogene	pseudo	RNU6-270P	RNA, U6 small nuclear 270, pseudogene	O	-	20201124	-
9606	106479687	RNU6-272P	-	-	HGNC:HGNC:47235|Ensembl:ENSG00000222960	5	5q11.2	RNA, U6 small nuclear 272, pseudogene	pseudo	RNU6-272P	RNA, U6 small nuclear 272, pseudogene	O	-	20201124	-
9606	106479688	RNU6-274P	-	-	HGNC:HGNC:47237|Ensembl:ENSG00000239075	7	7q21.13	RNA, U6 small nuclear 274, pseudogene	pseudo	RNU6-274P	RNA, U6 small nuclear 274, pseudogene	O	-	20201124	-
9606	106479689	RNU6-276P	-	-	HGNC:HGNC:47239|Ensembl:ENSG00000251923	4	4q12	RNA, U6 small nuclear 276, pseudogene	pseudo	RNU6-276P	RNA, U6 small nuclear 276, pseudogene	O	-	20201124	-
9606	106479690	RNU6-279P	-	-	HGNC:HGNC:47242|Ensembl:ENSG00000212599	12	12q14.1	RNA, U6 small nuclear 279, pseudogene	pseudo	RNU6-279P	RNA, U6 small nuclear 279, pseudogene	O	-	20201124	-
9606	106479691	RNU6-282P	-	-	HGNC:HGNC:47245|Ensembl:ENSG00000202227	2	2p16.3	RNA, U6 small nuclear 282, pseudogene	pseudo	RNU6-282P	RNA, U6 small nuclear 282, pseudogene	O	-	20201124	-
9606	106479692	RNU6-283P	-	RNU6-683P	HGNC:HGNC:47246|Ensembl:ENSG00000201658	6	6p21.33	RNA, U6 small nuclear 283, pseudogene	pseudo	RNU6-283P	RNA, U6 small nuclear 283, pseudogene	O	RNA, U6 small nuclear 683, pseudogene	20201124	-
9606	106479693	RNU6-285P	-	-	HGNC:HGNC:47248|Ensembl:ENSG00000222488	8	8q21.11	RNA, U6 small nuclear 285, pseudogene	pseudo	RNU6-285P	RNA, U6 small nuclear 285, pseudogene	O	-	20201124	-
9606	106479694	RNU6-288P	-	-	HGNC:HGNC:47251|Ensembl:ENSG00000200560	17	17q23.3	RNA, U6 small nuclear 288, pseudogene	pseudo	RNU6-288P	RNA, U6 small nuclear 288, pseudogene	O	-	20201124	-
9606	106479695	RNU6-289P	-	-	HGNC:HGNC:47252|Ensembl:ENSG00000200963	4	4q25	RNA, U6 small nuclear 289, pseudogene	pseudo	RNU6-289P	RNA, U6 small nuclear 289, pseudogene	O	-	20201124	-
9606	106479696	RNU6-291P	-	-	HGNC:HGNC:47254|Ensembl:ENSG00000207451	1	1p36.22	RNA, U6 small nuclear 291, pseudogene	pseudo	RNU6-291P	RNA, U6 small nuclear 291, pseudogene	O	-	20201124	-
9606	106479697	RNU6-294P	-	-	HGNC:HGNC:47257|Ensembl:ENSG00000201869	5	5q12.3	RNA, U6 small nuclear 294, pseudogene	pseudo	RNU6-294P	RNA, U6 small nuclear 294, pseudogene	O	-	20201124	-
9606	106479698	RNU6-296P	-	-	HGNC:HGNC:47259|Ensembl:ENSG00000207338	7	7q31.32	RNA, U6 small nuclear 296, pseudogene	pseudo	RNU6-296P	RNA, U6 small nuclear 296, pseudogene	O	-	20201124	-
9606	106479699	RNU6-297P	-	-	HGNC:HGNC:47260|Ensembl:ENSG00000207366	14	14q21.3	RNA, U6 small nuclear 297, pseudogene	pseudo	RNU6-297P	RNA, U6 small nuclear 297, pseudogene	O	-	20201124	-
9606	106479700	RNU6-300P	-	-	HGNC:HGNC:47263|Ensembl:ENSG00000238616	6	6q25.1	RNA, U6 small nuclear 300, pseudogene	pseudo	RNU6-300P	RNA, U6 small nuclear 300, pseudogene	O	-	20201124	-
9606	106479701	RNU6-302P	-	-	HGNC:HGNC:47265|Ensembl:ENSG00000202119	6	6q25.1	RNA, U6 small nuclear 302, pseudogene	pseudo	RNU6-302P	RNA, U6 small nuclear 302, pseudogene	O	-	20201124	-
9606	106479702	RNU6-303P	-	-	HGNC:HGNC:47266|Ensembl:ENSG00000252900	Y	Yp11.2	RNA, U6 small nuclear 303, pseudogene	pseudo	RNU6-303P	RNA, U6 small nuclear 303, pseudogene	O	-	20201124	-
9606	106479703	RNU6-306P	-	-	HGNC:HGNC:47269|Ensembl:ENSG00000207347	10	10p12.31	RNA, U6 small nuclear 306, pseudogene	pseudo	RNU6-306P	RNA, U6 small nuclear 306, pseudogene	O	-	20201124	-
9606	106479704	RNU6-309P	-	-	HGNC:HGNC:47272|Ensembl:ENSG00000201443	X	Xq22.3	RNA, U6 small nuclear 309, pseudogene	pseudo	RNU6-309P	RNA, U6 small nuclear 309, pseudogene	O	-	20201124	-
9606	106479705	RNU6-311P	-	-	HGNC:HGNC:47274|Ensembl:ENSG00000252033	11	11q14.1	RNA, U6 small nuclear 311, pseudogene	pseudo	RNU6-311P	RNA, U6 small nuclear 311, pseudogene	O	-	20201124	-
9606	106479706	RNU6-312P	-	-	HGNC:HGNC:47275|Ensembl:ENSG00000201499	2	2q33.1	RNA, U6 small nuclear 312, pseudogene	pseudo	RNU6-312P	RNA, U6 small nuclear 312, pseudogene	O	-	20201124	-
9606	106479707	RNU6-315P	-	-	HGNC:HGNC:47278|Ensembl:ENSG00000199536	3	3q26.2	RNA, U6 small nuclear 315, pseudogene	pseudo	RNU6-315P	RNA, U6 small nuclear 315, pseudogene	O	-	20201124	-
9606	106479708	RNU6-317P	-	-	HGNC:HGNC:47280|Ensembl:ENSG00000206758	19	19q13.33	RNA, U6 small nuclear 317, pseudogene	pseudo	RNU6-317P	RNA, U6 small nuclear 317, pseudogene	O	-	20201124	-
9606	106479709	RNU6-321P	-	-	HGNC:HGNC:47284|Ensembl:ENSG00000222844	11	11q24.2	RNA, U6 small nuclear 321, pseudogene	pseudo	RNU6-321P	RNA, U6 small nuclear 321, pseudogene	O	-	20201124	-
9606	106479710	RNU6-324P	-	-	HGNC:HGNC:47287|Ensembl:ENSG00000200827	18	18p11.21	RNA, U6 small nuclear 324, pseudogene	pseudo	RNU6-324P	RNA, U6 small nuclear 324, pseudogene	O	-	20201124	-
9606	106479711	RNU6-328P	-	-	HGNC:HGNC:47291|Ensembl:ENSG00000212189	16	16p13.3	RNA, U6 small nuclear 328, pseudogene	pseudo	RNU6-328P	RNA, U6 small nuclear 328, pseudogene	O	-	20201124	-
9606	106479712	RNU6-329P	-	-	HGNC:HGNC:47292|Ensembl:ENSG00000238882	9	9q31.1	RNA, U6 small nuclear 329, pseudogene	pseudo	RNU6-329P	RNA, U6 small nuclear 329, pseudogene	O	-	20201124	-
9606	106479713	RNU6-331P	-	-	HGNC:HGNC:47294|Ensembl:ENSG00000207455	22	22q12.2	RNA, U6 small nuclear 331, pseudogene	pseudo	RNU6-331P	RNA, U6 small nuclear 331, pseudogene	O	-	20201124	-
9606	106479714	RNU6-334P	-	-	HGNC:HGNC:47297|Ensembl:ENSG00000252881	5	5q21.2	RNA, U6 small nuclear 334, pseudogene	pseudo	RNU6-334P	RNA, U6 small nuclear 334, pseudogene	O	-	20201124	-
9606	106479715	RNU6-335P	-	-	HGNC:HGNC:47298|Ensembl:ENSG00000201433	4	4q35.1	RNA, U6 small nuclear 335, pseudogene	pseudo	RNU6-335P	RNA, U6 small nuclear 335, pseudogene	O	-	20201124	-
9606	106479716	RNU6-337P	-	-	HGNC:HGNC:47300|Ensembl:ENSG00000212545	7	7q21.11	RNA, U6 small nuclear 337, pseudogene	pseudo	RNU6-337P	RNA, U6 small nuclear 337, pseudogene	O	-	20201124	-
9606	106479717	RNU6-340P	-	-	HGNC:HGNC:47303|Ensembl:ENSG00000200875	18	18p11.32	RNA, U6 small nuclear 340, pseudogene	pseudo	RNU6-340P	RNA, U6 small nuclear 340, pseudogene	O	-	20201124	-
9606	106479718	RNU6-342P	-	-	HGNC:HGNC:47305|Ensembl:ENSG00000207251	3	3p24.1	RNA, U6 small nuclear 342, pseudogene	pseudo	RNU6-342P	RNA, U6 small nuclear 342, pseudogene	O	-	20201124	-
9606	106479719	RNU6-343P	-	-	HGNC:HGNC:47306|Ensembl:ENSG00000201579	12	12q13.3	RNA, U6 small nuclear 343, pseudogene	pseudo	RNU6-343P	RNA, U6 small nuclear 343, pseudogene	O	-	20201124	-
9606	106479720	RNU6-347P	-	-	HGNC:HGNC:47310|Ensembl:ENSG00000252467	20	20q13.2	RNA, U6 small nuclear 347, pseudogene	pseudo	RNU6-347P	RNA, U6 small nuclear 347, pseudogene	O	-	20201124	-
9606	106479721	RNU6-349P	-	-	HGNC:HGNC:47312|Ensembl:ENSG00000199272	18	18p11.31	RNA, U6 small nuclear 349, pseudogene	pseudo	RNU6-349P	RNA, U6 small nuclear 349, pseudogene	O	-	20201124	-
9606	106479722	RNU6-351P	-	-	HGNC:HGNC:47314|Ensembl:ENSG00000251906	4	4q24	RNA, U6 small nuclear 351, pseudogene	pseudo	RNU6-351P	RNA, U6 small nuclear 351, pseudogene	O	-	20201124	-
9606	106479723	RNU6-353P	-	-	HGNC:HGNC:47316|Ensembl:ENSG00000201136	15	15q15.3	RNA, U6 small nuclear 353, pseudogene	pseudo	RNU6-353P	RNA, U6 small nuclear 353, pseudogene	O	-	20201124	-
9606	106479724	RNU6-356P	-	-	HGNC:HGNC:47319|Ensembl:ENSG00000206867	8	8p11.21	RNA, U6 small nuclear 356, pseudogene	pseudo	RNU6-356P	RNA, U6 small nuclear 356, pseudogene	O	-	20201124	-
9606	106479725	RNU6-359P	-	-	HGNC:HGNC:47322|Ensembl:ENSG00000202336	16	16q22.1	RNA, U6 small nuclear 359, pseudogene	pseudo	RNU6-359P	RNA, U6 small nuclear 359, pseudogene	O	-	20201124	-
9606	106479726	RNU6-360P	-	-	HGNC:HGNC:47323|Ensembl:ENSG00000212246	2	2q33.3	RNA, U6 small nuclear 360, pseudogene	pseudo	RNU6-360P	RNA, U6 small nuclear 360, pseudogene	O	-	20201124	-
9606	106479727	RNU6-363P	-	-	HGNC:HGNC:47326|Ensembl:ENSG00000199765	5	5p13.3	RNA, U6 small nuclear 363, pseudogene	pseudo	RNU6-363P	RNA, U6 small nuclear 363, pseudogene	O	-	20201124	-
9606	106479728	RNU6-365P	-	-	HGNC:HGNC:47328|Ensembl:ENSG00000252922	11	11p12	RNA, U6 small nuclear 365, pseudogene	pseudo	RNU6-365P	RNA, U6 small nuclear 365, pseudogene	O	-	20201124	-
9606	106479729	RNU6-368P	-	-	HGNC:HGNC:47331|Ensembl:ENSG00000278551	9	9q21.11	RNA, U6 small nuclear 368, pseudogene	pseudo	RNU6-368P	RNA, U6 small nuclear 368, pseudogene	O	-	20201124	-
9606	106479730	RNU6-369P	-	-	HGNC:HGNC:47332|Ensembl:ENSG00000199385	1	1p34.1	RNA, U6 small nuclear 369, pseudogene	pseudo	RNU6-369P	RNA, U6 small nuclear 369, pseudogene	O	-	20201124	-
9606	106479731	RNU6-371P	-	-	HGNC:HGNC:47334|Ensembl:ENSG00000201153	1	1p31.3	RNA, U6 small nuclear 371, pseudogene	pseudo	RNU6-371P	RNA, U6 small nuclear 371, pseudogene	O	-	20201124	-
9606	106479732	RNU6-376P	-	-	HGNC:HGNC:47339|Ensembl:ENSG00000207462	11	11q23.3	RNA, U6 small nuclear 376, pseudogene	pseudo	RNU6-376P	RNA, U6 small nuclear 376, pseudogene	O	-	20201124	-
9606	106479733	RNU6-377P	-	-	HGNC:HGNC:47340|Ensembl:ENSG00000251774	3	3p25.2	RNA, U6 small nuclear 377, pseudogene	pseudo	RNU6-377P	RNA, U6 small nuclear 377, pseudogene	O	-	20201124	-
9606	106479734	RNU6-379P	-	-	HGNC:HGNC:47342|Ensembl:ENSG00000200683	22	22q13.2	RNA, U6 small nuclear 379, pseudogene	pseudo	RNU6-379P	RNA, U6 small nuclear 379, pseudogene	O	-	20201124	-
9606	106479735	RNU6-382P	-	-	HGNC:HGNC:47345|Ensembl:ENSG00000202051	X	Xq27.3	RNA, U6 small nuclear 382, pseudogene	pseudo	RNU6-382P	RNA, U6 small nuclear 382, pseudogene	O	-	20201124	-
9606	106479736	RNU6-383P	-	-	HGNC:HGNC:47346	X	Xq28	RNA, U6 small nuclear 383, pseudogene	pseudo	RNU6-383P	RNA, U6 small nuclear 383, pseudogene	O	-	20201124	-
9606	106479737	RNU6-388P	-	-	HGNC:HGNC:47351|Ensembl:ENSG00000252821	7	7p14.3	RNA, U6 small nuclear 388, pseudogene	pseudo	RNU6-388P	RNA, U6 small nuclear 388, pseudogene	O	-	20201124	-
9606	106479738	RNU6-390P	-	-	HGNC:HGNC:47353|Ensembl:ENSG00000252068	5	5q33.3	RNA, U6 small nuclear 390, pseudogene	pseudo	RNU6-390P	RNA, U6 small nuclear 390, pseudogene	O	-	20201124	-
9606	106479739	RNU6-391P	-	-	HGNC:HGNC:47354|Ensembl:ENSG00000202050	6	6p22.3	RNA, U6 small nuclear 391, pseudogene	pseudo	RNU6-391P	RNA, U6 small nuclear 391, pseudogene	O	-	20201124	-
9606	106479740	RNU6-395P	-	-	HGNC:HGNC:47358|Ensembl:ENSG00000202532	2	2q14.3	RNA, U6 small nuclear 395, pseudogene	pseudo	RNU6-395P	RNA, U6 small nuclear 395, pseudogene	O	-	20201124	-
9606	106479741	RNU6-397P	-	-	HGNC:HGNC:47360|Ensembl:ENSG00000252035	8	8p22	RNA, U6 small nuclear 397, pseudogene	pseudo	RNU6-397P	RNA, U6 small nuclear 397, pseudogene	O	-	20201124	-
9606	106479742	RNU6-398P	-	-	HGNC:HGNC:47361|Ensembl:ENSG00000206870	14	14q23.1	RNA, U6 small nuclear 398, pseudogene	pseudo	RNU6-398P	RNA, U6 small nuclear 398, pseudogene	O	-	20201124	-
9606	106479743	RNU6-401P	-	-	HGNC:HGNC:47364|Ensembl:ENSG00000212374	15	15q25.2	RNA, U6 small nuclear 401, pseudogene	pseudo	RNU6-401P	RNA, U6 small nuclear 401, pseudogene	O	-	20201124	-
9606	106479744	RNU6-405P	-	-	HGNC:HGNC:47368|Ensembl:ENSG00000252446	17	17p11.2	RNA, U6 small nuclear 405, pseudogene	pseudo	RNU6-405P	RNA, U6 small nuclear 405, pseudogene	O	-	20201124	-
9606	106479745	RNU6-407P	-	-	HGNC:HGNC:47370|Ensembl:ENSG00000202150	20	20q11.22	RNA, U6 small nuclear 407, pseudogene	pseudo	RNU6-407P	RNA, U6 small nuclear 407, pseudogene	O	-	20201124	-
9606	106479746	RNU6-408P	-	-	HGNC:HGNC:47371|Ensembl:ENSG00000251719	18	18q12.1	RNA, U6 small nuclear 408, pseudogene	pseudo	RNU6-408P	RNA, U6 small nuclear 408, pseudogene	O	-	20201124	-
9606	106479747	RNU6-411P	-	-	HGNC:HGNC:47374|Ensembl:ENSG00000207180	6	6q13	RNA, U6 small nuclear 411, pseudogene	pseudo	RNU6-411P	RNA, U6 small nuclear 411, pseudogene	O	-	20201124	-
9606	106479748	RNU6-413P	-	-	HGNC:HGNC:47376|Ensembl:ENSG00000206842	10	10p12.2	RNA, U6 small nuclear 413, pseudogene	pseudo	RNU6-413P	RNA, U6 small nuclear 413, pseudogene	O	-	20201124	-
9606	106479749	RNU6-414P	-	-	HGNC:HGNC:47377|Ensembl:ENSG00000200575	1	1p31.3	RNA, U6 small nuclear 414, pseudogene	pseudo	RNU6-414P	RNA, U6 small nuclear 414, pseudogene	O	-	20201124	-
9606	106479750	RNU6-417P	-	-	HGNC:HGNC:47380|Ensembl:ENSG00000207443	7	7q11.21	RNA, U6 small nuclear 417, pseudogene	pseudo	RNU6-417P	RNA, U6 small nuclear 417, pseudogene	O	-	20201124	-
9606	106479751	RNU6-419P	-	-	HGNC:HGNC:47382	14	14q24.2	RNA, U6 small nuclear 419, pseudogene	pseudo	RNU6-419P	RNA, U6 small nuclear 419, pseudogene	O	-	20201124	-
9606	106479753	RNU6-424P	-	-	HGNC:HGNC:47387|Ensembl:ENSG00000207095	1	1p35.3	RNA, U6 small nuclear 424, pseudogene	pseudo	RNU6-424P	RNA, U6 small nuclear 424, pseudogene	O	-	20201124	-
9606	106479754	RNU6-426P	-	-	HGNC:HGNC:47389|Ensembl:ENSG00000252273	21	21q21.1	RNA, U6 small nuclear 426, pseudogene	pseudo	RNU6-426P	RNA, U6 small nuclear 426, pseudogene	O	-	20201124	-
9606	106479755	RNU6-429P	-	-	HGNC:HGNC:47392|Ensembl:ENSG00000207312	5	5p15.2	RNA, U6 small nuclear 429, pseudogene	pseudo	RNU6-429P	RNA, U6 small nuclear 429, pseudogene	O	-	20201124	-
9606	106479756	RNU6-430P	-	-	HGNC:HGNC:47393|Ensembl:ENSG00000252887	16	16q24.3	RNA, U6 small nuclear 430, pseudogene	pseudo	RNU6-430P	RNA, U6 small nuclear 430, pseudogene	O	-	20201124	-
9606	106479757	RNU6-432P	-	-	HGNC:HGNC:47395|Ensembl:ENSG00000206923	9	9q31.3	RNA, U6 small nuclear 432, pseudogene	pseudo	RNU6-432P	RNA, U6 small nuclear 432, pseudogene	O	-	20201124	-
9606	106479758	RNU6-435P	-	-	HGNC:HGNC:47398|Ensembl:ENSG00000206766	18	18q11.2	RNA, U6 small nuclear 435, pseudogene	pseudo	RNU6-435P	RNA, U6 small nuclear 435, pseudogene	O	-	20201124	-
9606	106479759	RNU6-437P	-	-	HGNC:HGNC:47400|Ensembl:ENSG00000238420	6	6q21	RNA, U6 small nuclear 437, pseudogene	pseudo	RNU6-437P	RNA, U6 small nuclear 437, pseudogene	O	-	20201124	-
9606	106479760	RNU6-438P	-	-	HGNC:HGNC:47401|Ensembl:ENSG00000202431	7	7p14.3	RNA, U6 small nuclear 438, pseudogene	pseudo	RNU6-438P	RNA, U6 small nuclear 438, pseudogene	O	-	20201124	-
9606	106479761	RNU6-442P	-	-	HGNC:HGNC:47405|Ensembl:ENSG00000206695	8	8q24.13	RNA, U6 small nuclear 442, pseudogene	pseudo	RNU6-442P	RNA, U6 small nuclear 442, pseudogene	O	-	20201124	-
9606	106479762	RNU6-444P	-	-	HGNC:HGNC:47407|Ensembl:ENSG00000206715	6	6q15	RNA, U6 small nuclear 444, pseudogene	pseudo	RNU6-444P	RNA, U6 small nuclear 444, pseudogene	O	-	20201124	-
9606	106479763	RNU6-445P	-	-	HGNC:HGNC:47408|Ensembl:ENSG00000252758	9	9q21.13	RNA, U6 small nuclear 445, pseudogene	pseudo	RNU6-445P	RNA, U6 small nuclear 445, pseudogene	O	-	20201124	-
9606	106479764	RNU6-448P	-	-	HGNC:HGNC:47411|Ensembl:ENSG00000252861	5	5q14.3	RNA, U6 small nuclear 448, pseudogene	pseudo	RNU6-448P	RNA, U6 small nuclear 448, pseudogene	O	-	20201124	-
9606	106479765	RNU6-451P	-	-	HGNC:HGNC:47414|Ensembl:ENSG00000199791	2	2q37.1	RNA, U6 small nuclear 451, pseudogene	pseudo	RNU6-451P	RNA, U6 small nuclear 451, pseudogene	O	-	20201124	-
9606	106479766	RNU6-453P	-	-	HGNC:HGNC:47416|Ensembl:ENSG00000252628	17	17q21.31	RNA, U6 small nuclear 453, pseudogene	pseudo	RNU6-453P	RNA, U6 small nuclear 453, pseudogene	O	-	20201124	-
9606	106479767	RNU6-455P	-	-	HGNC:HGNC:47418|Ensembl:ENSG00000207412	14	14q12	RNA, U6 small nuclear 455, pseudogene	pseudo	RNU6-455P	RNA, U6 small nuclear 455, pseudogene	O	-	20201124	-
9606	106479768	RNU6-457P	-	-	HGNC:HGNC:47420|Ensembl:ENSG00000200869	16	16p13.3	RNA, U6 small nuclear 457, pseudogene	pseudo	RNU6-457P	RNA, U6 small nuclear 457, pseudogene	O	-	20201124	-
9606	106479769	RNU6-460P	-	-	HGNC:HGNC:47423|Ensembl:ENSG00000212460	5	5q31.2	RNA, U6 small nuclear 460, pseudogene	pseudo	RNU6-460P	RNA, U6 small nuclear 460, pseudogene	O	-	20201124	-
9606	106479770	RNU6-462P	-	-	HGNC:HGNC:47425|Ensembl:ENSG00000199529	4	4q24	RNA, U6 small nuclear 462, pseudogene	pseudo	RNU6-462P	RNA, U6 small nuclear 462, pseudogene	O	-	20201124	-
9606	106479771	RNU6-464P	-	-	HGNC:HGNC:47427|Ensembl:ENSG00000253026	6	6p12.1	RNA, U6 small nuclear 464, pseudogene	pseudo	RNU6-464P	RNA, U6 small nuclear 464, pseudogene	O	-	20201124	-
9606	106479772	RNU6-467P	-	-	HGNC:HGNC:47430|Ensembl:ENSG00000276577	17	17p11.2	RNA, U6 small nuclear 467, pseudogene	pseudo	RNU6-467P	RNA, U6 small nuclear 467, pseudogene	O	-	20201124	-
9606	106479773	RNU6-470P	-	-	HGNC:HGNC:47433|Ensembl:ENSG00000251763	17	17q21.31	RNA, U6 small nuclear 470, pseudogene	pseudo	RNU6-470P	RNA, U6 small nuclear 470, pseudogene	O	-	20201124	-
9606	106479774	RNU6-471P	-	-	HGNC:HGNC:47434|Ensembl:ENSG00000206671	6	6p22.1	RNA, U6 small nuclear 471, pseudogene	pseudo	RNU6-471P	RNA, U6 small nuclear 471, pseudogene	O	-	20201124	-
9606	106479775	RNU6-473P	-	-	HGNC:HGNC:47436|Ensembl:ENSG00000251973	2	2q21.1	RNA, U6 small nuclear 473, pseudogene	pseudo	RNU6-473P	RNA, U6 small nuclear 473, pseudogene	O	-	20201124	-
9606	106479776	RNU6-475P	-	-	HGNC:HGNC:47438|Ensembl:ENSG00000251882	6	6q22.1	RNA, U6 small nuclear 475, pseudogene	pseudo	RNU6-475P	RNA, U6 small nuclear 475, pseudogene	O	-	20201124	-
9606	106479777	RNU6-476P	-	-	HGNC:HGNC:47439|Ensembl:ENSG00000207457	22	22q13.2	RNA, U6 small nuclear 476, pseudogene	pseudo	RNU6-476P	RNA, U6 small nuclear 476, pseudogene	O	-	20201124	-
9606	106479778	RNU6-478P	-	-	HGNC:HGNC:47441|Ensembl:ENSG00000200774	10	10q23.1	RNA, U6 small nuclear 478, pseudogene	pseudo	RNU6-478P	RNA, U6 small nuclear 478, pseudogene	O	-	20201124	-
9606	106479779	RNU6-481P	-	-	HGNC:HGNC:47444|Ensembl:ENSG00000206921	1	1q23.3	RNA, U6 small nuclear 481, pseudogene	pseudo	RNU6-481P	RNA, U6 small nuclear 481, pseudogene	O	-	20201124	-
9606	106479780	RNU6-483P	-	-	HGNC:HGNC:47446|Ensembl:ENSG00000206815	3	3p14.3	RNA, U6 small nuclear 483, pseudogene	pseudo	RNU6-483P	RNA, U6 small nuclear 483, pseudogene	O	-	20201124	-
9606	106479781	RNU6-484P	-	-	HGNC:HGNC:47447|Ensembl:ENSG00000206743	5	5p13.2	RNA, U6 small nuclear 484, pseudogene	pseudo	RNU6-484P	RNA, U6 small nuclear 484, pseudogene	O	-	20201124	-
9606	106479782	RNU6-488P	-	-	HGNC:HGNC:47451|Ensembl:ENSG00000251727	3	3q11.1	RNA, U6 small nuclear 488, pseudogene	pseudo	RNU6-488P	RNA, U6 small nuclear 488, pseudogene	O	-	20201124	-
9606	106479783	RNU6-490P	-	-	HGNC:HGNC:47453|Ensembl:ENSG00000199855	10	10p12.1	RNA, U6 small nuclear 490, pseudogene	pseudo	RNU6-490P	RNA, U6 small nuclear 490, pseudogene	O	-	20201124	-
9606	106479784	RNU6-491P	-	-	HGNC:HGNC:47454|Ensembl:ENSG00000251908	12	12p13.1	RNA, U6 small nuclear 491, pseudogene	pseudo	RNU6-491P	RNA, U6 small nuclear 491, pseudogene	O	-	20201124	-
9606	106479785	RNU6-494P	-	-	HGNC:HGNC:47457|Ensembl:ENSG00000253063	12	12p11.21	RNA, U6 small nuclear 494, pseudogene	pseudo	RNU6-494P	RNA, U6 small nuclear 494, pseudogene	O	-	20201124	-
9606	106479786	RNU6-497P	-	-	HGNC:HGNC:47460|Ensembl:ENSG00000202186	20	20q13.12	RNA, U6 small nuclear 497, pseudogene	pseudo	RNU6-497P	RNA, U6 small nuclear 497, pseudogene	O	-	20201124	-
9606	106479787	RNU6-499P	-	-	HGNC:HGNC:47462|Ensembl:ENSG00000202485	4	4q21.22	RNA, U6 small nuclear 499, pseudogene	pseudo	RNU6-499P	RNA, U6 small nuclear 499, pseudogene	O	-	20201124	-
9606	106479788	RNU6-500P	-	-	HGNC:HGNC:47463|Ensembl:ENSG00000199219	5	5q35.2	RNA, U6 small nuclear 500, pseudogene	pseudo	RNU6-500P	RNA, U6 small nuclear 500, pseudogene	O	-	20201124	-
9606	106479789	RNU6-503P	-	-	HGNC:HGNC:47466|Ensembl:ENSG00000252338	1	1p31.1	RNA, U6 small nuclear 503, pseudogene	pseudo	RNU6-503P	RNA, U6 small nuclear 503, pseudogene	O	-	20201124	-
9606	106479790	RNU6-505P	-	-	HGNC:HGNC:47468|Ensembl:ENSG00000207156	3	3q24	RNA, U6 small nuclear 505, pseudogene	pseudo	RNU6-505P	RNA, U6 small nuclear 505, pseudogene	O	-	20201124	-
9606	106479791	RNU6-506P	-	-	HGNC:HGNC:47469|Ensembl:ENSG00000252362	4	4q31.1	RNA, U6 small nuclear 506, pseudogene	pseudo	RNU6-506P	RNA, U6 small nuclear 506, pseudogene	O	-	20201124	-
9606	106479792	RNU6-509P	-	-	HGNC:HGNC:47472|Ensembl:ENSG00000200389	3	3q23	RNA, U6 small nuclear 509, pseudogene	pseudo	RNU6-509P	RNA, U6 small nuclear 509, pseudogene	O	-	20201124	-
9606	106479793	RNU6-511P	-	-	HGNC:HGNC:47474|Ensembl:ENSG00000200366	3	3q11.1	RNA, U6 small nuclear 511, pseudogene	pseudo	RNU6-511P	RNA, U6 small nuclear 511, pseudogene	O	-	20201124	-
9606	106479794	RNU6-516P	-	-	HGNC:HGNC:47479	15	15q15.1	RNA, U6 small nuclear 516, pseudogene	pseudo	RNU6-516P	RNA, U6 small nuclear 516, pseudogene	O	-	20201124	-
9606	106479795	RNU6-517P	-	-	HGNC:HGNC:47480|Ensembl:ENSG00000207090	7	7q31.31	RNA, U6 small nuclear 517, pseudogene	pseudo	RNU6-517P	RNA, U6 small nuclear 517, pseudogene	O	-	20201124	-
9606	106479796	RNU6-519P	-	-	HGNC:HGNC:47482|Ensembl:ENSG00000222522	8	8q11.21	RNA, U6 small nuclear 519, pseudogene	pseudo	RNU6-519P	RNA, U6 small nuclear 519, pseudogene	O	-	20201124	-
9606	106479797	RNU6-522P	-	-	HGNC:HGNC:47485|Ensembl:ENSG00000201367	6	6p22.3	RNA, U6 small nuclear 522, pseudogene	pseudo	RNU6-522P	RNA, U6 small nuclear 522, pseudogene	O	-	20201124	-
9606	106479798	RNU6-523P	-	-	HGNC:HGNC:47486|Ensembl:ENSG00000252113	10	10q21.3	RNA, U6 small nuclear 523, pseudogene	pseudo	RNU6-523P	RNA, U6 small nuclear 523, pseudogene	O	-	20201124	-
9606	106479799	RNU6-525P	-	-	HGNC:HGNC:47488|Ensembl:ENSG00000200555	5	5q35.3	RNA, U6 small nuclear 525, pseudogene	pseudo	RNU6-525P	RNA, U6 small nuclear 525, pseudogene	O	-	20201124	-
9606	106479800	RNU6-528P	-	-	HGNC:HGNC:47491|Ensembl:ENSG00000252735	8	8p12	RNA, U6 small nuclear 528, pseudogene	pseudo	RNU6-528P	RNA, U6 small nuclear 528, pseudogene	O	-	20201124	-
9606	106479801	RNU6-530P	-	-	HGNC:HGNC:47493|Ensembl:ENSG00000212482	7	7q21.11	RNA, U6 small nuclear 530, pseudogene	pseudo	RNU6-530P	RNA, U6 small nuclear 530, pseudogene	O	-	20201124	-
9606	106479802	RNU6-531P	-	-	HGNC:HGNC:47494|Ensembl:ENSG00000252503	4	4q31.1	RNA, U6 small nuclear 531, pseudogene	pseudo	RNU6-531P	RNA, U6 small nuclear 531, pseudogene	O	-	20201124	-
9606	106479803	RNU6-535P	-	-	HGNC:HGNC:47498|Ensembl:ENSG00000207453	10	10p14	RNA, U6 small nuclear 535, pseudogene	pseudo	RNU6-535P	RNA, U6 small nuclear 535, pseudogene	O	-	20201124	-
9606	106479804	RNU6-537P	-	-	HGNC:HGNC:47500	1	1p36.22	RNA, U6 small nuclear 537, pseudogene	pseudo	RNU6-537P	RNA, U6 small nuclear 537, pseudogene	O	-	20201124	-
9606	106479805	RNU6-538P	-	-	HGNC:HGNC:47501|Ensembl:ENSG00000275030	9	9q21.11	RNA, U6 small nuclear 538, pseudogene	pseudo	RNU6-538P	RNA, U6 small nuclear 538, pseudogene	O	-	20201124	-
9606	106479806	RNU6-540P	-	-	HGNC:HGNC:47503|Ensembl:ENSG00000207352	5	5q12.3	RNA, U6 small nuclear 540, pseudogene	pseudo	RNU6-540P	RNA, U6 small nuclear 540, pseudogene	O	-	20201124	-
9606	106479807	RNU6-543P	-	-	HGNC:HGNC:47506|Ensembl:ENSG00000199446	10	10q21.3	RNA, U6 small nuclear 543, pseudogene	pseudo	RNU6-543P	RNA, U6 small nuclear 543, pseudogene	O	-	20201124	-
9606	106479808	RNU6-545P	-	RNU6-292P	HGNC:HGNC:47508|Ensembl:ENSG00000199551	12	12p13.2	RNA, U6 small nuclear 545, pseudogene	pseudo	RNU6-545P	RNA, U6 small nuclear 545, pseudogene	O	RNA, U6 small nuclear 292, pseudogene	20201124	-
9606	106479809	RNU6-546P	-	-	HGNC:HGNC:47509|Ensembl:ENSG00000206718	2	2q24.1	RNA, U6 small nuclear 546, pseudogene	pseudo	RNU6-546P	RNA, U6 small nuclear 546, pseudogene	O	-	20201124	-
9606	106479810	RNU6-549P	-	-	HGNC:HGNC:47512|Ensembl:ENSG00000207162	15	15q22.31	RNA, U6 small nuclear 549, pseudogene	pseudo	RNU6-549P	RNA, U6 small nuclear 549, pseudogene	O	-	20201124	-
9606	106479811	RNU6-551P	-	-	HGNC:HGNC:47514|Ensembl:ENSG00000252470	4	4q25	RNA, U6 small nuclear 551, pseudogene	pseudo	RNU6-551P	RNA, U6 small nuclear 551, pseudogene	O	-	20201124	-
9606	106479812	RNU6-554P	-	-	HGNC:HGNC:47517|Ensembl:ENSG00000222398	15	15q15.3	RNA, U6 small nuclear 554, pseudogene	pseudo	RNU6-554P	RNA, U6 small nuclear 554, pseudogene	O	-	20201124	-
9606	106479813	RNU6-555P	-	-	HGNC:HGNC:47518|Ensembl:ENSG00000207515	X	Xq21.31	RNA, U6 small nuclear 555, pseudogene	pseudo	RNU6-555P	RNA, U6 small nuclear 555, pseudogene	O	-	20201124	-
9606	106479814	RNU6-557P	-	-	HGNC:HGNC:47520|Ensembl:ENSG00000252651	3	3p13	RNA, U6 small nuclear 557, pseudogene	pseudo	RNU6-557P	RNA, U6 small nuclear 557, pseudogene	O	-	20201124	-
9606	106479815	RNU6-561P	-	-	HGNC:HGNC:47524|Ensembl:ENSG00000252031	2	2p12	RNA, U6 small nuclear 561, pseudogene	pseudo	RNU6-561P	RNA, U6 small nuclear 561, pseudogene	O	-	20201124	-
9606	106479816	RNU6-562P	-	-	HGNC:HGNC:47525|Ensembl:ENSG00000199601	X	Xq13.3	RNA, U6 small nuclear 562, pseudogene	pseudo	RNU6-562P	RNA, U6 small nuclear 562, pseudogene	O	-	20201124	-
9606	106479817	RNU6-564P	-	-	HGNC:HGNC:47527|Ensembl:ENSG00000222915	22	22q12.2	RNA, U6 small nuclear 564, pseudogene	pseudo	RNU6-564P	RNA, U6 small nuclear 564, pseudogene	O	-	20201124	-
9606	106479818	RNU6-567P	-	-	HGNC:HGNC:47530|Ensembl:ENSG00000252555	18	18q21.32	RNA, U6 small nuclear 567, pseudogene	pseudo	RNU6-567P	RNA, U6 small nuclear 567, pseudogene	O	-	20201124	-
9606	106479819	RNU6-571P	-	-	HGNC:HGNC:47534|Ensembl:ENSG00000206855	10	10q22.1	RNA, U6 small nuclear 571, pseudogene	pseudo	RNU6-571P	RNA, U6 small nuclear 571, pseudogene	O	-	20201124	-
9606	106479820	RNU6-574P	-	-	HGNC:HGNC:47537|Ensembl:ENSG00000206992	12	12q13.13	RNA, U6 small nuclear 574, pseudogene	pseudo	RNU6-574P	RNA, U6 small nuclear 574, pseudogene	O	-	20201124	-
9606	106479821	RNU6-576P	-	-	HGNC:HGNC:47539|Ensembl:ENSG00000212156	10	10p15.3	RNA, U6 small nuclear 576, pseudogene	pseudo	RNU6-576P	RNA, U6 small nuclear 576, pseudogene	O	-	20201124	-
9606	106479822	RNU6-577P	-	-	HGNC:HGNC:47540|Ensembl:ENSG00000252756	2	2p22.2	RNA, U6 small nuclear 577, pseudogene	pseudo	RNU6-577P	RNA, U6 small nuclear 577, pseudogene	O	-	20201124	-
9606	106479823	RNU6-581P	-	-	HGNC:HGNC:47544|Ensembl:ENSG00000252023	7	7q31.31	RNA, U6 small nuclear 581, pseudogene	pseudo	RNU6-581P	RNA, U6 small nuclear 581, pseudogene	O	-	20201124	-
9606	106479824	RNU6-583P	-	-	HGNC:HGNC:47546|Ensembl:ENSG00000251821	4	4q28.1	RNA, U6 small nuclear 583, pseudogene	pseudo	RNU6-583P	RNA, U6 small nuclear 583, pseudogene	O	-	20201124	-
9606	106479825	RNU6-584P	-	-	HGNC:HGNC:47547|Ensembl:ENSG00000222282	1	1p34.3	RNA, U6 small nuclear 584, pseudogene	pseudo	RNU6-584P	RNA, U6 small nuclear 584, pseudogene	O	-	20201124	-
9606	106479826	RNU6-588P	-	-	HGNC:HGNC:47551|Ensembl:ENSG00000222213	5	5q32	RNA, U6 small nuclear 588, pseudogene	pseudo	RNU6-588P	RNA, U6 small nuclear 588, pseudogene	O	-	20201124	-
9606	106479827	RNU6-591P	-	-	HGNC:HGNC:47554|Ensembl:ENSG00000207122	X	Xp11.4	RNA, U6 small nuclear 591, pseudogene	pseudo	RNU6-591P	RNA, U6 small nuclear 591, pseudogene	O	-	20201124	-
9606	106479828	RNU6-593P	-	-	HGNC:HGNC:47556|Ensembl:ENSG00000201586	11	11p15.1	RNA, U6 small nuclear 593, pseudogene	pseudo	RNU6-593P	RNA, U6 small nuclear 593, pseudogene	O	-	20201124	-
9606	106479829	RNU6-595P	-	-	HGNC:HGNC:47558	12	12q14.1	RNA, U6 small nuclear 595, pseudogene	pseudo	RNU6-595P	RNA, U6 small nuclear 595, pseudogene	O	-	20201124	-
9606	106479830	RNU6-598P	-	-	HGNC:HGNC:47561|Ensembl:ENSG00000200887	10	10p11.23	RNA, U6 small nuclear 598, pseudogene	pseudo	RNU6-598P	RNA, U6 small nuclear 598, pseudogene	O	-	20201124	-
9606	106479831	RNU6-600P	-	-	HGNC:HGNC:47563|Ensembl:ENSG00000199394	12	12q13.12	RNA, U6 small nuclear 600, pseudogene	pseudo	RNU6-600P	RNA, U6 small nuclear 600, pseudogene	O	-	20201124	-
9606	106479832	RNU6-601P	-	-	HGNC:HGNC:47564|Ensembl:ENSG00000207270	2	2q23.3	RNA, U6 small nuclear 601, pseudogene	pseudo	RNU6-601P	RNA, U6 small nuclear 601, pseudogene	O	-	20201124	-
9606	106479833	RNU6-604P	-	-	HGNC:HGNC:47567|Ensembl:ENSG00000212219	7	7q36.1	RNA, U6 small nuclear 604, pseudogene	pseudo	RNU6-604P	RNA, U6 small nuclear 604, pseudogene	O	-	20201124	-
9606	106479834	RNU6-606P	-	-	HGNC:HGNC:47569|Ensembl:ENSG00000207452	5	5q14.3	RNA, U6 small nuclear 606, pseudogene	pseudo	RNU6-606P	RNA, U6 small nuclear 606, pseudogene	O	-	20201124	-
9606	106479835	RNU6-610P	-	-	HGNC:HGNC:47573|Ensembl:ENSG00000206991	15	15q15.3	RNA, U6 small nuclear 610, pseudogene	pseudo	RNU6-610P	RNA, U6 small nuclear 610, pseudogene	O	-	20201124	-
9606	106479836	RNU6-611P	-	-	HGNC:HGNC:47574|Ensembl:ENSG00000207003	19	19q13.32	RNA, U6 small nuclear 611, pseudogene	pseudo	RNU6-611P	RNA, U6 small nuclear 611, pseudogene	O	-	20201124	-
9606	106479837	RNU6-613P	-	-	HGNC:HGNC:47576|Ensembl:ENSG00000222344	2	2q36.3	RNA, U6 small nuclear 613, pseudogene	pseudo	RNU6-613P	RNA, U6 small nuclear 613, pseudogene	O	-	20201124	-
9606	106479838	RNU6-616P	-	-	HGNC:HGNC:47579|Ensembl:ENSG00000207081	X	Xq26.3	RNA, U6 small nuclear 616, pseudogene	pseudo	RNU6-616P	RNA, U6 small nuclear 616, pseudogene	O	-	20201124	-
9606	106479839	RNU6-617P	-	-	HGNC:HGNC:47580|Ensembl:ENSG00000251956	2	2q21.1	RNA, U6 small nuclear 617, pseudogene	pseudo	RNU6-617P	RNA, U6 small nuclear 617, pseudogene	O	-	20201124	-
9606	106479840	RNU6-619P	-	-	HGNC:HGNC:47582|Ensembl:ENSG00000202016	2	2q36.1	RNA, U6 small nuclear 619, pseudogene	pseudo	RNU6-619P	RNA, U6 small nuclear 619, pseudogene	O	-	20201124	-
9606	106479841	RNU6-622P	-	-	HGNC:HGNC:47585|Ensembl:ENSG00000206999	1	1p31.1	RNA, U6 small nuclear 622, pseudogene	pseudo	RNU6-622P	RNA, U6 small nuclear 622, pseudogene	O	-	20201124	-
9606	106479842	RNU6-624P	-	-	HGNC:HGNC:47587|Ensembl:ENSG00000200281	2	2q36.3	RNA, U6 small nuclear 624, pseudogene	pseudo	RNU6-624P	RNA, U6 small nuclear 624, pseudogene	O	-	20201124	-
9606	106479843	RNU6-625P	-	-	HGNC:HGNC:47588|Ensembl:ENSG00000238658	17	17q25.3	RNA, U6 small nuclear 625, pseudogene	pseudo	RNU6-625P	RNA, U6 small nuclear 625, pseudogene	O	-	20201124	-
9606	106479844	RNU6-629P	-	-	HGNC:HGNC:47592|Ensembl:ENSG00000206788	2	2q31.2	RNA, U6 small nuclear 629, pseudogene	pseudo	RNU6-629P	RNA, U6 small nuclear 629, pseudogene	O	-	20201124	-
9606	106479845	RNU6-631P	-	-	HGNC:HGNC:47594|Ensembl:ENSG00000200790	15	15q11.2	RNA, U6 small nuclear 631, pseudogene	pseudo	RNU6-631P	RNA, U6 small nuclear 631, pseudogene	O	-	20201124	-
9606	106479846	RNU6-632P	-	-	HGNC:HGNC:47595|Ensembl:ENSG00000251711	10	10p12.1	RNA, U6 small nuclear 632, pseudogene	pseudo	RNU6-632P	RNA, U6 small nuclear 632, pseudogene	O	-	20201124	-
9606	106479847	RNU6-634P	-	-	HGNC:HGNC:47597|Ensembl:ENSG00000239189	2	2p16.1	RNA, U6 small nuclear 634, pseudogene	pseudo	RNU6-634P	RNA, U6 small nuclear 634, pseudogene	O	-	20201124	-
9606	106479848	RNU6-637P	-	-	HGNC:HGNC:47600|Ensembl:ENSG00000206777	3	3q26.2	RNA, U6 small nuclear 637, pseudogene	pseudo	RNU6-637P	RNA, U6 small nuclear 637, pseudogene	O	-	20201124	-
9606	106479849	RNU6-639P	-	-	HGNC:HGNC:47602|Ensembl:ENSG00000206801	20	20q13.12	RNA, U6 small nuclear 639, pseudogene	pseudo	RNU6-639P	RNA, U6 small nuclear 639, pseudogene	O	-	20201124	-
9606	106479850	RNU6-640P	-	-	HGNC:HGNC:47603|Ensembl:ENSG00000200563	2	2p11.2	RNA, U6 small nuclear 640, pseudogene	pseudo	RNU6-640P	RNA, U6 small nuclear 640, pseudogene	O	-	20201124	-
9606	106479851	RNU6-643P	-	-	HGNC:HGNC:47606|Ensembl:ENSG00000206745	6	6p21.1	RNA, U6 small nuclear 643, pseudogene	pseudo	RNU6-643P	RNA, U6 small nuclear 643, pseudogene	O	-	20201124	-
9606	106479852	RNU6-645P	-	-	HGNC:HGNC:47608|Ensembl:ENSG00000201519	6	6p22.3	RNA, U6 small nuclear 645, pseudogene	pseudo	RNU6-645P	RNA, U6 small nuclear 645, pseudogene	O	-	20201124	-
9606	106479853	RNU6-648P	-	-	HGNC:HGNC:47611|Ensembl:ENSG00000222122	X	Xq23	RNA, U6 small nuclear 648, pseudogene	pseudo	RNU6-648P	RNA, U6 small nuclear 648, pseudogene	O	-	20201124	-
9606	106479854	RNU6-649P	-	-	HGNC:HGNC:47612|Ensembl:ENSG00000207192	2	2p25.2	RNA, U6 small nuclear 649, pseudogene	pseudo	RNU6-649P	RNA, U6 small nuclear 649, pseudogene	O	-	20201124	-
9606	106479855	RNU6-651P	-	-	HGNC:HGNC:47614|Ensembl:ENSG00000222972	2	2q33.1	RNA, U6 small nuclear 651, pseudogene	pseudo	RNU6-651P	RNA, U6 small nuclear 651, pseudogene	O	-	20201124	-
9606	106479856	RNU6-655P	-	-	HGNC:HGNC:47618|Ensembl:ENSG00000199728	18	18q23	RNA, U6 small nuclear 655, pseudogene	pseudo	RNU6-655P	RNA, U6 small nuclear 655, pseudogene	O	-	20201124	-
9606	106479857	RNU6-656P	-	-	HGNC:HGNC:47619|Ensembl:ENSG00000252594	8	8q11.1	RNA, U6 small nuclear 656, pseudogene	pseudo	RNU6-656P	RNA, U6 small nuclear 656, pseudogene	O	-	20201124	-
9606	106479858	RNU6-658P	-	-	HGNC:HGNC:47621|Ensembl:ENSG00000207336	5	5q13.3	RNA, U6 small nuclear 658, pseudogene	pseudo	RNU6-658P	RNA, U6 small nuclear 658, pseudogene	O	-	20201124	-
9606	106479859	RNU6-661P	-	-	HGNC:HGNC:47624|Ensembl:ENSG00000199279	5	5q12.1	RNA, U6 small nuclear 661, pseudogene	pseudo	RNU6-661P	RNA, U6 small nuclear 661, pseudogene	O	-	20201124	-
9606	106479860	RNU6-662P	-	-	HGNC:HGNC:47625|Ensembl:ENSG00000206980	1	1q21.3	RNA, U6 small nuclear 662, pseudogene	pseudo	RNU6-662P	RNA, U6 small nuclear 662, pseudogene	O	-	20201124	-
9606	106479861	RNU6-664P	-	FZD5	HGNC:HGNC:47627|Ensembl:ENSG00000199251	2	2q33.3	RNA, U6 small nuclear 664, pseudogene	pseudo	RNU6-664P	RNA, U6 small nuclear 664, pseudogene	O	-	20201124	-
9606	106479862	RNU6-667P	-	-	HGNC:HGNC:47630|Ensembl:ENSG00000252995	15	15q25.1	RNA, U6 small nuclear 667, pseudogene	pseudo	RNU6-667P	RNA, U6 small nuclear 667, pseudogene	O	-	20201124	-
9606	106479863	RNU6-670P	-	-	HGNC:HGNC:47633|Ensembl:ENSG00000201182	3	3p25.3	RNA, U6 small nuclear 670, pseudogene	pseudo	RNU6-670P	RNA, U6 small nuclear 670, pseudogene	O	-	20201124	-
9606	106479864	RNU6-675P	-	-	HGNC:HGNC:47638|Ensembl:ENSG00000206963	2	2q14.3	RNA, U6 small nuclear 675, pseudogene	pseudo	RNU6-675P	RNA, U6 small nuclear 675, pseudogene	O	-	20201124	-
9606	106479865	RNU6-678P	-	-	HGNC:HGNC:47641|Ensembl:ENSG00000252641	3	3q22.1	RNA, U6 small nuclear 678, pseudogene	pseudo	RNU6-678P	RNA, U6 small nuclear 678, pseudogene	O	-	20201124	-
9606	106479866	RNU6-679P	-	-	HGNC:HGNC:47642|Ensembl:ENSG00000212305	5	5p15.2	RNA, U6 small nuclear 679, pseudogene	pseudo	RNU6-679P	RNA, U6 small nuclear 679, pseudogene	O	-	20201124	-
9606	106479867	RNU6-682P	-	-	HGNC:HGNC:47645|Ensembl:ENSG00000200713	8	8p23.1	RNA, U6 small nuclear 682, pseudogene	pseudo	RNU6-682P	RNA, U6 small nuclear 682, pseudogene	O	-	20201124	-
9606	106479868	RNU6-685P	-	-	HGNC:HGNC:47648|Ensembl:ENSG00000252897	2	2p12	RNA, U6 small nuclear 685, pseudogene	pseudo	RNU6-685P	RNA, U6 small nuclear 685, pseudogene	O	-	20201124	-
9606	106479869	RNU6-687P	-	-	HGNC:HGNC:47650|Ensembl:ENSG00000252252	10	10q21.1	RNA, U6 small nuclear 687, pseudogene	pseudo	RNU6-687P	RNA, U6 small nuclear 687, pseudogene	O	-	20201124	-
9606	106479870	RNU6-689P	-	-	HGNC:HGNC:47652|Ensembl:ENSG00000206924	14	14q24.3	RNA, U6 small nuclear 689, pseudogene	pseudo	RNU6-689P	RNA, U6 small nuclear 689, pseudogene	O	-	20201124	-
9606	106479871	RNU6-692P	-	-	HGNC:HGNC:47655|Ensembl:ENSG00000207225	2	2q22.3	RNA, U6 small nuclear 692, pseudogene	pseudo	RNU6-692P	RNA, U6 small nuclear 692, pseudogene	O	-	20201124	-
9606	106479872	RNU6-694P	-	-	HGNC:HGNC:47657|Ensembl:ENSG00000200941	9	9p24.2	RNA, U6 small nuclear 694, pseudogene	pseudo	RNU6-694P	RNA, U6 small nuclear 694, pseudogene	O	-	20201124	-
9606	106479873	RNU6-696P	-	-	HGNC:HGNC:47659|Ensembl:ENSG00000212136	21	21q22.13	RNA, U6 small nuclear 696, pseudogene	pseudo	RNU6-696P	RNA, U6 small nuclear 696, pseudogene	O	-	20201124	-
9606	106479874	RNU6-697P	-	-	HGNC:HGNC:47660|Ensembl:ENSG00000200218	10	10q22.1	RNA, U6 small nuclear 697, pseudogene	pseudo	RNU6-697P	RNA, U6 small nuclear 697, pseudogene	O	-	20201124	-
9606	106479875	RNU6-699P	-	-	HGNC:HGNC:47662|Ensembl:ENSG00000252890	4	4q13.2	RNA, U6 small nuclear 699, pseudogene	pseudo	RNU6-699P	RNA, U6 small nuclear 699, pseudogene	O	-	20201124	-
9606	106479876	RNU6-703P	-	-	HGNC:HGNC:47666|Ensembl:ENSG00000252755	8	8q22.2	RNA, U6 small nuclear 703, pseudogene	pseudo	RNU6-703P	RNA, U6 small nuclear 703, pseudogene	O	-	20201124	-
9606	106479877	RNU6-704P	-	-	HGNC:HGNC:47667|Ensembl:ENSG00000201032	1	1q32.1	RNA, U6 small nuclear 704, pseudogene	pseudo	RNU6-704P	RNA, U6 small nuclear 704, pseudogene	O	-	20201124	-
9606	106479878	RNU6-706P	-	-	HGNC:HGNC:47669|Ensembl:ENSG00000253038	18	18q12.2	RNA, U6 small nuclear 706, pseudogene	pseudo	RNU6-706P	RNA, U6 small nuclear 706, pseudogene	O	-	20201124	-
9606	106479879	RNU6-709P	-	-	HGNC:HGNC:47672|Ensembl:ENSG00000253066	10	10q25.3	RNA, U6 small nuclear 709, pseudogene	pseudo	RNU6-709P	RNA, U6 small nuclear 709, pseudogene	O	-	20201124	-
9606	106479880	RNU6-710P	-	-	HGNC:HGNC:47673|Ensembl:ENSG00000222356	9	9q31.3	RNA, U6 small nuclear 710, pseudogene	pseudo	RNU6-710P	RNA, U6 small nuclear 710, pseudogene	O	-	20201124	-
9606	106479881	RNU6-711P	-	-	HGNC:HGNC:47674|Ensembl:ENSG00000253064	17	17q11.2	RNA, U6 small nuclear 711, pseudogene	pseudo	RNU6-711P	RNA, U6 small nuclear 711, pseudogene	O	-	20201124	-
9606	106479882	RNU6-713P	-	-	HGNC:HGNC:47676|Ensembl:ENSG00000207492	12	12q12	RNA, U6 small nuclear 713, pseudogene	pseudo	RNU6-713P	RNA, U6 small nuclear 713, pseudogene	O	-	20201124	-
9606	106479883	RNU6-716P	-	-	HGNC:HGNC:47679|Ensembl:ENSG00000202491	1	1q32.1	RNA, U6 small nuclear 716, pseudogene	pseudo	RNU6-716P	RNA, U6 small nuclear 716, pseudogene	O	-	20201124	-
9606	106479884	RNU6-717P	-	-	HGNC:HGNC:47680|Ensembl:ENSG00000239190	12	12q24.33	RNA, U6 small nuclear 717, pseudogene	pseudo	RNU6-717P	RNA, U6 small nuclear 717, pseudogene	O	-	20201124	-
9606	106479885	RNU6-720P	-	-	HGNC:HGNC:47683|Ensembl:ENSG00000252172	3	3q25.1	RNA, U6 small nuclear 720, pseudogene	pseudo	RNU6-720P	RNA, U6 small nuclear 720, pseudogene	O	-	20201124	-
9606	106479886	RNU6-723P	-	-	HGNC:HGNC:47686|Ensembl:ENSG00000206700	1	1p33	RNA, U6 small nuclear 723, pseudogene	pseudo	RNU6-723P	RNA, U6 small nuclear 723, pseudogene	O	-	20201124	-
9606	106479887	RNU6-724P	-	-	HGNC:HGNC:47687|Ensembl:ENSG00000212260	5	5q13.2	RNA, U6 small nuclear 724, pseudogene	pseudo	RNU6-724P	RNA, U6 small nuclear 724, pseudogene	O	-	20201124	-
9606	106479888	RNU6-728P	-	-	HGNC:HGNC:47691|Ensembl:ENSG00000202245	10	10q26.13	RNA, U6 small nuclear 728, pseudogene	pseudo	RNU6-728P	RNA, U6 small nuclear 728, pseudogene	O	-	20201124	-
9606	106479889	RNU6-730P	-	-	HGNC:HGNC:47693|Ensembl:ENSG00000206681	6	6q27	RNA, U6 small nuclear 730, pseudogene	pseudo	RNU6-730P	RNA, U6 small nuclear 730, pseudogene	O	-	20201124	-
9606	106479890	RNU6-732P	-	-	HGNC:HGNC:47695|Ensembl:ENSG00000251842	5	5q32	RNA, U6 small nuclear 732, pseudogene	pseudo	RNU6-732P	RNA, U6 small nuclear 732, pseudogene	O	-	20201124	-
9606	106479891	RNU6-733P	-	-	HGNC:HGNC:47696|Ensembl:ENSG00000222691	4	4q25	RNA, U6 small nuclear 733, pseudogene	pseudo	RNU6-733P	RNA, U6 small nuclear 733, pseudogene	O	-	20201124	-
9606	106479892	RNU6-738P	-	-	HGNC:HGNC:47701|Ensembl:ENSG00000207261	5	5p14.1	RNA, U6 small nuclear 738, pseudogene	pseudo	RNU6-738P	RNA, U6 small nuclear 738, pseudogene	O	-	20201124	-
9606	106479893	RNU6-740P	-	-	HGNC:HGNC:47703|Ensembl:ENSG00000201604	10	10q23.31	RNA, U6 small nuclear 740, pseudogene	pseudo	RNU6-740P	RNA, U6 small nuclear 740, pseudogene	O	-	20201124	-
9606	106479894	RNU6-741P	-	-	HGNC:HGNC:47704|Ensembl:ENSG00000206616	15	15q11.2	RNA, U6 small nuclear 741, pseudogene	pseudo	RNU6-741P	RNA, U6 small nuclear 741, pseudogene	O	-	20201124	-
9606	106479895	RNU6-744P	-	-	HGNC:HGNC:47707|Ensembl:ENSG00000202427	2	2q14.1	RNA, U6 small nuclear 744, pseudogene	pseudo	RNU6-744P	RNA, U6 small nuclear 744, pseudogene	O	-	20201124	-
9606	106479896	RNU6-746P	-	-	HGNC:HGNC:47709|Ensembl:ENSG00000206839	4	4q12	RNA, U6 small nuclear 746, pseudogene	pseudo	RNU6-746P	RNA, U6 small nuclear 746, pseudogene	O	-	20201124	-
9606	106479897	RNU6-750P	-	-	HGNC:HGNC:47713|Ensembl:ENSG00000212248	1	1p21.2	RNA, U6 small nuclear 750, pseudogene	pseudo	RNU6-750P	RNA, U6 small nuclear 750, pseudogene	O	-	20201124	-
9606	106479898	RNU6-751P	-	-	HGNC:HGNC:47714|Ensembl:ENSG00000252191	19	19q13.42	RNA, U6 small nuclear 751, pseudogene	pseudo	RNU6-751P	RNA, U6 small nuclear 751, pseudogene	O	-	20201124	-
9606	106479899	RNU6-753P	-	-	HGNC:HGNC:47716|Ensembl:ENSG00000200796	1	1p34.3	RNA, U6 small nuclear 753, pseudogene	pseudo	RNU6-753P	RNA, U6 small nuclear 753, pseudogene	O	-	20201124	-
9606	106479900	RNU6-756P	-	-	HGNC:HGNC:47719|Ensembl:ENSG00000206724	8	8q24.13	RNA, U6 small nuclear 756, pseudogene	pseudo	RNU6-756P	RNA, U6 small nuclear 756, pseudogene	O	-	20201124	-
9606	106479901	RNU6-757P	-	-	HGNC:HGNC:47720|Ensembl:ENSG00000222266	5	5q31.1	RNA, U6 small nuclear 757, pseudogene	pseudo	RNU6-757P	RNA, U6 small nuclear 757, pseudogene	O	-	20201124	-
9606	106479902	RNU6-759P	-	-	HGNC:HGNC:47722|Ensembl:ENSG00000252549	20	20q11.22	RNA, U6 small nuclear 759, pseudogene	pseudo	RNU6-759P	RNA, U6 small nuclear 759, pseudogene	O	-	20201124	-
9606	106479903	RNU6-762P	-	-	HGNC:HGNC:47725|Ensembl:ENSG00000252916	2	2q33.1	RNA, U6 small nuclear 762, pseudogene	pseudo	RNU6-762P	RNA, U6 small nuclear 762, pseudogene	O	-	20201124	-
9606	106479904	RNU6-764P	-	-	HGNC:HGNC:47727|Ensembl:ENSG00000252205	X	Xq28	RNA, U6 small nuclear 764, pseudogene	pseudo	RNU6-764P	RNA, U6 small nuclear 764, pseudogene	O	-	20201124	-
9606	106479905	RNU6-765P	-	-	HGNC:HGNC:47728|Ensembl:ENSG00000252725	9	9p13.1	RNA, U6 small nuclear 765, pseudogene	pseudo	RNU6-765P	RNA, U6 small nuclear 765, pseudogene	O	-	20201124	-
9606	106479906	RNU6-769P	-	-	HGNC:HGNC:47732|Ensembl:ENSG00000207136	12	12q13.12	RNA, U6 small nuclear 769, pseudogene	pseudo	RNU6-769P	RNA, U6 small nuclear 769, pseudogene	O	-	20201124	-
9606	106479907	RNU6-771P	-	RNU6-1185P	HGNC:HGNC:47734|Ensembl:ENSG00000207511	1	1p36.21	RNA, U6 small nuclear 771, pseudogene	pseudo	RNU6-771P	RNA, U6 small nuclear 771, pseudogene	O	RNA, U6 small nuclear 1185, pseudogene	20201124	-
9606	106479908	RNU6-772P	-	-	HGNC:HGNC:47735|Ensembl:ENSG00000251851	21	21q21.1	RNA, U6 small nuclear 772, pseudogene	pseudo	RNU6-772P	RNA, U6 small nuclear 772, pseudogene	O	-	20201124	-
9606	106479909	RNU6-775P	-	-	HGNC:HGNC:47738|Ensembl:ENSG00000238619	2	2p16.1	RNA, U6 small nuclear 775, pseudogene	pseudo	RNU6-775P	RNA, U6 small nuclear 775, pseudogene	O	-	20201124	-
9606	106479910	RNU6-778P	-	-	HGNC:HGNC:47741|Ensembl:ENSG00000200139	1	1q32.1	RNA, U6 small nuclear 778, pseudogene	pseudo	RNU6-778P	RNA, U6 small nuclear 778, pseudogene	O	-	20201124	-
9606	106479911	RNU6-781P	-	-	HGNC:HGNC:47744|Ensembl:ENSG00000252186	12	12p13.31	RNA, U6 small nuclear 781, pseudogene	pseudo	RNU6-781P	RNA, U6 small nuclear 781, pseudogene	O	-	20201124	-
9606	106479912	RNU6-783P	-	-	HGNC:HGNC:47746|Ensembl:ENSG00000252519	11	11p14.3	RNA, U6 small nuclear 783, pseudogene	pseudo	RNU6-783P	RNA, U6 small nuclear 783, pseudogene	O	-	20201124	-
9606	106479913	RNU6-785P	-	-	HGNC:HGNC:47748|Ensembl:ENSG00000223256	9	9q34.3	RNA, U6 small nuclear 785, pseudogene	pseudo	RNU6-785P	RNA, U6 small nuclear 785, pseudogene	O	-	20201124	-
9606	106479914	RNU6-787P	-	-	HGNC:HGNC:47750|Ensembl:ENSG00000206759	3	3p14.1	RNA, U6 small nuclear 787, pseudogene	pseudo	RNU6-787P	RNA, U6 small nuclear 787, pseudogene	O	-	20201124	-
9606	106479915	RNU6-789P	-	-	HGNC:HGNC:47752|Ensembl:ENSG00000252914	3	3q22.3	RNA, U6 small nuclear 789, pseudogene	pseudo	RNU6-789P	RNA, U6 small nuclear 789, pseudogene	O	-	20201124	-
9606	106479916	RNU6-791P	-	-	HGNC:HGNC:47754|Ensembl:ENSG00000222399	1	1q41	RNA, U6 small nuclear 791, pseudogene	pseudo	RNU6-791P	RNA, U6 small nuclear 791, pseudogene	O	-	20201124	-
9606	106479917	RNU6-793P	-	-	HGNC:HGNC:47756|Ensembl:ENSG00000206960	6	6p23	RNA, U6 small nuclear 793, pseudogene	pseudo	RNU6-793P	RNA, U6 small nuclear 793, pseudogene	O	-	20201124	-
9606	106479918	RNU6-797P	-	-	HGNC:HGNC:47760|Ensembl:ENSG00000199971	7	7q34	RNA, U6 small nuclear 797, pseudogene	pseudo	RNU6-797P	RNA, U6 small nuclear 797, pseudogene	O	-	20201124	-
9606	106479919	RNU6-798P	-	-	HGNC:HGNC:47761|Ensembl:ENSG00000252721	9	9q22.33	RNA, U6 small nuclear 798, pseudogene	pseudo	RNU6-798P	RNA, U6 small nuclear 798, pseudogene	O	-	20201124	-
9606	106479920	RNU6-801P	-	-	HGNC:HGNC:47764|Ensembl:ENSG00000200957	6	6p22.3	RNA, U6 small nuclear 801, pseudogene	pseudo	RNU6-801P	RNA, U6 small nuclear 801, pseudogene	O	-	20201124	-
9606	106479921	RNU6-804P	-	-	HGNC:HGNC:47767|Ensembl:ENSG00000207013	5	5q14.3	RNA, U6 small nuclear 804, pseudogene	pseudo	RNU6-804P	RNA, U6 small nuclear 804, pseudogene	O	-	20201124	-
9606	106479922	RNU6-805P	-	-	HGNC:HGNC:47768|Ensembl:ENSG00000202513	10	10q22.1	RNA, U6 small nuclear 805, pseudogene	pseudo	RNU6-805P	RNA, U6 small nuclear 805, pseudogene	O	-	20201124	-
9606	106479923	RNU6-807P	-	-	HGNC:HGNC:47770|Ensembl:ENSG00000252614	15	15q26.3	RNA, U6 small nuclear 807, pseudogene	pseudo	RNU6-807P	RNA, U6 small nuclear 807, pseudogene	O	-	20201124	-
9606	106479924	RNU6-809P	-	-	HGNC:HGNC:47772|Ensembl:ENSG00000207190	1	1p31.3	RNA, U6 small nuclear 809, pseudogene	pseudo	RNU6-809P	RNA, U6 small nuclear 809, pseudogene	O	-	20201124	-
9606	106479925	RNU6-811P	-	-	HGNC:HGNC:47774|Ensembl:ENSG00000206796	10	10p11.21	RNA, U6 small nuclear 811, pseudogene	pseudo	RNU6-811P	RNA, U6 small nuclear 811, pseudogene	O	-	20201124	-
9606	106479926	RNU6-812P	-	-	HGNC:HGNC:47775|Ensembl:ENSG00000200048	2	2p12	RNA, U6 small nuclear 812, pseudogene	pseudo	RNU6-812P	RNA, U6 small nuclear 812, pseudogene	O	-	20201124	-
9606	106479927	RNU6-817P	-	-	HGNC:HGNC:47780|Ensembl:ENSG00000212385	1	1p13.1	RNA, U6 small nuclear 817, pseudogene	pseudo	RNU6-817P	RNA, U6 small nuclear 817, pseudogene	O	-	20201124	-
9606	106479928	RNU6-819P	-	-	HGNC:HGNC:47782|Ensembl:ENSG00000200986	8	8q11.1	RNA, U6 small nuclear 819, pseudogene	pseudo	RNU6-819P	RNA, U6 small nuclear 819, pseudogene	O	-	20201124	-
9606	106479929	RNU6-820P	-	-	HGNC:HGNC:47783|Ensembl:ENSG00000207000	9	9q21.11	RNA, U6 small nuclear 820, pseudogene	pseudo	RNU6-820P	RNA, U6 small nuclear 820, pseudogene	O	-	20201124	-
9606	106479930	RNU6-822P	-	-	HGNC:HGNC:47785|Ensembl:ENSG00000199577	3	3p24.3	RNA, U6 small nuclear 822, pseudogene	pseudo	RNU6-822P	RNA, U6 small nuclear 822, pseudogene	O	-	20201124	-
9606	106479931	RNU6-826P	-	-	HGNC:HGNC:47789|Ensembl:ENSG00000252636	17	17q21.32	RNA, U6 small nuclear 826, pseudogene	pseudo	RNU6-826P	RNA, U6 small nuclear 826, pseudogene	O	-	20201124	-
9606	106479932	RNU6-828P	-	-	HGNC:HGNC:47791|Ensembl:ENSG00000201746	1	1p36.22	RNA, U6 small nuclear 828, pseudogene	pseudo	RNU6-828P	RNA, U6 small nuclear 828, pseudogene	O	-	20201124	-
9606	106479933	RNU6-829P	-	-	HGNC:HGNC:47792	9	9q22.31	RNA, U6 small nuclear 829, pseudogene	pseudo	RNU6-829P	RNA, U6 small nuclear 829, pseudogene	O	-	20201124	-
9606	106479934	RNU6-832P	-	-	HGNC:HGNC:47795|Ensembl:ENSG00000200189	7	7q11.22	RNA, U6 small nuclear 832, pseudogene	pseudo	RNU6-832P	RNA, U6 small nuclear 832, pseudogene	O	-	20201124	-
9606	106479935	RNU6-834P	-	-	HGNC:HGNC:47797|Ensembl:ENSG00000199237	12	12q13.12	RNA, U6 small nuclear 834, pseudogene	pseudo	RNU6-834P	RNA, U6 small nuclear 834, pseudogene	O	-	20201124	-
9606	106479936	RNU6-837P	-	-	HGNC:HGNC:47800|Ensembl:ENSG00000212358	12	12p12.3	RNA, U6 small nuclear 837, pseudogene	pseudo	RNU6-837P	RNA, U6 small nuclear 837, pseudogene	O	-	20201124	-
9606	106479937	RNU6-838P	-	-	HGNC:HGNC:47801|Ensembl:ENSG00000200269	4	4p12	RNA, U6 small nuclear 838, pseudogene	pseudo	RNU6-838P	RNA, U6 small nuclear 838, pseudogene	O	-	20201124	-
9606	106479938	RNU6-840P	-	COPS7B|PTMAP7	HGNC:HGNC:47803	2	2q37.1	RNA, U6 small nuclear 840, pseudogene	pseudo	RNU6-840P	RNA, U6 small nuclear 840, pseudogene	O	tmp_locus_12|tmp_locus_14	20201124	-
9606	106479939	RNU6-844P	-	-	HGNC:HGNC:47807|Ensembl:ENSG00000252984	15	15q21.3	RNA, U6 small nuclear 844, pseudogene	pseudo	RNU6-844P	RNA, U6 small nuclear 844, pseudogene	O	-	20201124	-
9606	106479940	RNU6-845P	-	-	HGNC:HGNC:47808|Ensembl:ENSG00000199448	16	16q11.2	RNA, U6 small nuclear 845, pseudogene	pseudo	RNU6-845P	RNA, U6 small nuclear 845, pseudogene	O	-	20201124	-
9606	106479941	RNU6-848P	-	-	HGNC:HGNC:47811|Ensembl:ENSG00000251757	2	2q21.1	RNA, U6 small nuclear 848, pseudogene	pseudo	RNU6-848P	RNA, U6 small nuclear 848, pseudogene	O	-	20201124	-
9606	106479942	RNU6-851P	-	-	HGNC:HGNC:47814|Ensembl:ENSG00000207295	2	2p22.1	RNA, U6 small nuclear 851, pseudogene	pseudo	RNU6-851P	RNA, U6 small nuclear 851, pseudogene	O	-	20201124	-
9606	106479943	RNU6-853P	-	-	HGNC:HGNC:47816|Ensembl:ENSG00000201176	4	4q32.3	RNA, U6 small nuclear 853, pseudogene	pseudo	RNU6-853P	RNA, U6 small nuclear 853, pseudogene	O	-	20201124	-
9606	106479944	RNU6-855P	-	-	HGNC:HGNC:47818|Ensembl:ENSG00000222327	9	9q32	RNA, U6 small nuclear 855, pseudogene	pseudo	RNU6-855P	RNA, U6 small nuclear 855, pseudogene	O	-	20201124	-
9606	106479945	RNU6-858P	-	-	HGNC:HGNC:47821|Ensembl:ENSG00000199306	3	3q29	RNA, U6 small nuclear 858, pseudogene	pseudo	RNU6-858P	RNA, U6 small nuclear 858, pseudogene	O	-	20201124	-
9606	106479946	RNU6-860P	-	-	HGNC:HGNC:47823|Ensembl:ENSG00000222792	3	3q29	RNA, U6 small nuclear 860, pseudogene	pseudo	RNU6-860P	RNA, U6 small nuclear 860, pseudogene	O	-	20201124	-
9606	106479947	RNU6-861P	-	-	HGNC:HGNC:47824|Ensembl:ENSG00000252554	6	6q22.33	RNA, U6 small nuclear 861, pseudogene	pseudo	RNU6-861P	RNA, U6 small nuclear 861, pseudogene	O	-	20201124	-
9606	106479948	RNU6-865P	-	-	HGNC:HGNC:47828|Ensembl:ENSG00000201642	3	3q12.2	RNA, U6 small nuclear 865, pseudogene	pseudo	RNU6-865P	RNA, U6 small nuclear 865, pseudogene	O	-	20201124	-
9606	106479949	RNU6-867P	-	-	HGNC:HGNC:47830|Ensembl:ENSG00000201826	X	Xq13.3	RNA, U6 small nuclear 867, pseudogene	pseudo	RNU6-867P	RNA, U6 small nuclear 867, pseudogene	O	-	20201124	-
9606	106479950	RNU6-871P	-	-	HGNC:HGNC:47834|Ensembl:ENSG00000251931	12	12q14.1	RNA, U6 small nuclear 871, pseudogene	pseudo	RNU6-871P	RNA, U6 small nuclear 871, pseudogene	O	-	20201124	-
9606	106479951	RNU6-873P	-	-	HGNC:HGNC:47836|Ensembl:ENSG00000200703	3	3p11.2	RNA, U6 small nuclear 873, pseudogene	pseudo	RNU6-873P	RNA, U6 small nuclear 873, pseudogene	O	-	20201124	-
9606	106479952	RNU6-874P	-	-	HGNC:HGNC:47837|Ensembl:ENSG00000199260	11	11q24.3	RNA, U6 small nuclear 874, pseudogene	pseudo	RNU6-874P	RNA, U6 small nuclear 874, pseudogene	O	-	20201124	-
9606	106479953	RNU6-875P	-	-	HGNC:HGNC:47838|Ensembl:ENSG00000252297	8	8q24.13	RNA, U6 small nuclear 875, pseudogene	pseudo	RNU6-875P	RNA, U6 small nuclear 875, pseudogene	O	-	20201124	-
9606	106479954	RNU6-878P	-	-	HGNC:HGNC:47841|Ensembl:ENSG00000207308	11	11p15.5	RNA, U6 small nuclear 878, pseudogene	pseudo	RNU6-878P	RNA, U6 small nuclear 878, pseudogene	O	-	20201124	-
9606	106479955	RNU6-880P	-	-	HGNC:HGNC:47843|Ensembl:ENSG00000207256	1	1p34.2	RNA, U6 small nuclear 880, pseudogene	pseudo	RNU6-880P	RNA, U6 small nuclear 880, pseudogene	O	-	20201124	-
9606	106479956	RNU6-881P	-	-	HGNC:HGNC:47844|Ensembl:ENSG00000252622	9	9q34.13	RNA, U6 small nuclear 881, pseudogene	pseudo	RNU6-881P	RNA, U6 small nuclear 881, pseudogene	O	-	20201124	-
9606	106479957	RNU6-884P	-	-	HGNC:HGNC:47847|Ensembl:ENSG00000200759	1	1q21.3	RNA, U6 small nuclear 884, pseudogene	pseudo	RNU6-884P	RNA, U6 small nuclear 884, pseudogene	O	-	20201124	-
9606	106479958	RNU6-886P	-	-	HGNC:HGNC:47849|Ensembl:ENSG00000207046	14	14q21.1	RNA, U6 small nuclear 886, pseudogene	pseudo	RNU6-886P	RNA, U6 small nuclear 886, pseudogene	O	-	20201124	-
9606	106479959	RNU6-888P	-	-	HGNC:HGNC:47851	5	5q31.2	RNA, U6 small nuclear 888, pseudogene	pseudo	RNU6-888P	RNA, U6 small nuclear 888, pseudogene	O	-	20201124	-
9606	106479960	RNU6-891P	-	-	HGNC:HGNC:47854|Ensembl:ENSG00000207007	4	4q13.3	RNA, U6 small nuclear 891, pseudogene	pseudo	RNU6-891P	RNA, U6 small nuclear 891, pseudogene	O	-	20201124	-
9606	106479961	RNU6-893P	-	-	HGNC:HGNC:47856|Ensembl:ENSG00000238444	11	11q23.1	RNA, U6 small nuclear 893, pseudogene	pseudo	RNU6-893P	RNA, U6 small nuclear 893, pseudogene	O	-	20201124	-
9606	106479962	RNU6-895P	-	-	HGNC:HGNC:47858|Ensembl:ENSG00000206852	8	8p11.21	RNA, U6 small nuclear 895, pseudogene	pseudo	RNU6-895P	RNA, U6 small nuclear 895, pseudogene	O	-	20201124	-
9606	106479963	RNU6-897P	-	-	HGNC:HGNC:47860|Ensembl:ENSG00000252944	6	6q16.3	RNA, U6 small nuclear 897, pseudogene	pseudo	RNU6-897P	RNA, U6 small nuclear 897, pseudogene	O	-	20201124	-
9606	106479964	RNU6-899P	-	-	HGNC:HGNC:47862|Ensembl:ENSG00000200817	11	11q12.1	RNA, U6 small nuclear 899, pseudogene	pseudo	RNU6-899P	RNA, U6 small nuclear 899, pseudogene	O	-	20201124	-
9606	106479965	RNU6-901P	-	-	HGNC:HGNC:47864|Ensembl:ENSG00000207323	3	3q25.2	RNA, U6 small nuclear 901, pseudogene	pseudo	RNU6-901P	RNA, U6 small nuclear 901, pseudogene	O	-	20201124	-
9606	106479966	RNU6-904P	-	-	HGNC:HGNC:47867|Ensembl:ENSG00000252015	2	2q22.1	RNA, U6 small nuclear 904, pseudogene	pseudo	RNU6-904P	RNA, U6 small nuclear 904, pseudogene	O	-	20201124	-
9606	106479967	RNU6-905P	-	-	HGNC:HGNC:47868|Ensembl:ENSG00000207163	3	3p25.1	RNA, U6 small nuclear 905, pseudogene	pseudo	RNU6-905P	RNA, U6 small nuclear 905, pseudogene	O	-	20201124	-
9606	106479968	RNU6-908P	-	-	HGNC:HGNC:47871|Ensembl:ENSG00000222092	10	10p11.23	RNA, U6 small nuclear 908, pseudogene	pseudo	RNU6-908P	RNA, U6 small nuclear 908, pseudogene	O	-	20201124	-
9606	106479969	RNU6-911P	-	-	HGNC:HGNC:47874|Ensembl:ENSG00000252332	7	7q34	RNA, U6 small nuclear 911, pseudogene	pseudo	RNU6-911P	RNA, U6 small nuclear 911, pseudogene	O	-	20201124	-
9606	106479970	RNU6-912P	-	-	HGNC:HGNC:47875|Ensembl:ENSG00000200670	7	7q11.21	RNA, U6 small nuclear 912, pseudogene	pseudo	RNU6-912P	RNA, U6 small nuclear 912, pseudogene	O	-	20201124	-
9606	106479971	RNU6-917P	-	-	HGNC:HGNC:47880|Ensembl:ENSG00000252103	20	20p13	RNA, U6 small nuclear 917, pseudogene	pseudo	RNU6-917P	RNA, U6 small nuclear 917, pseudogene	O	-	20201124	-
9606	106479972	RNU6-919P	-	-	HGNC:HGNC:47882|Ensembl:ENSG00000252540	20	20q13.13	RNA, U6 small nuclear 919, pseudogene	pseudo	RNU6-919P	RNA, U6 small nuclear 919, pseudogene	O	-	20201124	-
9606	106479973	RNU6-921P	-	-	HGNC:HGNC:47884|Ensembl:ENSG00000207089	14	14q24.1	RNA, U6 small nuclear 921, pseudogene	pseudo	RNU6-921P	RNA, U6 small nuclear 921, pseudogene	O	-	20201124	-
9606	106479974	RNU6-922P	-	-	HGNC:HGNC:47885|Ensembl:ENSG00000252562	3	3p24.3	RNA, U6 small nuclear 922, pseudogene	pseudo	RNU6-922P	RNA, U6 small nuclear 922, pseudogene	O	-	20201124	-
9606	106479975	RNU6-925P	-	-	HGNC:HGNC:47888|Ensembl:ENSG00000207359	8	8q21.3	RNA, U6 small nuclear 925, pseudogene	pseudo	RNU6-925P	RNA, U6 small nuclear 925, pseudogene	O	-	20201124	-
9606	106479976	RNU6-927P	-	-	HGNC:HGNC:47890|Ensembl:ENSG00000252008	12	12q24.31	RNA, U6 small nuclear 927, pseudogene	pseudo	RNU6-927P	RNA, U6 small nuclear 927, pseudogene	O	-	20201124	-
9606	106479977	RNU6-928P	-	-	HGNC:HGNC:47891|Ensembl:ENSG00000252685	17	17q24.2	RNA, U6 small nuclear 928, pseudogene	pseudo	RNU6-928P	RNA, U6 small nuclear 928, pseudogene	O	-	20201124	-
9606	106479978	RNU6-931P	-	-	HGNC:HGNC:47894|Ensembl:ENSG00000200720	4	4p12	RNA, U6 small nuclear 931, pseudogene	pseudo	RNU6-931P	RNA, U6 small nuclear 931, pseudogene	O	-	20201124	-
9606	106479979	RNU6-933P	-	-	HGNC:HGNC:47896|Ensembl:ENSG00000207153	11	11q12.2	RNA, U6 small nuclear 933, pseudogene	pseudo	RNU6-933P	RNA, U6 small nuclear 933, pseudogene	O	-	20201124	-
9606	106479980	RNU6-937P	-	-	HGNC:HGNC:47900|Ensembl:ENSG00000207053	20	20q11.23	RNA, U6 small nuclear 937, pseudogene	pseudo	RNU6-937P	RNA, U6 small nuclear 937, pseudogene	O	-	20201124	-
9606	106479981	RNU6-938P	-	-	HGNC:HGNC:47901|Ensembl:ENSG00000223217	17	17q25.1	RNA, U6 small nuclear 938, pseudogene	pseudo	RNU6-938P	RNA, U6 small nuclear 938, pseudogene	O	-	20201124	-
9606	106479982	RNU6-940P	-	-	HGNC:HGNC:47903|Ensembl:ENSG00000200303	12	12q13.12	RNA, U6 small nuclear 940, pseudogene	pseudo	RNU6-940P	RNA, U6 small nuclear 940, pseudogene	O	-	20201124	-
9606	106479983	RNU6-944P	-	-	HGNC:HGNC:47907|Ensembl:ENSG00000200893	16	16p12.3	RNA, U6 small nuclear 944, pseudogene	pseudo	RNU6-944P	RNA, U6 small nuclear 944, pseudogene	O	-	20201124	-
9606	106479984	RNU6-945P	-	-	HGNC:HGNC:47908|Ensembl:ENSG00000206674	19	19q13.2	RNA, U6 small nuclear 945, pseudogene	pseudo	RNU6-945P	RNA, U6 small nuclear 945, pseudogene	O	-	20201124	-
9606	106479985	RNU6-947P	-	-	HGNC:HGNC:47910|Ensembl:ENSG00000252073	1	1q44	RNA, U6 small nuclear 947, pseudogene	pseudo	RNU6-947P	RNA, U6 small nuclear 947, pseudogene	O	-	20201124	-
9606	106479986	RNU6-950P	-	-	HGNC:HGNC:47913|Ensembl:ENSG00000207381	12	12q13.13	RNA, U6 small nuclear 950, pseudogene	pseudo	RNU6-950P	RNA, U6 small nuclear 950, pseudogene	O	-	20201124	-
9606	106479987	RNU6-952P	-	-	HGNC:HGNC:47915|Ensembl:ENSG00000212466	11	11q22.2	RNA, U6 small nuclear 952, pseudogene	pseudo	RNU6-952P	RNA, U6 small nuclear 952, pseudogene	O	-	20201124	-
9606	106479988	RNU6-953P	-	-	HGNC:HGNC:47916|Ensembl:ENSG00000238941	15	15q21.1	RNA, U6 small nuclear 953, pseudogene	pseudo	RNU6-953P	RNA, U6 small nuclear 953, pseudogene	O	-	20201124	-
9606	106479989	RNU6-957P	-	-	HGNC:HGNC:47920|Ensembl:ENSG00000200522	6	6q21	RNA, U6 small nuclear 957, pseudogene	pseudo	RNU6-957P	RNA, U6 small nuclear 957, pseudogene	O	-	20201124	-
9606	106479990	RNU6-959P	-	-	HGNC:HGNC:47922|Ensembl:ENSG00000207402	2	2q32.3	RNA, U6 small nuclear 959, pseudogene	pseudo	RNU6-959P	RNA, U6 small nuclear 959, pseudogene	O	-	20201124	-
9606	106479991	RNU6-960P	-	-	HGNC:HGNC:47923|Ensembl:ENSG00000200926	6	6q21	RNA, U6 small nuclear 960, pseudogene	pseudo	RNU6-960P	RNA, U6 small nuclear 960, pseudogene	O	-	20201124	-
9606	106479992	RNU6-964P	-	-	HGNC:HGNC:47927|Ensembl:ENSG00000252333	2	2q36.3	RNA, U6 small nuclear 964, pseudogene	pseudo	RNU6-964P	RNA, U6 small nuclear 964, pseudogene	O	-	20201124	-
9606	106479993	RNU6-967P	-	-	HGNC:HGNC:47930|Ensembl:ENSG00000201894	19	19q12	RNA, U6 small nuclear 967, pseudogene	pseudo	RNU6-967P	RNA, U6 small nuclear 967, pseudogene	O	-	20201124	-
9606	106479994	RNU6-969P	-	-	HGNC:HGNC:47932|Ensembl:ENSG00000206627	1	1p32.3	RNA, U6 small nuclear 969, pseudogene	pseudo	RNU6-969P	RNA, U6 small nuclear 969, pseudogene	O	-	20201124	-
9606	106479995	RNU6-972P	-	-	HGNC:HGNC:47935|Ensembl:ENSG00000212510	X	Xq26.3	RNA, U6 small nuclear 972, pseudogene	pseudo	RNU6-972P	RNA, U6 small nuclear 972, pseudogene	O	-	20201124	-
9606	106479996	RNU6-973P	-	-	HGNC:HGNC:47936|Ensembl:ENSG00000201560	7	7q11.21	RNA, U6 small nuclear 973, pseudogene	pseudo	RNU6-973P	RNA, U6 small nuclear 973, pseudogene	O	-	20201124	-
9606	106479997	RNU6-975P	-	-	HGNC:HGNC:47938|Ensembl:ENSG00000207023	6	6q13	RNA, U6 small nuclear 975, pseudogene	pseudo	RNU6-975P	RNA, U6 small nuclear 975, pseudogene	O	-	20201124	-
9606	106479998	RNU6-978P	-	-	HGNC:HGNC:47941|Ensembl:ENSG00000201241	15	15q11.1	RNA, U6 small nuclear 978, pseudogene	pseudo	RNU6-978P	RNA, U6 small nuclear 978, pseudogene	O	-	20201124	-
9606	106479999	RNU6-979P	-	-	HGNC:HGNC:47942|Ensembl:ENSG00000206623	7	7p15.1	RNA, U6 small nuclear 979, pseudogene	pseudo	RNU6-979P	RNA, U6 small nuclear 979, pseudogene	O	-	20201124	-
9606	106480001	RNU6-985P	-	-	HGNC:HGNC:47948|Ensembl:ENSG00000222114	X	Xq26.3	RNA, U6 small nuclear 985, pseudogene	pseudo	RNU6-985P	RNA, U6 small nuclear 985, pseudogene	O	-	20201124	-
9606	106480002	RNU6-987P	-	-	HGNC:HGNC:47950|Ensembl:ENSG00000207490	6	6p22.2	RNA, U6 small nuclear 987, pseudogene	pseudo	RNU6-987P	RNA, U6 small nuclear 987, pseudogene	O	-	20201124	-
9606	106480003	RNU6-988P	-	-	HGNC:HGNC:47951|Ensembl:ENSG00000253437	8	8p11.23	RNA, U6 small nuclear 988, pseudogene	pseudo	RNU6-988P	RNA, U6 small nuclear 988, pseudogene	O	-	20201124	-
9606	106480004	RNU6-991P	-	-	HGNC:HGNC:47954|Ensembl:ENSG00000251977	1	1p36.23	RNA, U6 small nuclear 991, pseudogene	pseudo	RNU6-991P	RNA, U6 small nuclear 991, pseudogene	O	-	20201124	-
9606	106480005	RNU6-993P	-	-	HGNC:HGNC:47956|Ensembl:ENSG00000252962	19	19p13.3	RNA, U6 small nuclear 993, pseudogene	pseudo	RNU6-993P	RNA, U6 small nuclear 993, pseudogene	O	-	20201124	-
9606	106480006	RNU6-994P	-	-	HGNC:HGNC:47957	20	20q13.33	RNA, U6 small nuclear 994, pseudogene	pseudo	RNU6-994P	RNA, U6 small nuclear 994, pseudogene	O	-	20201124	-
9606	106480007	RNU6-997P	-	-	HGNC:HGNC:47960|Ensembl:ENSG00000207456	2	2p16.2	RNA, U6 small nuclear 997, pseudogene	pseudo	RNU6-997P	RNA, U6 small nuclear 997, pseudogene	O	-	20201124	-
9606	106480008	RNU6-999P	-	-	HGNC:HGNC:47962|Ensembl:ENSG00000251754	1	1q44	RNA, U6 small nuclear 999, pseudogene	pseudo	RNU6-999P	RNA, U6 small nuclear 999, pseudogene	O	-	20201124	-
9606	106480009	RNU6-1004P	-	-	HGNC:HGNC:47967|Ensembl:ENSG00000252393	12	12q24.31	RNA, U6 small nuclear 1004, pseudogene	pseudo	RNU6-1004P	RNA, U6 small nuclear 1004, pseudogene	O	-	20201124	-
9606	106480010	RNU6-1006P	-	-	HGNC:HGNC:47969|Ensembl:ENSG00000252807	2	2q31.1	RNA, U6 small nuclear 1006, pseudogene	pseudo	RNU6-1006P	RNA, U6 small nuclear 1006, pseudogene	O	-	20201124	-
9606	106480011	RNU6-1011P	-	-	HGNC:HGNC:47974|Ensembl:ENSG00000207399	8	8q22.3	RNA, U6 small nuclear 1011, pseudogene	pseudo	RNU6-1011P	RNA, U6 small nuclear 1011, pseudogene	O	-	20201124	-
9606	106480012	RNU6-1013P	-	-	HGNC:HGNC:47976|Ensembl:ENSG00000206907	9	9q31.3	RNA, U6 small nuclear 1013, pseudogene	pseudo	RNU6-1013P	RNA, U6 small nuclear 1013, pseudogene	O	-	20201124	-
9606	106480013	RNU6-1014P	-	-	HGNC:HGNC:47977|Ensembl:ENSG00000238456	15	15q21.1	RNA, U6 small nuclear 1014, pseudogene	pseudo	RNU6-1014P	RNA, U6 small nuclear 1014, pseudogene	O	-	20201124	-
9606	106480014	RNU6-1017P	-	-	HGNC:HGNC:47980|Ensembl:ENSG00000200483	12	12q24.33	RNA, U6 small nuclear 1017, pseudogene	pseudo	RNU6-1017P	RNA, U6 small nuclear 1017, pseudogene	O	-	20201124	-
9606	106480015	RNU6-1019P	-	-	HGNC:HGNC:47982|Ensembl:ENSG00000201294	20	20p13	RNA, U6 small nuclear 1019, pseudogene	pseudo	RNU6-1019P	RNA, U6 small nuclear 1019, pseudogene	O	-	20201124	-
9606	106480016	RNU6-1022P	-	-	HGNC:HGNC:47985|Ensembl:ENSG00000201919	1	1p36.12	RNA, U6 small nuclear 1022, pseudogene	pseudo	RNU6-1022P	RNA, U6 small nuclear 1022, pseudogene	O	-	20201124	-
9606	106480017	RNU6-1023P	-	-	HGNC:HGNC:47986|Ensembl:ENSG00000251946	6	6p12.1	RNA, U6 small nuclear 1023, pseudogene	pseudo	RNU6-1023P	RNA, U6 small nuclear 1023, pseudogene	O	-	20201124	-
9606	106480018	RNU6-1025P	-	-	HGNC:HGNC:47988|Ensembl:ENSG00000222561	11	11p15.5	RNA, U6 small nuclear 1025, pseudogene	pseudo	RNU6-1025P	RNA, U6 small nuclear 1025, pseudogene	O	-	20201124	-
9606	106480019	RNU6-1029P	-	-	HGNC:HGNC:47992|Ensembl:ENSG00000206836	2	2q33.1	RNA, U6 small nuclear 1029, pseudogene	pseudo	RNU6-1029P	RNA, U6 small nuclear 1029, pseudogene	O	-	20201124	-
9606	106480020	RNU6-1031P	-	-	HGNC:HGNC:47994|Ensembl:ENSG00000207504	1	1p31.3	RNA, U6 small nuclear 1031, pseudogene	pseudo	RNU6-1031P	RNA, U6 small nuclear 1031, pseudogene	O	-	20201124	-
9606	106480021	RNU6-1036P	-	-	HGNC:HGNC:47999|Ensembl:ENSG00000206686	5	5q35.3	RNA, U6 small nuclear 1036, pseudogene	pseudo	RNU6-1036P	RNA, U6 small nuclear 1036, pseudogene	O	-	20201124	-
9606	106480022	RNU6-1038P	-	-	HGNC:HGNC:48001|Ensembl:ENSG00000252325	18	18q11.2	RNA, U6 small nuclear 1038, pseudogene	pseudo	RNU6-1038P	RNA, U6 small nuclear 1038, pseudogene	O	-	20201124	-
9606	106480023	RNU6-1040P	-	-	HGNC:HGNC:48003|Ensembl:ENSG00000206701	8	8q21.2	RNA, U6 small nuclear 1040, pseudogene	pseudo	RNU6-1040P	RNA, U6 small nuclear 1040, pseudogene	O	-	20201124	-
9606	106480024	RNU6-1042P	-	-	HGNC:HGNC:48005|Ensembl:ENSG00000206931	1	1q21.3	RNA, U6 small nuclear 1042, pseudogene	pseudo	RNU6-1042P	RNA, U6 small nuclear 1042, pseudogene	O	-	20201124	-
9606	106480025	RNU6-1045P	-	-	HGNC:HGNC:48008|Ensembl:ENSG00000252130	2	2q32.3	RNA, U6 small nuclear 1045, pseudogene	pseudo	RNU6-1045P	RNA, U6 small nuclear 1045, pseudogene	O	-	20201124	-
9606	106480026	RNU6-1046P	-	-	HGNC:HGNC:48009|Ensembl:ENSG00000252347	14	14q11.2	RNA, U6 small nuclear 1046, pseudogene	pseudo	RNU6-1046P	RNA, U6 small nuclear 1046, pseudogene	O	-	20201124	-
9606	106480027	RNU6-1048P	-	-	HGNC:HGNC:48011|Ensembl:ENSG00000200924	2	2p21	RNA, U6 small nuclear 1048, pseudogene	pseudo	RNU6-1048P	RNA, U6 small nuclear 1048, pseudogene	O	-	20201124	-
9606	106480028	RNU6-1052P	-	-	HGNC:HGNC:48015|Ensembl:ENSG00000223330	7	7p11.2	RNA, U6 small nuclear 1052, pseudogene	pseudo	RNU6-1052P	RNA, U6 small nuclear 1052, pseudogene	O	-	20201124	-
9606	106480029	RNU6-1054P	-	-	HGNC:HGNC:48017|Ensembl:ENSG00000223225	4	4q26	RNA, U6 small nuclear 1054, pseudogene	pseudo	RNU6-1054P	RNA, U6 small nuclear 1054, pseudogene	O	-	20201124	-
9606	106480030	RNU6-1057P	-	-	HGNC:HGNC:48020|Ensembl:ENSG00000252971	17	17p11.2	RNA, U6 small nuclear 1057, pseudogene	pseudo	RNU6-1057P	RNA, U6 small nuclear 1057, pseudogene	O	-	20201124	-
9606	106480031	RNU6-1059P	-	-	HGNC:HGNC:48022|Ensembl:ENSG00000200622	4	4q22.3	RNA, U6 small nuclear 1059, pseudogene	pseudo	RNU6-1059P	RNA, U6 small nuclear 1059, pseudogene	O	-	20201124	-
9606	106480032	RNU6-1060P	-	-	HGNC:HGNC:48023|Ensembl:ENSG00000207394	6	6p22.3	RNA, U6 small nuclear 1060, pseudogene	pseudo	RNU6-1060P	RNA, U6 small nuclear 1060, pseudogene	O	-	20201124	-
9606	106480033	RNU6-1061P	-	-	HGNC:HGNC:48024|Ensembl:ENSG00000252339	16	16q22.2	RNA, U6 small nuclear 1061, pseudogene	pseudo	RNU6-1061P	RNA, U6 small nuclear 1061, pseudogene	O	-	20201124	-
9606	106480034	RNU6-1065P	-	-	HGNC:HGNC:48028|Ensembl:ENSG00000207242	17	17p12	RNA, U6 small nuclear 1065, pseudogene	pseudo	RNU6-1065P	RNA, U6 small nuclear 1065, pseudogene	O	-	20201124	-
9606	106480035	RNU6-1066P	-	-	HGNC:HGNC:48029|Ensembl:ENSG00000200443	22	22q12.1	RNA, U6 small nuclear 1066, pseudogene	pseudo	RNU6-1066P	RNA, U6 small nuclear 1066, pseudogene	O	-	20201124	-
9606	106480036	RNU6-1069P	-	-	HGNC:HGNC:48032|Ensembl:ENSG00000252421	12	12p11.21	RNA, U6 small nuclear 1069, pseudogene	pseudo	RNU6-1069P	RNA, U6 small nuclear 1069, pseudogene	O	-	20201124	-
9606	106480037	RNU6-1072P	-	-	HGNC:HGNC:48035|Ensembl:ENSG00000207434	1	1p36.21	RNA, U6 small nuclear 1072, pseudogene	pseudo	RNU6-1072P	RNA, U6 small nuclear 1072, pseudogene	O	-	20201124	-
9606	106480038	RNU6-1076P	-	-	HGNC:HGNC:48039|Ensembl:ENSG00000222329	19	19p13.3	RNA, U6 small nuclear 1076, pseudogene	pseudo	RNU6-1076P	RNA, U6 small nuclear 1076, pseudogene	O	-	20201124	-
9606	106480039	RNU6-1077P	-	-	HGNC:HGNC:48040	12	12q24.33	RNA, U6 small nuclear 1077, pseudogene	pseudo	RNU6-1077P	RNA, U6 small nuclear 1077, pseudogene	O	-	20201124	-
9606	106480040	RNU6-1079P	-	-	HGNC:HGNC:48042|Ensembl:ENSG00000199731	5	5p13.3	RNA, U6 small nuclear 1079, pseudogene	pseudo	RNU6-1079P	RNA, U6 small nuclear 1079, pseudogene	O	-	20201124	-
9606	106480041	RNU6-1082P	-	-	HGNC:HGNC:48045|Ensembl:ENSG00000201444	9	9q33.1	RNA, U6 small nuclear 1082, pseudogene	pseudo	RNU6-1082P	RNA, U6 small nuclear 1082, pseudogene	O	-	20201124	-
9606	106480042	RNU6-1084P	-	-	HGNC:HGNC:48047|Ensembl:ENSG00000199368	8	8p23.1	RNA, U6 small nuclear 1084, pseudogene	pseudo	RNU6-1084P	RNA, U6 small nuclear 1084, pseudogene	O	-	20201124	-
9606	106480043	RNU6-1085P	-	-	HGNC:HGNC:48048|Ensembl:ENSG00000200446	7	7p14.2	RNA, U6 small nuclear 1085, pseudogene	pseudo	RNU6-1085P	RNA, U6 small nuclear 1085, pseudogene	O	-	20201124	-
9606	106480044	RNU6-1088P	-	-	HGNC:HGNC:48051|Ensembl:ENSG00000252659	12	12q24.31	RNA, U6 small nuclear 1088, pseudogene	pseudo	RNU6-1088P	RNA, U6 small nuclear 1088, pseudogene	O	-	20201124	-
9606	106480045	RNU6-1090P	-	-	HGNC:HGNC:48053|Ensembl:ENSG00000200935	10	10q25.3	RNA, U6 small nuclear 1090, pseudogene	pseudo	RNU6-1090P	RNA, U6 small nuclear 1090, pseudogene	O	-	20201124	-
9606	106480046	RNU6-1092P	-	-	HGNC:HGNC:48055|Ensembl:ENSG00000252764	8	8q22.3	RNA, U6 small nuclear 1092, pseudogene	pseudo	RNU6-1092P	RNA, U6 small nuclear 1092, pseudogene	O	-	20201124	-
9606	106480047	RNU6-1094P	-	-	HGNC:HGNC:48057|Ensembl:ENSG00000199286	3	3q11.2	RNA, U6 small nuclear 1094, pseudogene	pseudo	RNU6-1094P	RNA, U6 small nuclear 1094, pseudogene	O	-	20201124	-
9606	106480048	RNU6-1097P	-	-	HGNC:HGNC:48060|Ensembl:ENSG00000200456	7	7p13	RNA, U6 small nuclear 1097, pseudogene	pseudo	RNU6-1097P	RNA, U6 small nuclear 1097, pseudogene	O	-	20201124	-
9606	106480049	RNU6-1100P	-	-	HGNC:HGNC:48063|Ensembl:ENSG00000222623	1	1p36.33	RNA, U6 small nuclear 1100, pseudogene	pseudo	RNU6-1100P	RNA, U6 small nuclear 1100, pseudogene	O	-	20201124	-
9606	106480050	RNU6-1101P	-	-	HGNC:HGNC:48064|Ensembl:ENSG00000252053	3	3q29	RNA, U6 small nuclear 1101, pseudogene	pseudo	RNU6-1101P	RNA, U6 small nuclear 1101, pseudogene	O	-	20201124	-
9606	106480051	RNU6-1103P	-	-	HGNC:HGNC:48066|Ensembl:ENSG00000206877	7	7p15.3	RNA, U6 small nuclear 1103, pseudogene	pseudo	RNU6-1103P	RNA, U6 small nuclear 1103, pseudogene	O	-	20201124	-
9606	106480052	RNU6-1105P	-	-	HGNC:HGNC:48068|Ensembl:ENSG00000207505	3	3q27.3	RNA, U6 small nuclear 1105, pseudogene	pseudo	RNU6-1105P	RNA, U6 small nuclear 1105, pseudogene	O	-	20201124	-
9606	106480053	RNU6-1106P	-	-	HGNC:HGNC:48069|Ensembl:ENSG00000212147	6	6q21	RNA, U6 small nuclear 1106, pseudogene	pseudo	RNU6-1106P	RNA, U6 small nuclear 1106, pseudogene	O	-	20201124	-
9606	106480054	RNU6-1109P	-	-	HGNC:HGNC:48072|Ensembl:ENSG00000212489	3	3q28	RNA, U6 small nuclear 1109, pseudogene	pseudo	RNU6-1109P	RNA, U6 small nuclear 1109, pseudogene	O	-	20201124	-
9606	106480055	RNU6-1112P	-	-	HGNC:HGNC:48075|Ensembl:ENSG00000200455	4	4p14	RNA, U6 small nuclear 1112, pseudogene	pseudo	RNU6-1112P	RNA, U6 small nuclear 1112, pseudogene	O	-	20201124	-
9606	106480056	RNU6-1113P	-	-	HGNC:HGNC:48076|Ensembl:ENSG00000207076	6	6p21.1	RNA, U6 small nuclear 1113, pseudogene	pseudo	RNU6-1113P	RNA, U6 small nuclear 1113, pseudogene	O	-	20201124	-
9606	106480057	RNU6-1116P	-	-	HGNC:HGNC:48079|Ensembl:ENSG00000253078	2	2p22.2	RNA, U6 small nuclear 1116, pseudogene	pseudo	RNU6-1116P	RNA, U6 small nuclear 1116, pseudogene	O	-	20201124	-
9606	106480058	RNU6-1118P	-	-	HGNC:HGNC:48081|Ensembl:ENSG00000222314	10	10p11.1	RNA, U6 small nuclear 1118, pseudogene	pseudo	RNU6-1118P	RNA, U6 small nuclear 1118, pseudogene	O	-	20201124	-
9606	106480059	RNU6-1120P	-	-	HGNC:HGNC:48083|Ensembl:ENSG00000199858	3	3q26.32	RNA, U6 small nuclear 1120, pseudogene	pseudo	RNU6-1120P	RNA, U6 small nuclear 1120, pseudogene	O	-	20201124	-
9606	106480060	RNU6-1123P	-	-	HGNC:HGNC:48086|Ensembl:ENSG00000199217	11	11q23.3	RNA, U6 small nuclear 1123, pseudogene	pseudo	RNU6-1123P	RNA, U6 small nuclear 1123, pseudogene	O	-	20201124	-
9606	106480061	RNU6-1125P	-	-	HGNC:HGNC:48088|Ensembl:ENSG00000200471	7	7p11.2	RNA, U6 small nuclear 1125, pseudogene	pseudo	RNU6-1125P	RNA, U6 small nuclear 1125, pseudogene	O	-	20201124	-
9606	106480062	RNU6-1128P	-	-	HGNC:HGNC:48091|Ensembl:ENSG00000199695	22	22q12.2	RNA, U6 small nuclear 1128, pseudogene	pseudo	RNU6-1128P	RNA, U6 small nuclear 1128, pseudogene	O	-	20201124	-
9606	106480063	RNU6-1130P	-	-	HGNC:HGNC:48093|Ensembl:ENSG00000202304	X	Xq26.1	RNA, U6 small nuclear 1130, pseudogene	pseudo	RNU6-1130P	RNA, U6 small nuclear 1130, pseudogene	O	-	20201124	-
9606	106480064	RNU6-1131P	-	-	HGNC:HGNC:48094|Ensembl:ENSG00000201825	18	18q21.1	RNA, U6 small nuclear 1131, pseudogene	pseudo	RNU6-1131P	RNA, U6 small nuclear 1131, pseudogene	O	-	20201124	-
9606	106480065	RNU6-1134P	-	-	HGNC:HGNC:48097|Ensembl:ENSG00000202026	17	17q11.2	RNA, U6 small nuclear 1134, pseudogene	pseudo	RNU6-1134P	RNA, U6 small nuclear 1134, pseudogene	O	-	20201124	-
9606	106480066	RNU6-1136P	-	-	HGNC:HGNC:48099|Ensembl:ENSG00000252643	7	7q22.1	RNA, U6 small nuclear 1136, pseudogene	pseudo	RNU6-1136P	RNA, U6 small nuclear 1136, pseudogene	O	-	20201124	-
9606	106480067	RNU6-1137P	-	-	HGNC:HGNC:48100|Ensembl:ENSG00000252882	17	17q21.31	RNA, U6 small nuclear 1137, pseudogene	pseudo	RNU6-1137P	RNA, U6 small nuclear 1137, pseudogene	O	-	20201124	-
9606	106480068	RNU6-1140P	-	-	HGNC:HGNC:48103	2	2q37.3	RNA, U6 small nuclear 1140, pseudogene	pseudo	RNU6-1140P	RNA, U6 small nuclear 1140, pseudogene	O	-	20201124	-
9606	106480069	RNU6-1143P	-	-	HGNC:HGNC:48106|Ensembl:ENSG00000251934	11	11p15.4	RNA, U6 small nuclear 1143, pseudogene	pseudo	RNU6-1143P	RNA, U6 small nuclear 1143, pseudogene	O	-	20201124	-
9606	106480070	RNU6-1146P	-	-	HGNC:HGNC:48109|Ensembl:ENSG00000252091	20	20q13.31	RNA, U6 small nuclear 1146, pseudogene	pseudo	RNU6-1146P	RNA, U6 small nuclear 1146, pseudogene	O	-	20201124	-
9606	106480071	RNU6-1147P	-	-	HGNC:HGNC:48110|Ensembl:ENSG00000200250	2	2q14.3	RNA, U6 small nuclear 1147, pseudogene	pseudo	RNU6-1147P	RNA, U6 small nuclear 1147, pseudogene	O	-	20201124	-
9606	106480072	RNU6-1150P	-	-	HGNC:HGNC:48113|Ensembl:ENSG00000252606	21	21q22.3	RNA, U6 small nuclear 1150, pseudogene	pseudo	RNU6-1150P	RNA, U6 small nuclear 1150, pseudogene	O	-	20201124	-
9606	106480073	RNU6-1152P	-	-	HGNC:HGNC:48115|Ensembl:ENSG00000207306	17	17q21.32	RNA, U6 small nuclear 1152, pseudogene	pseudo	RNU6-1152P	RNA, U6 small nuclear 1152, pseudogene	O	-	20201124	-
9606	106480074	RNU6-1154P	-	-	HGNC:HGNC:48117|Ensembl:ENSG00000212303	7	7q33	RNA, U6 small nuclear 1154, pseudogene	pseudo	RNU6-1154P	RNA, U6 small nuclear 1154, pseudogene	O	-	20201124	-
9606	106480075	RNU6-1156P	-	-	HGNC:HGNC:48119|Ensembl:ENSG00000222297	11	11q24.2	RNA, U6 small nuclear 1156, pseudogene	pseudo	RNU6-1156P	RNA, U6 small nuclear 1156, pseudogene	O	-	20201124	-
9606	106480076	RNU6-1158P	-	-	HGNC:HGNC:48121|Ensembl:ENSG00000212469	17	17q22	RNA, U6 small nuclear 1158, pseudogene	pseudo	RNU6-1158P	RNA, U6 small nuclear 1158, pseudogene	O	-	20201124	-
9606	106480077	RNU6-1161P	-	-	HGNC:HGNC:48124|Ensembl:ENSG00000251985	22	22q13.31	RNA, U6 small nuclear 1161, pseudogene	pseudo	RNU6-1161P	RNA, U6 small nuclear 1161, pseudogene	O	-	20201124	-
9606	106480078	RNU6-1162P	-	-	HGNC:HGNC:48125|Ensembl:ENSG00000207172	14	14q23.2	RNA, U6 small nuclear 1162, pseudogene	pseudo	RNU6-1162P	RNA, U6 small nuclear 1162, pseudogene	O	-	20201124	-
9606	106480079	RNU6-1165P	-	-	HGNC:HGNC:48128|Ensembl:ENSG00000222051	10	10q24.32	RNA, U6 small nuclear 1165, pseudogene	pseudo	RNU6-1165P	RNA, U6 small nuclear 1165, pseudogene	O	-	20201124	-
9606	106480080	RNU6-1169P	-	-	HGNC:HGNC:48132|Ensembl:ENSG00000200407	15	15q15.1	RNA, U6 small nuclear 1169, pseudogene	pseudo	RNU6-1169P	RNA, U6 small nuclear 1169, pseudogene	O	-	20201124	-
9606	106480081	RNU6-1170P	-	-	HGNC:HGNC:48133|Ensembl:ENSG00000251783	10	10q11.21	RNA, U6 small nuclear 1170, pseudogene	pseudo	RNU6-1170P	RNA, U6 small nuclear 1170, pseudogene	O	-	20201124	-
9606	106480082	RNU6-1175P	-	-	HGNC:HGNC:48138|Ensembl:ENSG00000202070	11	11q13.3	RNA, U6 small nuclear 1175, pseudogene	pseudo	RNU6-1175P	RNA, U6 small nuclear 1175, pseudogene	O	-	20201124	-
9606	106480083	RNU6-1178P	-	-	HGNC:HGNC:48141|Ensembl:ENSG00000252483	17	17p11.2	RNA, U6 small nuclear 1178, pseudogene	pseudo	RNU6-1178P	RNA, U6 small nuclear 1178, pseudogene	O	-	20201124	-
9606	106480084	RNU6-1179P	-	-	HGNC:HGNC:48142|Ensembl:ENSG00000207397	19	19p12	RNA, U6 small nuclear 1179, pseudogene	pseudo	RNU6-1179P	RNA, U6 small nuclear 1179, pseudogene	O	-	20201124	-
9606	106480085	RNU6-1181P	-	-	HGNC:HGNC:48144|Ensembl:ENSG00000206918	3	3p14.3	RNA, U6 small nuclear 1181, pseudogene	pseudo	RNU6-1181P	RNA, U6 small nuclear 1181, pseudogene	O	-	20201124	-
9606	106480086	RNU6-1186P	-	-	HGNC:HGNC:48149|Ensembl:ENSG00000222361	15	15q26.3	RNA, U6 small nuclear 1186, pseudogene	pseudo	RNU6-1186P	RNA, U6 small nuclear 1186, pseudogene	O	-	20201124	-
9606	106480087	RNU6-1190P	-	-	HGNC:HGNC:48153|Ensembl:ENSG00000222743	5	5p13.2	RNA, U6 small nuclear 1190, pseudogene	pseudo	RNU6-1190P	RNA, U6 small nuclear 1190, pseudogene	O	-	20201124	-
9606	106480088	RNU6-1192P	-	-	HGNC:HGNC:48155|Ensembl:ENSG00000277029	17	17q12	RNA, U6 small nuclear 1192, pseudogene	pseudo	RNU6-1192P	RNA, U6 small nuclear 1192, pseudogene	O	-	20201124	-
9606	106480089	RNU6-1196P	-	-	HGNC:HGNC:48159|Ensembl:ENSG00000252030	4	4q31.3	RNA, U6 small nuclear 1196, pseudogene	pseudo	RNU6-1196P	RNA, U6 small nuclear 1196, pseudogene	O	-	20201124	-
9606	106480090	RNU6-1198P	-	-	HGNC:HGNC:48161|Ensembl:ENSG00000252713	7	7q11.23	RNA, U6 small nuclear 1198, pseudogene	pseudo	RNU6-1198P	RNA, U6 small nuclear 1198, pseudogene	O	-	20201124	-
9606	106480091	RNU6-1199P	-	-	HGNC:HGNC:48162|Ensembl:ENSG00000223181	1	1p36.33	RNA, U6 small nuclear 1199, pseudogene	pseudo	RNU6-1199P	RNA, U6 small nuclear 1199, pseudogene	O	-	20201124	-
9606	106480092	RNU6-1203P	-	-	HGNC:HGNC:48166|Ensembl:ENSG00000222635	12	12q13.11	RNA, U6 small nuclear 1203, pseudogene	pseudo	RNU6-1203P	RNA, U6 small nuclear 1203, pseudogene	O	-	20201124	-
9606	106480093	RNU6-1205P	-	-	HGNC:HGNC:48168|Ensembl:ENSG00000200495	1	1q44	RNA, U6 small nuclear 1205, pseudogene	pseudo	RNU6-1205P	RNA, U6 small nuclear 1205, pseudogene	O	-	20201124	-
9606	106480094	RNU6-1208P	-	-	HGNC:HGNC:48171|Ensembl:ENSG00000238482	1	1p36.11	RNA, U6 small nuclear 1208, pseudogene	pseudo	RNU6-1208P	RNA, U6 small nuclear 1208, pseudogene	O	-	20201124	-
9606	106480095	RNU6-1209P	-	-	HGNC:HGNC:48172|Ensembl:ENSG00000200525	8	8q22.1	RNA, U6 small nuclear 1209, pseudogene	pseudo	RNU6-1209P	RNA, U6 small nuclear 1209, pseudogene	O	-	20201124	-
9606	106480096	RNU6-1211P	-	-	HGNC:HGNC:48174|Ensembl:ENSG00000238382	1	1q42.2	RNA, U6 small nuclear 1211, pseudogene	pseudo	RNU6-1211P	RNA, U6 small nuclear 1211, pseudogene	O	-	20201124	-
9606	106480097	RNU6-1215P	-	-	HGNC:HGNC:48178|Ensembl:ENSG00000207170	2	2p24.2	RNA, U6 small nuclear 1215, pseudogene	pseudo	RNU6-1215P	RNA, U6 small nuclear 1215, pseudogene	O	-	20201124	-
9606	106480098	RNU6-1216P	-	-	HGNC:HGNC:48179|Ensembl:ENSG00000199460	2	2p13.3	RNA, U6 small nuclear 1216, pseudogene	pseudo	RNU6-1216P	RNA, U6 small nuclear 1216, pseudogene	O	-	20201124	-
9606	106480099	RNU6-1218P	-	-	HGNC:HGNC:48181|Ensembl:ENSG00000239175	8	8p12	RNA, U6 small nuclear 1218, pseudogene	pseudo	RNU6-1218P	RNA, U6 small nuclear 1218, pseudogene	O	-	20201124	-
9606	106480100	RNU6-1222P	-	-	HGNC:HGNC:48185|Ensembl:ENSG00000207345	6	6q24.3	RNA, U6 small nuclear 1222, pseudogene	pseudo	RNU6-1222P	RNA, U6 small nuclear 1222, pseudogene	O	-	20201124	-
9606	106480101	RNU6-1224P	-	-	HGNC:HGNC:48187|Ensembl:ENSG00000252593	8	8q22.3	RNA, U6 small nuclear 1224, pseudogene	pseudo	RNU6-1224P	RNA, U6 small nuclear 1224, pseudogene	O	-	20201124	-
9606	106480102	RNU6-1226P	-	-	HGNC:HGNC:48189|Ensembl:ENSG00000207044	6	6q21	RNA, U6 small nuclear 1226, pseudogene	pseudo	RNU6-1226P	RNA, U6 small nuclear 1226, pseudogene	O	-	20201124	-
9606	106480103	RNU6-1228P	-	-	HGNC:HGNC:48191|Ensembl:ENSG00000212316	9	9q21.13	RNA, U6 small nuclear 1228, pseudogene	pseudo	RNU6-1228P	RNA, U6 small nuclear 1228, pseudogene	O	-	20201124	-
9606	106480104	RNU6-1231P	-	-	HGNC:HGNC:48194|Ensembl:ENSG00000252994	10	10q24.32	RNA, U6 small nuclear 1231, pseudogene	pseudo	RNU6-1231P	RNA, U6 small nuclear 1231, pseudogene	O	-	20201124	-
9606	106480105	RNU6-1232P	-	-	HGNC:HGNC:48195|Ensembl:ENSG00000252108	5	5q13.1	RNA, U6 small nuclear 1232, pseudogene	pseudo	RNU6-1232P	RNA, U6 small nuclear 1232, pseudogene	O	-	20201124	-
9606	106480106	RNU6-1234P	-	-	HGNC:HGNC:48197|Ensembl:ENSG00000252686	14	14q12	RNA, U6 small nuclear 1234, pseudogene	pseudo	RNU6-1234P	RNA, U6 small nuclear 1234, pseudogene	O	-	20201124	-
9606	106480107	RNU6-1238P	-	-	HGNC:HGNC:48201|Ensembl:ENSG00000253024	11	11q13.2	RNA, U6 small nuclear 1238, pseudogene	pseudo	RNU6-1238P	RNA, U6 small nuclear 1238, pseudogene	O	-	20201124	-
9606	106480108	RNU6-1242P	-	-	HGNC:HGNC:48205|Ensembl:ENSG00000212354	18	18q12.3	RNA, U6 small nuclear 1242, pseudogene	pseudo	RNU6-1242P	RNA, U6 small nuclear 1242, pseudogene	O	-	20201124	-
9606	106480109	RNU6-1245P	-	-	HGNC:HGNC:48208|Ensembl:ENSG00000223062	1	1p35.3	RNA, U6 small nuclear 1245, pseudogene	pseudo	RNU6-1245P	RNA, U6 small nuclear 1245, pseudogene	O	-	20201124	-
9606	106480110	RNU6-1246P	-	-	HGNC:HGNC:48209|Ensembl:ENSG00000212366	1	1p31.1	RNA, U6 small nuclear 1246, pseudogene	pseudo	RNU6-1246P	RNA, U6 small nuclear 1246, pseudogene	O	-	20201124	-
9606	106480111	RNU6-1248P	-	-	HGNC:HGNC:48211|Ensembl:ENSG00000212398	1	1q41	RNA, U6 small nuclear 1248, pseudogene	pseudo	RNU6-1248P	RNA, U6 small nuclear 1248, pseudogene	O	-	20201124	-
9606	106480112	RNU6-1251P	-	-	HGNC:HGNC:48214|Ensembl:ENSG00000201372	20	20q13.11	RNA, U6 small nuclear 1251, pseudogene	pseudo	RNU6-1251P	RNA, U6 small nuclear 1251, pseudogene	O	-	20201124	-
9606	106480113	RNU6-1252P	-	-	HGNC:HGNC:48215|Ensembl:ENSG00000199924	4	4q12	RNA, U6 small nuclear 1252, pseudogene	pseudo	RNU6-1252P	RNA, U6 small nuclear 1252, pseudogene	O	-	20201124	-
9606	106480114	RNU6-1256P	-	-	HGNC:HGNC:48219|Ensembl:ENSG00000252348	3	3q12.3	RNA, U6 small nuclear 1256, pseudogene	pseudo	RNU6-1256P	RNA, U6 small nuclear 1256, pseudogene	O	-	20201124	-
9606	106480115	RNU6-1258P	-	-	HGNC:HGNC:48221|Ensembl:ENSG00000252720	14	14q32.12	RNA, U6 small nuclear 1258, pseudogene	pseudo	RNU6-1258P	RNA, U6 small nuclear 1258, pseudogene	O	-	20201124	-
9606	106480116	RNU6-1261P	-	-	HGNC:HGNC:48224|Ensembl:ENSG00000253003	14	14q13.1	RNA, U6 small nuclear 1261, pseudogene	pseudo	RNU6-1261P	RNA, U6 small nuclear 1261, pseudogene	O	-	20201124	-
9606	106480117	RNU6-1264P	-	-	HGNC:HGNC:48227|Ensembl:ENSG00000206618	17	17p13.2	RNA, U6 small nuclear 1264, pseudogene	pseudo	RNU6-1264P	RNA, U6 small nuclear 1264, pseudogene	O	-	20201124	-
9606	106480118	RNU6-1266P	-	-	HGNC:HGNC:48229|Ensembl:ENSG00000199664	10	10q22.3	RNA, U6 small nuclear 1266, pseudogene	pseudo	RNU6-1266P	RNA, U6 small nuclear 1266, pseudogene	O	-	20201124	-
9606	106480119	RNU6-1269P	-	-	HGNC:HGNC:48232|Ensembl:ENSG00000212441	9	9p11.2	RNA, U6 small nuclear 1269, pseudogene	pseudo	RNU6-1269P	RNA, U6 small nuclear 1269, pseudogene	O	-	20201124	-
9606	106480120	RNU6-1271P	-	-	HGNC:HGNC:48234|Ensembl:ENSG00000252858	12	12q21.2	RNA, U6 small nuclear 1271, pseudogene	pseudo	RNU6-1271P	RNA, U6 small nuclear 1271, pseudogene	O	-	20201124	-
9606	106480121	RNU6-1272P	-	-	HGNC:HGNC:48235|Ensembl:ENSG00000199646	7	7q34	RNA, U6 small nuclear 1272, pseudogene	pseudo	RNU6-1272P	RNA, U6 small nuclear 1272, pseudogene	O	-	20201124	-
9606	106480122	RNU6-1275P	-	-	HGNC:HGNC:48238|Ensembl:ENSG00000212389	2	2q22.3	RNA, U6 small nuclear 1275, pseudogene	pseudo	RNU6-1275P	RNA, U6 small nuclear 1275, pseudogene	O	-	20201124	-
9606	106480123	RNU6-1277P	-	-	HGNC:HGNC:48240|Ensembl:ENSG00000201431	14	14q21.1	RNA, U6 small nuclear 1277, pseudogene	pseudo	RNU6-1277P	RNA, U6 small nuclear 1277, pseudogene	O	-	20201124	-
9606	106480124	RNU6-1278P	-	-	HGNC:HGNC:48241|Ensembl:ENSG00000251939	18	18q21.1	RNA, U6 small nuclear 1278, pseudogene	pseudo	RNU6-1278P	RNA, U6 small nuclear 1278, pseudogene	O	-	20201124	-
9606	106480125	RNU6-1281P	-	-	HGNC:HGNC:48244|Ensembl:ENSG00000252032	1	1p32.3	RNA, U6 small nuclear 1281, pseudogene	pseudo	RNU6-1281P	RNA, U6 small nuclear 1281, pseudogene	O	-	20201124	-
9606	106480126	RNU6-1284P	-	-	HGNC:HGNC:48247|Ensembl:ENSG00000200571	3	3q22.3	RNA, U6 small nuclear 1284, pseudogene	pseudo	RNU6-1284P	RNA, U6 small nuclear 1284, pseudogene	O	-	20201124	-
9606	106480127	RNU6-1287P	-	-	HGNC:HGNC:48250|Ensembl:ENSG00000199784	15	15q21.3	RNA, U6 small nuclear 1287, pseudogene	pseudo	RNU6-1287P	RNA, U6 small nuclear 1287, pseudogene	O	-	20201124	-
9606	106480128	RNU6-1288P	-	-	HGNC:HGNC:48251|Ensembl:ENSG00000251859	2	2p24.3	RNA, U6 small nuclear 1288, pseudogene	pseudo	RNU6-1288P	RNA, U6 small nuclear 1288, pseudogene	O	-	20201124	-
9606	106480129	RNU6-1290P	-	-	HGNC:HGNC:48253|Ensembl:ENSG00000199827	2	2q31.1	RNA, U6 small nuclear 1290, pseudogene	pseudo	RNU6-1290P	RNA, U6 small nuclear 1290, pseudogene	O	-	20201124	-
9606	106480130	RNU6-1293P	-	-	HGNC:HGNC:48256|Ensembl:ENSG00000206804	9	9q13	RNA, U6 small nuclear 1293, pseudogene	pseudo	RNU6-1293P	RNA, U6 small nuclear 1293, pseudogene	O	-	20201124	-
9606	106480131	RNU6-1294P	-	-	HGNC:HGNC:48257|Ensembl:ENSG00000251804	3	3q23	RNA, U6 small nuclear 1294, pseudogene	pseudo	RNU6-1294P	RNA, U6 small nuclear 1294, pseudogene	O	-	20201124	-
9606	106480132	RNU6-1296P	-	-	HGNC:HGNC:48259|Ensembl:ENSG00000206606	5	5q11.1	RNA, U6 small nuclear 1296, pseudogene	pseudo	RNU6-1296P	RNA, U6 small nuclear 1296, pseudogene	O	-	20201124	-
9606	106480133	RNU6-1299P	-	-	HGNC:HGNC:48262|Ensembl:ENSG00000252125	6	6q21	RNA, U6 small nuclear 1299, pseudogene	pseudo	RNU6-1299P	RNA, U6 small nuclear 1299, pseudogene	O	-	20201124	-
9606	106480134	RNU6-1300P	-	-	HGNC:HGNC:48263|Ensembl:ENSG00000212348	8	8q21.11	RNA, U6 small nuclear 1300, pseudogene	pseudo	RNU6-1300P	RNA, U6 small nuclear 1300, pseudogene	O	-	20201124	-
9606	106480135	RNU6-1304P	-	-	HGNC:HGNC:48267|Ensembl:ENSG00000223306	1	1q42.12	RNA, U6 small nuclear 1304, pseudogene	pseudo	RNU6-1304P	RNA, U6 small nuclear 1304, pseudogene	O	-	20201124	-
9606	106480136	RNU6-1306P	-	-	HGNC:HGNC:48269|Ensembl:ENSG00000202089	11	11q13.1	RNA, U6 small nuclear 1306, pseudogene	pseudo	RNU6-1306P	RNA, U6 small nuclear 1306, pseudogene	O	-	20201124	-
9606	106480137	RNU6-1308P	-	-	HGNC:HGNC:48271|Ensembl:ENSG00000252626	3	3q13.12	RNA, U6 small nuclear 1308, pseudogene	pseudo	RNU6-1308P	RNA, U6 small nuclear 1308, pseudogene	O	-	20201124	-
9606	106480138	RNU6-1311P	-	-	HGNC:HGNC:48274|Ensembl:ENSG00000207459	5	5q31.1	RNA, U6 small nuclear 1311, pseudogene	pseudo	RNU6-1311P	RNA, U6 small nuclear 1311, pseudogene	O	-	20201124	-
9606	106480139	RNU6-1313P	-	-	HGNC:HGNC:48276|Ensembl:ENSG00000199492	17	17q21.33	RNA, U6 small nuclear 1313, pseudogene	pseudo	RNU6-1313P	RNA, U6 small nuclear 1313, pseudogene	O	-	20201124	-
9606	106480140	RNU6-1316P	-	-	HGNC:HGNC:48279|Ensembl:ENSG00000206969	14	14q32.32	RNA, U6 small nuclear 1316, pseudogene	pseudo	RNU6-1316P	RNA, U6 small nuclear 1316, pseudogene	O	-	20201124	-
9606	106480141	RNU6-1318P	-	-	HGNC:HGNC:48281|Ensembl:ENSG00000202259	1	1p21.2	RNA, U6 small nuclear 1318, pseudogene	pseudo	RNU6-1318P	RNA, U6 small nuclear 1318, pseudogene	O	-	20201124	-
9606	106480142	RNU6-1319P	-	-	HGNC:HGNC:48282|Ensembl:ENSG00000212157	1	1q42.11	RNA, U6 small nuclear 1319, pseudogene	pseudo	RNU6-1319P	RNA, U6 small nuclear 1319, pseudogene	O	-	20201124	-
9606	106480143	RNU6-1322P	-	-	HGNC:HGNC:48285|Ensembl:ENSG00000201179	7	7q22.3	RNA, U6 small nuclear 1322, pseudogene	pseudo	RNU6-1322P	RNA, U6 small nuclear 1322, pseudogene	O	-	20201124	-
9606	106480144	RNU6-1324P	-	-	HGNC:HGNC:48287|Ensembl:ENSG00000206949	8	8q13.1	RNA, U6 small nuclear 1324, pseudogene	pseudo	RNU6-1324P	RNA, U6 small nuclear 1324, pseudogene	O	-	20201124	-
9606	106480145	RNU6-1325P	-	-	HGNC:HGNC:48288|Ensembl:ENSG00000201775	4	4q13.1	RNA, U6 small nuclear 1325, pseudogene	pseudo	RNU6-1325P	RNA, U6 small nuclear 1325, pseudogene	O	-	20201124	-
9606	106480146	RNU6-1328P	-	-	HGNC:HGNC:48291|Ensembl:ENSG00000222870	7	7q21.3	RNA, U6 small nuclear 1328, pseudogene	pseudo	RNU6-1328P	RNA, U6 small nuclear 1328, pseudogene	O	-	20201124	-
9606	106480147	RNU6-1331P	-	-	HGNC:HGNC:48294|Ensembl:ENSG00000200528	8	8q11.23	RNA, U6 small nuclear 1331, pseudogene	pseudo	RNU6-1331P	RNA, U6 small nuclear 1331, pseudogene	O	-	20201124	-
9606	106480148	RNU6-1334P	-	-	HGNC:HGNC:48297|Ensembl:ENSG00000251841	Y	Yp11.2	RNA, U6 small nuclear 1334, pseudogene	pseudo	RNU6-1334P	RNA, U6 small nuclear 1334, pseudogene	O	-	20201124	-
9606	106480149	RNU6-1335P	-	-	HGNC:HGNC:48298|Ensembl:ENSG00000202296	7	7p11.2	RNA, U6 small nuclear 1335, pseudogene	pseudo	RNU6-1335P	RNA, U6 small nuclear 1335, pseudogene	O	-	20201124	-
9606	106480150	RNU6-1338P	-	-	HGNC:HGNC:48301|Ensembl:ENSG00000252137	6	6q14.1	RNA, U6 small nuclear 1338, pseudogene	pseudo	RNU6-1338P	RNA, U6 small nuclear 1338, pseudogene	O	-	20201124	-
9606	106480151	RNU6-1340P	-	-	HGNC:HGNC:48303|Ensembl:ENSG00000207167	16	16p12.3	RNA, U6 small nuclear 1340, pseudogene	pseudo	RNU6-1340P	RNA, U6 small nuclear 1340, pseudogene	O	-	20201124	-
9606	106480152	RNU1-6P	-	RNU1-6	HGNC:HGNC:48305|Ensembl:ENSG00000277344	1	1p36.13	RNA, U1 small nuclear 6, pseudogene	pseudo	RNU1-6P	RNA, U1 small nuclear 6, pseudogene	O	-	20201124	-
9606	106480153	RPS4XP23	-	-	HGNC:HGNC:48367	19	19q13.11	ribosomal protein S4X pseudogene 23	pseudo	RPS4XP23	ribosomal protein S4X pseudogene 23	O	-	20201124	-
9606	106480154	RNU1-29P	-	-	HGNC:HGNC:48371|Ensembl:ENSG00000271739	7	7q31.31	RNA, U1 small nuclear 29, pseudogene	pseudo	RNU1-29P	RNA, U1 small nuclear 29, pseudogene	O	-	20201124	-
9606	106480155	RNU1-32P	-	-	HGNC:HGNC:48374|Ensembl:ENSG00000200807	2	2p16.1	RNA, U1 small nuclear 32, pseudogene	pseudo	RNU1-32P	RNA, U1 small nuclear 32, pseudogene	O	-	20201124	-
9606	106480156	RNU1-33P	-	-	HGNC:HGNC:48375|Ensembl:ENSG00000201119	6	6q24.3	RNA, U1 small nuclear 33, pseudogene	pseudo	RNU1-33P	RNA, U1 small nuclear 33, pseudogene	O	-	20201124	-
9606	106480157	RNU1-35P	-	-	HGNC:HGNC:48377|Ensembl:ENSG00000199652	8	8q24.23	RNA, U1 small nuclear 35, pseudogene	pseudo	RNU1-35P	RNA, U1 small nuclear 35, pseudogene	O	-	20201124	-
9606	106480158	RNU1-40P	-	-	HGNC:HGNC:48382|Ensembl:ENSG00000252625	Y	Yq11.23	RNA, U1 small nuclear 40, pseudogene	pseudo	RNU1-40P	RNA, U1 small nuclear 40, pseudogene	O	-	20201124	-
9606	106480159	RNU1-43P	-	-	HGNC:HGNC:48385|Ensembl:ENSG00000201922	3	3q13.11	RNA, U1 small nuclear 43, pseudogene	pseudo	RNU1-43P	RNA, U1 small nuclear 43, pseudogene	O	-	20201124	-
9606	106480160	RNU1-44P	-	-	HGNC:HGNC:48386|Ensembl:ENSG00000207182	4	4q31.22	RNA, U1 small nuclear 44, pseudogene	pseudo	RNU1-44P	RNA, U1 small nuclear 44, pseudogene	O	-	20201124	-
9606	106480161	RNU1-47P	-	-	HGNC:HGNC:48389|Ensembl:ENSG00000199836	14	14q32.2	RNA, U1 small nuclear 47, pseudogene	pseudo	RNU1-47P	RNA, U1 small nuclear 47, pseudogene	O	-	20201124	-
9606	106480162	RNU1-49P	-	-	HGNC:HGNC:48391|Ensembl:ENSG00000200338	4	4p13	RNA, U1 small nuclear 49, pseudogene	pseudo	RNU1-49P	RNA, U1 small nuclear 49, pseudogene	O	-	20201124	-
9606	106480163	RNU1-51P	-	-	HGNC:HGNC:48393|Ensembl:ENSG00000202215	4	4q35.2	RNA, U1 small nuclear 51, pseudogene	pseudo	RNU1-51P	RNA, U1 small nuclear 51, pseudogene	O	-	20201124	-
9606	106480164	RNU1-52P	-	-	HGNC:HGNC:48394|Ensembl:ENSG00000206917	17	17q22	RNA, U1 small nuclear 52, pseudogene	pseudo	RNU1-52P	RNA, U1 small nuclear 52, pseudogene	O	-	20201124	-
9606	106480165	RNU1-56P	-	-	HGNC:HGNC:48398|Ensembl:ENSG00000212605	X	Xq13.1	RNA, U1 small nuclear 56, pseudogene	pseudo	RNU1-56P	RNA, U1 small nuclear 56, pseudogene	O	-	20201124	-
9606	106480166	RNU1-57P	-	-	HGNC:HGNC:48399|Ensembl:ENSG00000207220	X	Xq23	RNA, U1 small nuclear 57, pseudogene	pseudo	RNU1-57P	RNA, U1 small nuclear 57, pseudogene	O	-	20201124	-
9606	106480167	RNVU1-24	-	RNU1-59P	HGNC:HGNC:48401|Ensembl:ENSG00000201699	1	1q21.2	RNA, variant U1 small nuclear 24	pseudo	RNVU1-24	RNA, variant U1 small nuclear 24	O	RNA, U1 small nuclear 59, pseudogene	20201124	-
9606	106480168	RNU1-64P	-	-	HGNC:HGNC:48406|Ensembl:ENSG00000202313	6	6p24.2	RNA, U1 small nuclear 64, pseudogene	pseudo	RNU1-64P	RNA, U1 small nuclear 64, pseudogene	O	-	20201124	-
9606	106480169	RNU1-67P	-	-	HGNC:HGNC:48409|Ensembl:ENSG00000207175	X	Xq24	RNA, U1 small nuclear 67, pseudogene	pseudo	RNU1-67P	RNA, U1 small nuclear 67, pseudogene	O	-	20201124	-
9606	106480171	RNU1-74P	-	-	HGNC:HGNC:48416|Ensembl:ENSG00000206835	1	1q42.2	RNA, U1 small nuclear 74, pseudogene	pseudo	RNU1-74P	RNA, U1 small nuclear 74, pseudogene	O	-	20201124	-
9606	106480172	RNU1-75P	-	-	HGNC:HGNC:48417|Ensembl:ENSG00000194297	1	1p12	RNA, U1 small nuclear 75, pseudogene	pseudo	RNU1-75P	RNA, U1 small nuclear 75, pseudogene	O	-	20201124	-
9606	106480173	RNU1-77P	-	-	HGNC:HGNC:48419|Ensembl:ENSG00000212170	15	15q25.2	RNA, U1 small nuclear 77, pseudogene	pseudo	RNU1-77P	RNA, U1 small nuclear 77, pseudogene	O	-	20201124	-
9606	106480174	RNU1-80P	-	-	HGNC:HGNC:48422|Ensembl:ENSG00000238898	17	17q25.3	RNA, U1 small nuclear 80, pseudogene	pseudo	RNU1-80P	RNA, U1 small nuclear 80, pseudogene	O	-	20201124	-
9606	106480175	RNU1-82P	-	-	HGNC:HGNC:48424|Ensembl:ENSG00000212153	7	7q34	RNA, U1 small nuclear 82, pseudogene	pseudo	RNU1-82P	RNA, U1 small nuclear 82, pseudogene	O	-	20201124	-
9606	106480176	RNU1-83P	-	-	HGNC:HGNC:48425|Ensembl:ENSG00000200296	12	12q14.2	RNA, U1 small nuclear 83, pseudogene	pseudo	RNU1-83P	RNA, U1 small nuclear 83, pseudogene	O	-	20201124	-
9606	106480177	RNVU1-34	-	RNU1-85P|U1A7	HGNC:HGNC:48427|Ensembl:ENSG00000200997	17	17q22	RNA, variant U1 small nuclear 34	pseudo	RNVU1-34	RNA, variant U1 small nuclear 34	O	RNA, U1 small nuclear 85, pseudogene	20201124	-
9606	106480178	RNVU1-33	-	RNU1-87P|U1A5	HGNC:HGNC:48429|Ensembl:ENSG00000200597	6	6p21.2	RNA, variant U1 small nuclear 33	pseudo	RNVU1-33	RNA, variant U1 small nuclear 33	O	RNA, U1 small nuclear 87, pseudogene	20201124	-
9606	106480179	RNU1-91P	-	-	HGNC:HGNC:48433|Ensembl:ENSG00000201616	11	11p15.4	RNA, U1 small nuclear 91, pseudogene	pseudo	RNU1-91P	RNA, U1 small nuclear 91, pseudogene	O	-	20201124	-
9606	106480180	RNU1-93P	-	HTR2B|PSMD1|TSARG1	HGNC:HGNC:48435|Ensembl:ENSG00000201574	2	2q37.1	RNA, U1 small nuclear 93, pseudogene	pseudo	RNU1-93P	RNA, U1 small nuclear 93, pseudogene	O	-	20201124	-
9606	106480181	RNU1-96P	-	-	HGNC:HGNC:48438|Ensembl:ENSG00000201033	3	3p24.1	RNA, U1 small nuclear 96, pseudogene	pseudo	RNU1-96P	RNA, U1 small nuclear 96, pseudogene	O	-	20201124	-
9606	106480182	RNU1-97P	-	-	HGNC:HGNC:48439|Ensembl:ENSG00000252681	Y	Yq11.223	RNA, U1 small nuclear 97, pseudogene	pseudo	RNU1-97P	RNA, U1 small nuclear 97, pseudogene	O	-	20201124	-
9606	106480183	RNU1-100P	-	-	HGNC:HGNC:48442|Ensembl:ENSG00000202125	3	3q23	RNA, U1 small nuclear 100, pseudogene	pseudo	RNU1-100P	RNA, U1 small nuclear 100, pseudogene	O	-	20201124	-
9606	106480184	RNU1-104P	-	-	HGNC:HGNC:48446|Ensembl:ENSG00000253089	12	12q24.32	RNA, U1 small nuclear 104, pseudogene	pseudo	RNU1-104P	RNA, U1 small nuclear 104, pseudogene	O	-	20201124	-
9606	106480185	RNU1-105P	-	-	HGNC:HGNC:48447|Ensembl:ENSG00000200340	6	6p12.3	RNA, U1 small nuclear 105, pseudogene	pseudo	RNU1-105P	RNA, U1 small nuclear 105, pseudogene	O	-	20201124	-
9606	106480186	RNU1-107P	-	-	HGNC:HGNC:48449|Ensembl:ENSG00000252426	Y	Yq11.23	RNA, U1 small nuclear 107, pseudogene	pseudo	RNU1-107P	RNA, U1 small nuclear 107, pseudogene	O	-	20201124	-
9606	106480187	RNU1-112P	-	-	HGNC:HGNC:48454|Ensembl:ENSG00000201271	X	Xq13.1	RNA, U1 small nuclear 112, pseudogene	pseudo	RNU1-112P	RNA, U1 small nuclear 112, pseudogene	O	-	20201124	-
9606	106480188	RNU1-115P	-	-	HGNC:HGNC:48457|Ensembl:ENSG00000202199	X	Xq26.2	RNA, U1 small nuclear 115, pseudogene	pseudo	RNU1-115P	RNA, U1 small nuclear 115, pseudogene	O	-	20201124	-
9606	106480189	RNU1-117P	-	-	HGNC:HGNC:48459	12	12q21.32	RNA, U1 small nuclear 117, pseudogene	pseudo	RNU1-117P	RNA, U1 small nuclear 117, pseudogene	O	-	20201124	-
9606	106480190	RNVU1-21	-	RNU1-122P	HGNC:HGNC:48464|Ensembl:ENSG00000202408	1	1q21.2	RNA, variant U1 small nuclear 21	pseudo	RNVU1-21	RNA, variant U1 small nuclear 21	O	RNA, U1 small nuclear 122, pseudogene	20201124	-
9606	106480191	RNU1-128P	-	-	HGNC:HGNC:48470|Ensembl:ENSG00000252513	Y	Yq11.222	RNA, U1 small nuclear 128, pseudogene	pseudo	RNU1-128P	RNA, U1 small nuclear 128, pseudogene	O	-	20201124	-
9606	106480192	RNU1-130P	-	-	HGNC:HGNC:48472|Ensembl:ENSG00000200800	1	1p21.3	RNA, U1 small nuclear 130, pseudogene	pseudo	RNU1-130P	RNA, U1 small nuclear 130, pseudogene	O	-	20201124	-
9606	106480193	RNU1-131P	-	-	HGNC:HGNC:48473|Ensembl:ENSG00000238833	20	20p12.1	RNA, U1 small nuclear 131, pseudogene	pseudo	RNU1-131P	RNA, U1 small nuclear 131, pseudogene	O	-	20201124	-
9606	106480194	RNU1-134P	-	-	HGNC:HGNC:48476|Ensembl:ENSG00000199805	20	20q13.33	RNA, U1 small nuclear 134, pseudogene	pseudo	RNU1-134P	RNA, U1 small nuclear 134, pseudogene	O	-	20201124	-
9606	106480195	RNU1-138P	-	-	HGNC:HGNC:48480|Ensembl:ENSG00000206820	4	4q26	RNA, U1 small nuclear 138, pseudogene	pseudo	RNU1-138P	RNA, U1 small nuclear 138, pseudogene	O	-	20201124	-
9606	106480196	RNU1-139P	-	-	HGNC:HGNC:48481|Ensembl:ENSG00000212609	21	21q21.1	RNA, U1 small nuclear 139, pseudogene	pseudo	RNU1-139P	RNA, U1 small nuclear 139, pseudogene	O	-	20201124	-
9606	106480197	RNU1-142P	-	-	HGNC:HGNC:48484|Ensembl:ENSG00000252491	X	Xp21.3	RNA, U1 small nuclear 142, pseudogene	pseudo	RNU1-142P	RNA, U1 small nuclear 142, pseudogene	O	-	20201124	-
9606	106480198	RNU1-146P	-	-	HGNC:HGNC:48488|Ensembl:ENSG00000200885	12	12p12.3	RNA, U1 small nuclear 146, pseudogene	pseudo	RNU1-146P	RNA, U1 small nuclear 146, pseudogene	O	-	20201124	-
9606	106480199	RPL3P13	-	-	HGNC:HGNC:48494|Ensembl:ENSG00000258013	4	4q21.23	ribosomal protein L3 pseudogene 13	pseudo	RPL3P13	ribosomal protein L3 pseudogene 13	O	-	20201124	-
9606	106480200	RNU2-8P	-	-	HGNC:HGNC:48501|Ensembl:ENSG00000222659	6	6q22.31	RNA, U2 small nuclear 8, pseudogene	pseudo	RNU2-8P	RNA, U2 small nuclear 8, pseudogene	O	-	20201124	-
9606	106480201	RNU2-10P	-	-	HGNC:HGNC:48503|Ensembl:ENSG00000252184	3	3p14.2	RNA, U2 small nuclear 10, pseudogene	pseudo	RNU2-10P	RNA, U2 small nuclear 10, pseudogene	O	-	20201124	-
9606	106480202	RNU2-12P	-	-	HGNC:HGNC:48505|Ensembl:ENSG00000253025	1	1q25.2	RNA, U2 small nuclear 12, pseudogene	pseudo	RNU2-12P	RNA, U2 small nuclear 12, pseudogene	O	-	20201124	-
9606	106480203	RNU2-13P	-	-	HGNC:HGNC:48506|Ensembl:ENSG00000251718	2	2p25.1	RNA, U2 small nuclear 13, pseudogene	pseudo	RNU2-13P	RNA, U2 small nuclear 13, pseudogene	O	-	20201124	-
9606	106480204	RNU2-17P	-	-	HGNC:HGNC:48510|Ensembl:ENSG00000222222	1	1q21.2	RNA, U2 small nuclear 17, pseudogene	pseudo	RNU2-17P	RNA, U2 small nuclear 17, pseudogene	O	-	20201124	-
9606	106480205	RNU2-18P	-	-	HGNC:HGNC:48511|Ensembl:ENSG00000223156	10	10p13	RNA, U2 small nuclear 18, pseudogene	pseudo	RNU2-18P	RNA, U2 small nuclear 18, pseudogene	O	-	20201124	-
9606	106480206	RNU2-21P	-	-	HGNC:HGNC:48514|Ensembl:ENSG00000222300	2	2q24.2	RNA, U2 small nuclear 21, pseudogene	pseudo	RNU2-21P	RNA, U2 small nuclear 21, pseudogene	O	-	20201124	-
9606	106480207	RNU2-24P	-	-	HGNC:HGNC:48517|Ensembl:ENSG00000252639	10	10p12.1	RNA, U2 small nuclear 24, pseudogene	pseudo	RNU2-24P	RNA, U2 small nuclear 24, pseudogene	O	-	20201124	-
9606	106480208	RNU2-25P	-	-	HGNC:HGNC:48518|Ensembl:ENSG00000222973	9	9p24.3	RNA, U2 small nuclear 25, pseudogene	pseudo	RNU2-25P	RNA, U2 small nuclear 25, pseudogene	O	-	20201124	-
9606	106480209	RNU2-29P	-	-	HGNC:HGNC:48522|Ensembl:ENSG00000222355	7	7p12.1	RNA, U2 small nuclear 29, pseudogene	pseudo	RNU2-29P	RNA, U2 small nuclear 29, pseudogene	O	-	20201124	-
9606	106480210	RNU2-31P	-	-	HGNC:HGNC:48524|Ensembl:ENSG00000252763	3	3q25.33	RNA, U2 small nuclear 31, pseudogene	pseudo	RNU2-31P	RNA, U2 small nuclear 31, pseudogene	O	-	20201124	-
9606	106480211	RNU2-33P	-	-	HGNC:HGNC:48526|Ensembl:ENSG00000222276	14	14q32.2	RNA, U2 small nuclear 33, pseudogene	pseudo	RNU2-33P	RNA, U2 small nuclear 33, pseudogene	O	-	20201124	-
9606	106480212	RNU2-35P	-	-	HGNC:HGNC:48528|Ensembl:ENSG00000252255	11	11q24.2	RNA, U2 small nuclear 35, pseudogene	pseudo	RNU2-35P	RNA, U2 small nuclear 35, pseudogene	O	-	20201124	-
9606	106480213	RNU2-37P	-	-	HGNC:HGNC:48530|Ensembl:ENSG00000222627	3	3q21.3	RNA, U2 small nuclear 37, pseudogene	pseudo	RNU2-37P	RNA, U2 small nuclear 37, pseudogene	O	-	20201124	-
9606	106480214	RNU2-39P	-	-	HGNC:HGNC:48532|Ensembl:ENSG00000222536	2	2p13.2	RNA, U2 small nuclear 39, pseudogene	pseudo	RNU2-39P	RNA, U2 small nuclear 39, pseudogene	O	-	20201124	-
9606	106480215	RNU2-41P	-	-	HGNC:HGNC:48534|Ensembl:ENSG00000222923	2	2q14.1	RNA, U2 small nuclear 41, pseudogene	pseudo	RNU2-41P	RNA, U2 small nuclear 41, pseudogene	O	-	20201124	-
9606	106480216	RNU2-43P	-	-	HGNC:HGNC:48536|Ensembl:ENSG00000222238	10	10q24.32	RNA, U2 small nuclear 43, pseudogene	pseudo	RNU2-43P	RNA, U2 small nuclear 43, pseudogene	O	-	20201124	-
9606	106480217	RNU2-45P	-	-	HGNC:HGNC:48538|Ensembl:ENSG00000251877	6	6p22.1	RNA, U2 small nuclear 45, pseudogene	pseudo	RNU2-45P	RNA, U2 small nuclear 45, pseudogene	O	-	20201124	-
9606	106480218	RNU2-46P	-	-	HGNC:HGNC:48539|Ensembl:ENSG00000252847	9	9q22.32	RNA, U2 small nuclear 46, pseudogene	pseudo	RNU2-46P	RNA, U2 small nuclear 46, pseudogene	O	-	20201124	-
9606	106480219	RNU2-49P	-	-	HGNC:HGNC:48542|Ensembl:ENSG00000222598	5	5q22.3	RNA, U2 small nuclear 49, pseudogene	pseudo	RNU2-49P	RNA, U2 small nuclear 49, pseudogene	O	-	20201124	-
9606	106480220	RNU2-53P	-	-	HGNC:HGNC:48546|Ensembl:ENSG00000252066	15	15q21.3	RNA, U2 small nuclear 53, pseudogene	pseudo	RNU2-53P	RNA, U2 small nuclear 53, pseudogene	O	-	20201124	-
9606	106480221	RNU2-56P	-	-	HGNC:HGNC:48549|Ensembl:ENSG00000252635	20	20p11.23	RNA, U2 small nuclear 56, pseudogene	pseudo	RNU2-56P	RNA, U2 small nuclear 56, pseudogene	O	-	20201124	-
9606	106480222	RNU2-57P	-	-	HGNC:HGNC:48550|Ensembl:ENSG00000252468	Y	Yp11.2	RNA, U2 small nuclear 57, pseudogene	pseudo	RNU2-57P	RNA, U2 small nuclear 57, pseudogene	O	-	20201124	-
9606	106480223	RNU2-59P	-	-	HGNC:HGNC:48552|Ensembl:ENSG00000222414	10	10q24.32	RNA, U2 small nuclear 59, pseudogene	pseudo	RNU2-59P	RNA, U2 small nuclear 59, pseudogene	O	-	20201124	-
9606	106480224	RNU2-62P	-	-	HGNC:HGNC:48555|Ensembl:ENSG00000222800	6	6p22.1	RNA, U2 small nuclear 62, pseudogene	pseudo	RNU2-62P	RNA, U2 small nuclear 62, pseudogene	O	-	20201124	-
9606	106480225	RNU2-63P	-	-	HGNC:HGNC:48556|Ensembl:ENSG00000222724	2	2p11.2	RNA, U2 small nuclear 63, pseudogene	pseudo	RNU2-63P	RNA, U2 small nuclear 63, pseudogene	O	-	20201124	-
9606	106480226	RNU2-65P	-	-	HGNC:HGNC:48558|Ensembl:ENSG00000222094	15	15q23	RNA, U2 small nuclear 65, pseudogene	pseudo	RNU2-65P	RNA, U2 small nuclear 65, pseudogene	O	-	20201124	-
9606	106480227	RNU2-70P	-	-	HGNC:HGNC:48563|Ensembl:ENSG00000222650	1	1q42.3	RNA, U2 small nuclear 70, pseudogene	pseudo	RNU2-70P	RNA, U2 small nuclear 70, pseudogene	O	-	20201124	-
9606	106480228	RNU2-71P	-	-	HGNC:HGNC:48564|Ensembl:ENSG00000223327	8	8q21.13	RNA, U2 small nuclear 71, pseudogene	pseudo	RNU2-71P	RNA, U2 small nuclear 71, pseudogene	O	-	20201124	-
9606	106480229	MED15P8	-	-	HGNC:HGNC:48657	2	2q21.1	mediator complex subunit 15 pseudogene 8	pseudo	MED15P8	mediator complex subunit 15 pseudogene 8	O	-	20201124	-
9606	106480230	ENPP7P12	-	-	HGNC:HGNC:48697|Ensembl:ENSG00000254527	8	8p23.1	ectonucleotide pyrophosphatase/phosphodiesterase 7 pseudogene 12	pseudo	ENPP7P12	ectonucleotide pyrophosphatase/phosphodiesterase 7 pseudogene 12	O	-	20201124	-
9606	106480231	RARRES2P5	-	-	HGNC:HGNC:48704|Ensembl:ENSG00000260967	16	16p11.2	retinoic acid receptor responder 2 pseudogene 5	pseudo	RARRES2P5	retinoic acid receptor responder 2 pseudogene 5	O	retinoic acid receptor responder (tazarotene induced) 2 pseudogene 5	20201124	-
9606	106480232	OSBPL9P5	-	-	HGNC:HGNC:48735|Ensembl:ENSG00000256285	12	12q14.3	oxysterol binding protein like 9 pseudogene 5	pseudo	OSBPL9P5	oxysterol binding protein like 9 pseudogene 5	O	-	20201124	-
9606	106480233	HNRNPH3P1	-	-	HGNC:HGNC:48750|Ensembl:ENSG00000230247	X	Xq21.1	heterogeneous nuclear ribonucleoprotein H3 pseudogene 1	pseudo	HNRNPH3P1	heterogeneous nuclear ribonucleoprotein H3 pseudogene 1	O	-	20201124	-
9606	106480234	HNRNPA3P15	-	-	HGNC:HGNC:48761|Ensembl:ENSG00000225636	2	2q33.1	heterogeneous nuclear ribonucleoprotein A3 pseudogene 15	pseudo	HNRNPA3P15	heterogeneous nuclear ribonucleoprotein A3 pseudogene 15	O	-	20201124	-
9606	106480235	HNRNPA1P62	-	-	HGNC:HGNC:48792	15	15q26.3	heterogeneous nuclear ribonucleoprotein A1 pseudogene 62	pseudo	HNRNPA1P62	heterogeneous nuclear ribonucleoprotein A1 pseudogene 62	O	-	20201124	-
9606	106480236	HNRNPA1P72	-	-	HGNC:HGNC:48802	11	11q14.1	heterogeneous nuclear ribonucleoprotein A1 pseudogene 72	pseudo	HNRNPA1P72	heterogeneous nuclear ribonucleoprotein A1 pseudogene 72	O	-	20201124	-
9606	106480237	MTHFD2P2	-	-	HGNC:HGNC:48860|Ensembl:ENSG00000217169	6	6q14.3	methylenetetrahydrofolate dehydrogenase (NADP+ dependent) 2, methenyltetrahydrofolate cyclohydrolase pseudogene 2	pseudo	MTHFD2P2	methylenetetrahydrofolate dehydrogenase (NADP+ dependent) 2, methenyltetrahydrofolate cyclohydrolase pseudogene 2	O	-	20201124	-
9606	106480238	KRT128P	-	-	HGNC:HGNC:48882	12	12q13.13	keratin 128 pseudogene	pseudo	KRT128P	keratin 128 pseudogene	O	-	20201124	-
9606	106480239	SLC2A13P1	-	-	HGNC:HGNC:48929|Ensembl:ENSG00000254954	8	8q12.1	SLC2A13 pseudogene 1	pseudo	SLC2A13P1	SLC2A13 pseudogene 1	O	-	20201124	-
9606	106480240	SLC25A36P1	-	-	HGNC:HGNC:48935|Ensembl:ENSG00000267781	19	19q13.43	SLC25A36 pseudogene 1	pseudo	SLC25A36P1	SLC25A36 pseudogene 1	O	-	20201124	-
9606	106480241	CLPTM1LP1	-	-	HGNC:HGNC:49023|Ensembl:ENSG00000271036	1	1q31.1	CLPTM1L pseudogene 1	pseudo	CLPTM1LP1	CLPTM1L pseudogene 1	O	-	20201124	-
9606	106480242	PRELID3BP5	-	-	HGNC:HGNC:49067|Ensembl:ENSG00000251656	5	5p12	PRELI domain containing 3B pseudogene 5	pseudo	PRELID3BP5	PRELI domain containing 3B pseudogene 5	O	-	20201124	-
9606	106480243	PRELID3BP8	-	-	HGNC:HGNC:49070|Ensembl:ENSG00000270741	5	5q23.1	PRELI domain containing 3B pseudogene 8	pseudo	PRELID3BP8	PRELI domain containing 3B pseudogene 8	O	-	20201124	-
9606	106480244	AZU1P1	-	-	HGNC:HGNC:49098|Ensembl:ENSG00000270444	13	13q14.11	azurocidin 1 pseudogene 1	pseudo	AZU1P1	azurocidin 1 pseudogene 1	O	-	20201124	-
9606	106480245	RPL17P51	-	-	HGNC:HGNC:49100	13	13q14.11	ribosomal protein L17 pseudogene 51	pseudo	RPL17P51	ribosomal protein L17 pseudogene 51	O	-	20201124	-
9606	106480246	SRGNP1	-	-	HGNC:HGNC:49107|Ensembl:ENSG00000271386	13	13q22.3	serglycin pseudogene 1	pseudo	SRGNP1	serglycin pseudogene 1	O	-	20201124	-
9606	106480247	NDE1P2	-	-	HGNC:HGNC:49116|Ensembl:ENSG00000271337	13	13q13.3	nudE neurodevelopment protein 1 pseudogene 2	pseudo	NDE1P2	nudE neurodevelopment protein 1 pseudogene 2	O	-	20201124	-
9606	106480248	GRAMD4P4	-	-	HGNC:HGNC:49139|Ensembl:ENSG00000274369	14	14q11.2	GRAM domain containing 4 pseudogene 4	pseudo	GRAMD4P4	GRAM domain containing 4 pseudogene 4	O	-	20201124	-
9606	106480249	RAP2CP1	-	-	HGNC:HGNC:49146|Ensembl:ENSG00000270938	14	14q32.32	RAP2C pseudogene 1	pseudo	RAP2CP1	RAP2C pseudogene 1	O	-	20201124	-
9606	106480250	ELOCP35	-	TCEB1P35	HGNC:HGNC:49176|Ensembl:ENSG00000271595	Y	Yq11.222	elongin C pseudogene 35	pseudo	ELOCP35	elongin C pseudogene 35	O	transcription elongation factor B (SIII), polypeptide 1 pseudogene 35|transcription elongation factor B subunit 1 pseudogene 35	20201124	-
9606	106480251	OOSP1P1	-	-	HGNC:HGNC:49240|Ensembl:ENSG00000238037	1	1p34.1	oocyte secreted protein 1 pseudogene 1	pseudo	OOSP1P1	oocyte secreted protein 1 pseudogene 1	O	-	20201124	-
9606	106480252	OOSP1P2	-	-	HGNC:HGNC:49241	17	17q11.2	oocyte secreted protein 1 pseudogene 2	pseudo	OOSP1P2	oocyte secreted protein 1 pseudogene 2	O	-	20201124	-
9606	106480253	KLF2P1	-	-	HGNC:HGNC:49280	2	2q21.1	Kruppel like factor 2 pseudogene 1	pseudo	KLF2P1	Kruppel like factor 2 pseudogene 1	O	-	20201124	-
9606	106480254	HSPE1P6	-	-	HGNC:HGNC:49325	1	1q32.1	heat shock protein family E (Hsp10) member 1 pseudogene 6	pseudo	HSPE1P6	heat shock protein family E (Hsp10) member 1 pseudogene 6	O	heat shock 10kDa protein 1 pseudogene 6	20201124	-
9606	106480255	HSPE1P9	-	-	HGNC:HGNC:49328	2	2q37.1	heat shock protein family E (Hsp10) member 1 pseudogene 9	pseudo	HSPE1P9	heat shock protein family E (Hsp10) member 1 pseudogene 9	O	heat shock 10kDa protein 1 pseudogene 9	20201124	-
9606	106480256	HSPE1P13	-	-	HGNC:HGNC:49332	2	2p22.1	heat shock protein family E (Hsp10) member 1 pseudogene 13	pseudo	HSPE1P13	heat shock protein family E (Hsp10) member 1 pseudogene 13	O	heat shock 10kDa protein 1 pseudogene 13	20201124	-
9606	106480257	HSPE1P18	-	-	HGNC:HGNC:49337	11	11q23.3	heat shock protein family E (Hsp10) member 1 pseudogene 18	pseudo	HSPE1P18	heat shock protein family E (Hsp10) member 1 pseudogene 18	O	heat shock 10kDa protein 1 pseudogene 18	20201124	-
9606	106480258	HSPE1P21	-	-	HGNC:HGNC:49340	6	6q23.2	heat shock protein family E (Hsp10) member 1 pseudogene 21	pseudo	HSPE1P21	heat shock protein family E (Hsp10) member 1 pseudogene 21	O	heat shock 10kDa protein 1 pseudogene 21	20201124	-
9606	106480259	HSPE1P24	-	-	HGNC:HGNC:49343|Ensembl:ENSG00000225158	1	1p36.22	heat shock protein family E (Hsp10) member 1 pseudogene 24	pseudo	HSPE1P24	heat shock protein family E (Hsp10) member 1 pseudogene 24	O	heat shock 10kDa protein 1 pseudogene 24	20201124	-
9606	106480260	HSPE1P25	-	-	HGNC:HGNC:49344	1	1p31.1	heat shock protein family E (Hsp10) member 1 pseudogene 25	pseudo	HSPE1P25	heat shock protein family E (Hsp10) member 1 pseudogene 25	O	heat shock 10kDa protein 1 pseudogene 25	20201124	-
9606	106480261	HSPE1P27	-	-	HGNC:HGNC:49346|Ensembl:ENSG00000235112	1	1p36.12	heat shock protein family E (Hsp10) member 1 pseudogene 27	pseudo	HSPE1P27	heat shock protein family E (Hsp10) member 1 pseudogene 27	O	heat shock 10kDa protein 1 pseudogene 27	20201124	-
9606	106480262	SUMO2P12	-	-	HGNC:HGNC:49350|Ensembl:ENSG00000218893	6	6p24.1	SUMO2 pseudogene 12	pseudo	SUMO2P12	SUMO2 pseudogene 12	O	-	20201124	-
9606	106480263	SUMO2P13	-	-	HGNC:HGNC:49351|Ensembl:ENSG00000218359	6	6p22.3	SUMO2 pseudogene 13	pseudo	SUMO2P13	SUMO2 pseudogene 13	O	-	20201124	-
9606	106480264	SUMO2P14	-	-	HGNC:HGNC:49352|Ensembl:ENSG00000271096	7	7p15.3	SUMO2 pseudogene 14	pseudo	SUMO2P14	SUMO2 pseudogene 14	O	-	20201124	-
9606	106480265	COX6CP7	-	-	HGNC:HGNC:49359|Ensembl:ENSG00000268681	19	19q13.33	cytochrome c oxidase subunit 6C pseudogene 7	pseudo	COX6CP7	cytochrome c oxidase subunit 6C pseudogene 7	O	cytochrome c oxidase subunit VIc pseudogene 7	20201124	-
9606	106480266	COX6CP11	-	-	HGNC:HGNC:49363	14	14q24.3	cytochrome c oxidase subunit 6C pseudogene 11	pseudo	COX6CP11	cytochrome c oxidase subunit 6C pseudogene 11	O	cytochrome c oxidase subunit VIc pseudogene 11	20201124	-
9606	106480267	COX6CP13	-	-	HGNC:HGNC:49365|Ensembl:ENSG00000234144	1	1p31.3	cytochrome c oxidase subunit 6C pseudogene 13	pseudo	COX6CP13	cytochrome c oxidase subunit 6C pseudogene 13	O	cytochrome c oxidase subunit VIc pseudogene 13	20201124	-
9606	106480268	COX6CP15	-	-	HGNC:HGNC:49368|Ensembl:ENSG00000228092	10	10q22.3	cytochrome c oxidase subunit 6C pseudogene 15	pseudo	COX6CP15	cytochrome c oxidase subunit 6C pseudogene 15	O	cytochrome c oxidase subunit VIc pseudogene 15	20201124	-
9606	106480269	COX6CP17	-	-	HGNC:HGNC:49369	10	10p14	cytochrome c oxidase subunit 6C pseudogene 17	pseudo	COX6CP17	cytochrome c oxidase subunit 6C pseudogene 17	O	cytochrome c oxidase subunit VIc pseudogene 17	20201124	-
9606	106480270	SNRPGP16	-	-	HGNC:HGNC:49373|Ensembl:ENSG00000255287	11	11q14.3	small nuclear ribonucleoprotein polypeptide G pseudogene 16	pseudo	SNRPGP16	small nuclear ribonucleoprotein polypeptide G pseudogene 16	O	-	20201124	-
9606	106480271	SNRPGP20	-	-	HGNC:HGNC:49376|Ensembl:ENSG00000271496	12	12q21.31	small nuclear ribonucleoprotein polypeptide G pseudogene 20	pseudo	SNRPGP20	small nuclear ribonucleoprotein polypeptide G pseudogene 20	O	-	20201124	-
9606	106480272	IMP3P2	-	-	HGNC:HGNC:49386|Ensembl:ENSG00000239722	7	7q32.1	IMP3 pseudogene 2	pseudo	IMP3P2	IMP3 pseudogene 2	O	-	20201124	-
9606	106480273	YWHAEP3	-	-	HGNC:HGNC:49430|Ensembl:ENSG00000263976	17	17p11.2	tyrosine 3-monooxygenase/tryptophan 5-monooxygenase activation protein epsilon pseudogene 3	pseudo	YWHAEP3	tyrosine 3-monooxygenase/tryptophan 5-monooxygenase activation protein epsilon pseudogene 3	O	-	20201124	-
9606	106480274	IGKV1OR9-2	-	IGKV1/OR9-2	HGNC:HGNC:49466|IMGT/GENE-DB:IGKV1/OR9-2	9	9p11.2	immunoglobulin kappa variable 1/OR9-2 (pseudogene)	pseudo	IGKV1OR9-2	immunoglobulin kappa variable 1/OR9-2 (pseudogene)	O	-	20201124	-
9606	106480275	TXNP7	-	-	HGNC:HGNC:49487	6	6q13	thioredoxin pseudogene 7	pseudo	TXNP7	thioredoxin pseudogene 7	O	-	20201124	-
9606	106480276	UBE2Q2P9	-	-	HGNC:HGNC:49517|Ensembl:ENSG00000244130	3	3p13	ubiquitin conjugating enzyme E2 Q2 pseudogene 9	pseudo	UBE2Q2P9	ubiquitin conjugating enzyme E2 Q2 pseudogene 9	O	ubiquitin conjugating enzyme E2Q family member 2 pseudogene 9	20201124	-
9606	106480277	EIF1P6	-	-	HGNC:HGNC:49619	19	19p13.3	eukaryotic translation initiation factor 1 pseudogene 6	pseudo	EIF1P6	eukaryotic translation initiation factor 1 pseudogene 6	O	-	20201124	-
9606	106480278	MCRIP2P2	-	FAM195DP|MCRIP2P1	HGNC:HGNC:49631|Ensembl:ENSG00000270920	1	1q25.3	MAPK regulated corepressor interacting protein 2 pseudogene 2	pseudo	MCRIP2P2	MAPK regulated corepressor interacting protein 2 pseudogene 2	O	MAPK regulated co-repressor interacting protein 2 pseudogene 2|family with sequence similarity 195, member D, pseudogene	20201124	-
9606	106480279	CRB3P1	-	-	HGNC:HGNC:49684|Ensembl:ENSG00000232563	3	3p26.3	crumbs cell polarity complex component 3 pseudogene 1	pseudo	CRB3P1	crumbs cell polarity complex component 3 pseudogene 1	O	crumbs family member 3 pseudogene 1	20201124	-
9606	106480280	BNIP3P9	-	-	HGNC:HGNC:49689|Ensembl:ENSG00000270325	19	19p13.11	BCL2 interacting protein 3 pseudogene 9	pseudo	BNIP3P9	BCL2 interacting protein 3 pseudogene 9	O	BCL2/adenovirus E1B 19kDa interacting protein 3 pseudogene 9	20201124	-
9606	106480281	BNIP3P19	-	-	HGNC:HGNC:49699|Ensembl:ENSG00000271638	19	19p12	BCL2 interacting protein 3 pseudogene 19	pseudo	BNIP3P19	BCL2 interacting protein 3 pseudogene 19	O	BCL2/adenovirus E1B 19kDa interacting protein 3 pseudogene 19	20201124	-
9606	106480282	BNIP3P31	-	-	HGNC:HGNC:49711|Ensembl:ENSG00000270191	19	19p12	BCL2 interacting protein 3 pseudogene 31	pseudo	BNIP3P31	BCL2 interacting protein 3 pseudogene 31	O	BCL2/adenovirus E1B 19kDa interacting protein 3 pseudogene 31	20201124	-
9606	106480283	BNIP3P32	-	-	HGNC:HGNC:49712|Ensembl:ENSG00000268830	19	19p12	BCL2 interacting protein 3 pseudogene 32	pseudo	BNIP3P32	BCL2 interacting protein 3 pseudogene 32	O	BCL2/adenovirus E1B 19kDa interacting protein 3 pseudogene 32	20201124	-
9606	106480284	BNIP3P35	-	-	HGNC:HGNC:49715|Ensembl:ENSG00000271655	19	19p12	BCL2 interacting protein 3 pseudogene 35	pseudo	BNIP3P35	BCL2 interacting protein 3 pseudogene 35	O	BCL2/adenovirus E1B 19kDa interacting protein 3 pseudogene 35	20201124	-
9606	106480285	BNIP3P37	-	-	HGNC:HGNC:49717|Ensembl:ENSG00000270479	19	19p12	BCL2 interacting protein 3 pseudogene 37	pseudo	BNIP3P37	BCL2 interacting protein 3 pseudogene 37	O	BCL2/adenovirus E1B 19kDa interacting protein 3 pseudogene 37	20201124	-
9606	106480286	BNIP3P11	-	-	HGNC:HGNC:49724|Ensembl:ENSG00000271550	7	7q11.21	BCL2 interacting protein 3 pseudogene 11	pseudo	BNIP3P11	BCL2 interacting protein 3 pseudogene 11	O	BCL2/adenovirus E1B 19kDa interacting protein 3 pseudogene 11	20201124	-
9606	106480287	LARP7P1	-	-	HGNC:HGNC:49763|Ensembl:ENSG00000271588	1	1q32.1	LARP7 pseudogene 1	pseudo	LARP7P1	LARP7 pseudogene 1	O	La ribonucleoprotein domain family member 7 pseudogene 1	20201124	-
9606	106480288	LSM1P2	-	-	HGNC:HGNC:49777|Ensembl:ENSG00000271679	5	5q34	LSM1 homolog, mRNA degradation associated pseudogene 2	pseudo	LSM1P2	LSM1 homolog, mRNA degradation associated pseudogene 2	O	LSM1, U6 small nuclear RNA associated pseudogene 2	20201124	-
9606	106480289	C11orf98P1	-	-	HGNC:HGNC:49784|Ensembl:ENSG00000232158	9	9p22.1	chromosome 11 open reading frame 98 pseudogene 1	pseudo	C11orf98P1	chromosome 11 open reading frame 98 pseudogene 1	O	-	20201124	-
9606	106480290	SNRPCP5	-	-	HGNC:HGNC:49820	11	11p15.4	small nuclear ribonucleoprotein polypeptide C pseudogene 5	pseudo	SNRPCP5	small nuclear ribonucleoprotein polypeptide C pseudogene 5	O	-	20201124	-
9606	106480291	SNRPCP16	-	-	HGNC:HGNC:49831|Ensembl:ENSG00000250342	4	4p16.1	small nuclear ribonucleoprotein polypeptide C pseudogene 16	pseudo	SNRPCP16	small nuclear ribonucleoprotein polypeptide C pseudogene 16	O	-	20201124	-
9606	106480292	SNRPCP20	-	-	HGNC:HGNC:49835	16	16p13.3	small nuclear ribonucleoprotein polypeptide C pseudogene 20	pseudo	SNRPCP20	small nuclear ribonucleoprotein polypeptide C pseudogene 20	O	-	20201124	-
9606	106480293	UBTFL10	-	-	HGNC:HGNC:50287|Ensembl:ENSG00000255385	11	11q14.3	UBTF like 10 (pseudogene)	pseudo	UBTFL10	UBTF like 10 (pseudogene)	O	upstream binding transcription factor, RNA polymerase I-like 10 (pseudogene)	20201124	-
9606	106480294	NENFP1	-	-	HGNC:HGNC:50298|Ensembl:ENSG00000233647	1	1p33	neudesin neurotrophic factor pseudogene 1	pseudo	NENFP1	neudesin neurotrophic factor pseudogene 1	O	-	20201124	-
9606	106480295	PDCL2P2	-	-	HGNC:HGNC:50341|Ensembl:ENSG00000255058	11	11q13.1	PDCL2 pseudogene 2	pseudo	PDCL2P2	PDCL2 pseudogene 2	O	phosducin-like 2 pseudogene 2	20201124	-
9606	106480296	MTCO2P4	-	-	HGNC:HGNC:50349|Ensembl:ENSG00000253977	8	8q22.3	MT-CO2 pseudogene 4	pseudo	MTCO2P4	MT-CO2 pseudogene 4	O	mitochondrially encoded cytochrome c oxidase II pseudogene 4	20201124	-
9606	106480297	THEM7P	-	-	HGNC:HGNC:50386	11	11p13	thioesterase superfamily member 7, pseudogene	pseudo	THEM7P	thioesterase superfamily member 7, pseudogene	O	-	20201124	-
9606	106480298	NUTF2P3	-	-	HGNC:HGNC:50452	9	9q21.2	nuclear transport factor 2 pseudogene 3	pseudo	NUTF2P3	nuclear transport factor 2 pseudogene 3	O	-	20201124	-
9606	106480299	CTHRC1P1	-	-	HGNC:HGNC:50463|Ensembl:ENSG00000271005	X	Xq21.1	collagen triple helix repeat containing 1 pseudogene 1	pseudo	CTHRC1P1	collagen triple helix repeat containing 1 pseudogene 1	O	-	20201124	-
9606	106480300	LLPHP2	-	-	HGNC:HGNC:50492	21	21q21.3	LLPH pseudogene 2	pseudo	LLPHP2	LLPH pseudogene 2	O	LLP homolog, long-term synaptic facilitation (Aplysia) pseudogene 2|LLP homolog, long-term synaptic facilitation pseudogene 2	20201124	-
9606	106480301	TOMM20P3	-	-	HGNC:HGNC:50520|Ensembl:ENSG00000263935	18	18p11.22	TOMM20 pseudogene 3	pseudo	TOMM20P3	TOMM20 pseudogene 3	O	translocase of outer mitochondrial membrane 20 homolog pseudogene 3	20201124	-
9606	106480302	MZT1P1	-	-	HGNC:HGNC:50605	1	1p36.22	mitotic spindle organizing protein 1 pseudogene 1	pseudo	MZT1P1	mitotic spindle organizing protein 1 pseudogene 1	O	-	20201124	-
9606	106480303	PRR13P2	-	-	HGNC:HGNC:50615	11	11p15.4	proline rich 13 pseudogene 2	pseudo	PRR13P2	proline rich 13 pseudogene 2	O	-	20201124	-
9606	106480304	MREGP1	-	-	HGNC:HGNC:50749|Ensembl:ENSG00000270395	12	12p11.21	melanoregulin pseudogene 1	pseudo	MREGP1	melanoregulin pseudogene 1	O	-	20201124	-
9606	106480305	AP1S2P1	-	-	HGNC:HGNC:50752	7	7q21.3	AP1S2 pseudogene 1	pseudo	AP1S2P1	AP1S2 pseudogene 1	O	adaptor related protein complex 1 sigma 2 subunit pseudogene 1	20201124	-
9606	106480306	AKIRIN1P2	-	-	HGNC:HGNC:50797	X	Xq12	akirin 1 pseudogene 2	pseudo	AKIRIN1P2	akirin 1 pseudogene 2	O	-	20201124	-
9606	106480307	CCND3P2	-	-	HGNC:HGNC:50852|Ensembl:ENSG00000265836	18	18q23	cyclin D3 pseudogene 2	pseudo	CCND3P2	cyclin D3 pseudogene 2	O	-	20201124	-
9606	106480308	RNY1P10	-	-	HGNC:HGNC:50873|Ensembl:ENSG00000200138	16	16p12.1	RNY1 pseudogene 10	pseudo	RNY1P10	RNY1 pseudogene 10	O	RNA, Ro-associated Y1 pseudogene 10	20201124	-
9606	106480309	RNY1P12	-	-	HGNC:HGNC:50875|Ensembl:ENSG00000201121	3	3q12.3	RNY1 pseudogene 12	pseudo	RNY1P12	RNY1 pseudogene 12	O	RNA, Ro-associated Y1 pseudogene 12	20201124	-
9606	106480310	RNY1P13	-	-	HGNC:HGNC:50876|Ensembl:ENSG00000201900	1	1p13.2	RNY1 pseudogene 13	pseudo	RNY1P13	RNY1 pseudogene 13	O	RNA, Ro-associated Y1 pseudogene 13	20201124	-
9606	106480311	RNY1P14	-	-	HGNC:HGNC:50877|Ensembl:ENSG00000207155	4	4q31.21	RNY1 pseudogene 14	pseudo	RNY1P14	RNY1 pseudogene 14	O	RNA, Ro-associated Y1 pseudogene 14	20201124	-
9606	106480312	RNY1P16	-	-	HGNC:HGNC:50879|Ensembl:ENSG00000199933	12	12q23.2	RNY1 pseudogene 16	pseudo	RNY1P16	RNY1 pseudogene 16	O	RNA, Ro-associated Y1 pseudogene 16	20201124	-
9606	106480313	RNY4P36	-	-	HGNC:HGNC:50884|Ensembl:ENSG00000212418	17	17q25.1	RNY4 pseudogene 36	pseudo	RNY4P36	RNY4 pseudogene 36	O	RNA, Ro-associated Y4 pseudogene 36	20201124	-
9606	106480314	RNY4P37	-	-	HGNC:HGNC:50885|Ensembl:ENSG00000252034	18	18q21.1	RNY4 pseudogene 37	pseudo	RNY4P37	RNY4 pseudogene 37	O	RNA, Ro-associated Y4 pseudogene 37	20201124	-
9606	106480315	RNY3P12	-	-	HGNC:HGNC:50888|Ensembl:ENSG00000202297	10	10q23.33	RNY3 pseudogene 12	pseudo	RNY3P12	RNY3 pseudogene 12	O	RNA, Ro-associated Y3 pseudogene 12	20201124	-
9606	106480316	RNY3P14	-	-	HGNC:HGNC:50893|Ensembl:ENSG00000207036	8	8q13.3	RNY3 pseudogene 14	pseudo	RNY3P14	RNY3 pseudogene 14	O	RNA, Ro-associated Y3 pseudogene 14	20201124	-
9606	106480317	MLECP1	-	-	HGNC:HGNC:51122|Ensembl:ENSG00000277899	18	18q12.3	malectin pseudogene 1	pseudo	MLECP1	malectin pseudogene 1	O	-	20201124	-
9606	106480318	MTCO1P5	-	-	HGNC:HGNC:51300|Ensembl:ENSG00000233026	3	3p25.2	MT-CO1 pseudogene 5	pseudo	MTCO1P5	MT-CO1 pseudogene 5	O	AC026166.2-001|mitochondrially encoded cytochrome c oxidase I pseudogene 5	20201124	-
9606	106480319	NAMPTP3	-	-	HGNC:HGNC:51313|Ensembl:ENSG00000261053	16	16p11.2	nicotinamide phosphoribosyltransferase pseudogene 3	pseudo	NAMPTP3	nicotinamide phosphoribosyltransferase pseudogene 3	O	-	20201124	-
9606	106480320	TMF1P1	-	-	HGNC:HGNC:51353	16	16p13.12	TATA element modulatory factor 1 pseudogene 1	pseudo	TMF1P1	TATA element modulatory factor 1 pseudogene 1	O	-	20201124	-
9606	106480321	FRG2GP	-	-	HGNC:HGNC:51364|Ensembl:ENSG00000260291	16	16p11.1	FSHD region gene 2 family member G, pseudogene	pseudo	FRG2GP	FSHD region gene 2 family member G, pseudogene	O	-	20201124	-
9606	106480322	BOLA2P2	-	-	HGNC:HGNC:51438|Ensembl:ENSG00000271161	3	3p21.31	bolA family member 2 pseudogene 2	pseudo	BOLA2P2	bolA family member 2 pseudogene 2	O	-	20201124	-
9606	106480323	BOLA2P3	-	-	HGNC:HGNC:51439|Ensembl:ENSG00000220771	6	6p22.3	bolA family member 2 pseudogene 3	pseudo	BOLA2P3	bolA family member 2 pseudogene 3	O	-	20201124	-
9606	106480324	BOLA3P4	-	-	HGNC:HGNC:51443|Ensembl:ENSG00000223807	9	9p21.1	bolA family member 3 pseudogene 4	pseudo	BOLA3P4	bolA family member 3 pseudogene 4	O	-	20201124	-
9606	106480325	WBP1LP8	-	-	HGNC:HGNC:51468	6	6q27	WBP1L pseudogene 8	pseudo	WBP1LP8	WBP1L pseudogene 8	O	WW domain binding protein 1-like pseudogene 8	20201124	-
9606	106480326	WBP1LP10	-	-	HGNC:HGNC:51470	11	11p15.5	WBP1L pseudogene 10	pseudo	WBP1LP10	WBP1L pseudogene 10	O	WW domain binding protein 1-like pseudogene 10	20201124	-
9606	106480327	WBP1LP12	-	-	HGNC:HGNC:51472	6	6p25.3	WBP1L pseudogene 12	pseudo	WBP1LP12	WBP1L pseudogene 12	O	WW domain binding protein 1-like pseudogene 12	20201124	-
9606	106480328	TRIM80P	-	TRIM47LP	HGNC:HGNC:51490|Ensembl:ENSG00000232724	17	17q25.1	tripartite motif containing 80, pseudogene	pseudo	TRIM80P	tripartite motif containing 80, pseudogene	O	-	20201124	-
9606	106480329	BSNDP1	-	-	HGNC:HGNC:51536|Ensembl:ENSG00000275048	20	20p11.1	BSND pseudogene 1	pseudo	BSNDP1	BSND pseudogene 1	O	barttin CLCNK type accessory beta subunit pseudogene 1|barttin CLCNK-type chloride channel accessory beta subunit pseudogene 1	20201124	-
9606	106480330	BTG4P1	-	-	HGNC:HGNC:51544	5	5p14.1	BTG anti-proliferation factor 4 pseudogene 1	pseudo	BTG4P1	BTG anti-proliferation factor 4 pseudogene 1	O	B-cell translocation gene 4 pseudogene 1	20201124	-
9606	106480331	BUD31P1	-	-	HGNC:HGNC:51561|Ensembl:ENSG00000253684	8	8p12	BUD31 homolog pseudogene 1	pseudo	BUD31P1	BUD31 homolog pseudogene 1	O	-	20201124	-
9606	106480332	BUD31P2	-	-	HGNC:HGNC:51562	X	Xq13.3	BUD31 homolog pseudogene 2	pseudo	BUD31P2	BUD31 homolog pseudogene 2	O	-	20201124	-
9606	106480333	SULT1C2P2	-	-	HGNC:HGNC:51595|Ensembl:ENSG00000261209	2	2q12.3	sulfotransferase family, cytosolic, 1C, member 2 pseudogene 2	pseudo	SULT1C2P2	sulfotransferase family, cytosolic, 1C, member 2 pseudogene 2	O	-	20201124	-
9606	106480334	BMS1P22	-	-	HGNC:HGNC:51603|Ensembl:ENSG00000232775	22	22q11.1	BMS1 pseudogene 22	pseudo	BMS1P22	BMS1 pseudogene 22	O	BMS1, ribosome biogenesis factor pseudogene 22	20201124	-
9606	106480335	ACTP1	-	-	HGNC:HGNC:51621|Ensembl:ENSG00000229890	2	2q12.3	actin family pseudogene 1	pseudo	ACTP1	actin family pseudogene 1	O	-	20201124	-
9606	106480336	RPL23AP89	-	-	HGNC:HGNC:51623|Ensembl:ENSG00000227875	1	1p36.22	ribosomal protein L23a pseudogene 89	pseudo	RPL23AP89	ribosomal protein L23a pseudogene 89	O	-	20201124	-
9606	106480337	RPL23AP91	-	-	HGNC:HGNC:51625|Ensembl:ENSG00000260965	16	16q21	ribosomal protein L23a pseudogene 91	pseudo	RPL23AP91	ribosomal protein L23a pseudogene 91	O	-	20201124	-
9606	106480338	RPL23AP95	-	-	HGNC:HGNC:51630	7	7q22.1	ribosomal protein L23a pseudogene 95	pseudo	RPL23AP95	ribosomal protein L23a pseudogene 95	O	-	20201124	-
9606	106480339	TCF4-AS2	-	-	HGNC:HGNC:51643	18	18q21.2	TCF4 antisense RNA 2	ncRNA	TCF4-AS2	TCF4 antisense RNA 2	O	-	20190324	-
9606	106480340	SEPTIN14P1	-	SEPT14P1	HGNC:HGNC:51685	7	7q11.21	septin 14 pseudogene 1	pseudo	SEPTIN14P1	septin 14 pseudogene 1	O	-	20201124	-
9606	106480341	SEPTIN14P8	-	SEPT14P8	HGNC:HGNC:51692	8	8p23.3	septin 14 pseudogene 8	pseudo	SEPTIN14P8	septin 14 pseudogene 8	O	-	20201124	-
9606	106480342	ZYXP1	-	-	HGNC:HGNC:51695|Ensembl:ENSG00000274572	8	8q24.23	zyxin pseudogene 1	pseudo	ZYXP1	zyxin pseudogene 1	O	-	20201124	-
9606	106480343	SEPTIN14P12	-	SEPT14P12	HGNC:HGNC:51699	1	1q31.3	septin 14 pseudogene 12	pseudo	SEPTIN14P12	septin 14 pseudogene 12	O	-	20201124	-
9606	106480344	SEPTIN14P17	-	SEPT14P17	HGNC:HGNC:51703	1	1q42.13	septin 14 pseudogene 17	pseudo	SEPTIN14P17	septin 14 pseudogene 17	O	-	20201124	-
9606	106480345	SEPTIN14P24	-	SEPT14P24	HGNC:HGNC:51710	7	7p11.2	septin 14 pseudogene 24	pseudo	SEPTIN14P24	septin 14 pseudogene 24	O	-	20201124	-
9606	106480346	GTF2IP11	-	-	HGNC:HGNC:51724|Ensembl:ENSG00000255199	11	11p11.12	general transcription factor IIi pseudogene 11	pseudo	GTF2IP11	general transcription factor IIi pseudogene 11	O	-	20201124	-
9606	106480347	GTF2IP22	-	-	HGNC:HGNC:51734|Ensembl:ENSG00000259095	14	14q11.2	general transcription factor IIi pseudogene 22	pseudo	GTF2IP22	general transcription factor IIi pseudogene 22	O	-	20201124	-
9606	106480348	NF1P10	-	-	HGNC:HGNC:51737	14	14q11.2	neurofibromin 1 pseudogene 10	pseudo	NF1P10	neurofibromin 1 pseudogene 10	O	-	20201124	-
9606	106480349	DUX4L46	-	-	HGNC:HGNC:51784	16	16p11.2	double homeobox 4 like 46 (pseudogene)	pseudo	DUX4L46	double homeobox 4 like 46 (pseudogene)	O	-	20201124	-
9606	106480350	DUX4L50	-	-	HGNC:HGNC:51788	9	9q13	double homeobox 4 like 50 (pseudogene)	pseudo	DUX4L50	double homeobox 4 like 50 (pseudogene)	O	-	20201124	-
9606	106480351	FRG2IP	-	-	HGNC:HGNC:51795|Ensembl:ENSG00000260598	16	16p11.1	FSHD region gene 2 family member I, pseudogene	pseudo	FRG2IP	FSHD region gene 2 family member I, pseudogene	O	-	20201124	-
9606	106480352	FRG2LP	-	-	HGNC:HGNC:51798|Ensembl:ENSG00000267704	18	18p11.21	FSHD region gene 2 family member L, pseudogene	pseudo	FRG2LP	FSHD region gene 2 family member L, pseudogene	O	-	20201124	-
9606	106480353	C1QL1P1	-	-	HGNC:HGNC:51809|Ensembl:ENSG00000260134	16	16p11.1	complement C1q like 1 pseudogene 1	pseudo	C1QL1P1	complement C1q like 1 pseudogene 1	O	complement component 1, q subcomponent-like 1 pseudogene 1	20201124	-
9606	106480354	DUX4L52	-	-	HGNC:HGNC:51811	12	12q14.1	double homeobox 4 like 52 (pseudogene)	pseudo	DUX4L52	double homeobox 4 like 52 (pseudogene)	O	-	20201124	-
9606	106480355	USP9YP21	-	-	HGNC:HGNC:38757|Ensembl:ENSG00000227635	Y	Yq11.23	USP9Y pseudogene 21	pseudo	USP9YP21	USP9Y pseudogene 21	O	ubiquitin specific peptidase 9, Y-linked pseudogene 21	20201124	-
9606	106480356	SLC9A9-AS2	-	-	HGNC:HGNC:40929	3	3q24	SLC9A9 antisense RNA 2	ncRNA	SLC9A9-AS2	SLC9A9 antisense RNA 2	O	SLC9A9 antisense RNA 2 (non-protein coding)	20190324	-
9606	106480357	RNA5SP59	-	RN5S59	HGNC:HGNC:42836|Ensembl:ENSG00000222854	1	1q21.1	RNA, 5S ribosomal pseudogene 59	pseudo	RNA5SP59	RNA, 5S ribosomal pseudogene 59	O	RNA, 5S ribosomal 59	20201124	-
9606	106480358	RNA5SP311	-	RN5S311|RN5S314|RNA5SP314	HGNC:HGNC:43211|Ensembl:ENSG00000238405	10	10q11.22	RNA, 5S ribosomal pseudogene 311	pseudo	RNA5SP311	RNA, 5S ribosomal pseudogene 311	O	RNA, 5S ribosomal 311|RNA, 5S ribosomal 314|RNA, 5S ribosomal pseudogene 314	20201124	-
9606	106480359	PTGES3P5	-	-	HGNC:HGNC:43826|Ensembl:ENSG00000234544	10	10q25.1	prostaglandin E synthase 3 pseudogene 5	pseudo	PTGES3P5	prostaglandin E synthase 3 pseudogene 5	O	prostaglandin E synthase 3 (cytosolic) pseudogene 5	20201124	-
9606	106480360	UBE2FP3	-	-	HGNC:HGNC:44537|Ensembl:ENSG00000233337	1	1p13.2	UBE2F pseudogene 3	pseudo	UBE2FP3	UBE2F pseudogene 3	O	ubiquitin conjugating enzyme E2 F (putative) pseudogene 3|ubiquitin conjugating enzyme E2F (putative) pseudogene 3	20201124	-
9606	106480361	RNU7-96P	-	-	HGNC:HGNC:45630|Ensembl:ENSG00000238719	2	2q11.2	RNA, U7 small nuclear 96 pseudogene	pseudo	RNU7-96P	RNA, U7 small nuclear 96 pseudogene	O	-	20201124	-
9606	106480362	RNU7-127P	-	-	HGNC:HGNC:45661|Ensembl:ENSG00000238812	2	2q37.2	RNA, U7 small nuclear 127 pseudogene	pseudo	RNU7-127P	RNA, U7 small nuclear 127 pseudogene	O	-	20201124	-
9606	106480363	RNU7-186P	-	-	HGNC:HGNC:45720|Ensembl:ENSG00000238419	17	17q21.32	RNA, U7 small nuclear 186 pseudogene	pseudo	RNU7-186P	RNA, U7 small nuclear 186 pseudogene	O	-	20201124	-
9606	106480364	RN7SKP25	-	-	HGNC:HGNC:45749	3	3q23	RN7SK pseudogene 25	pseudo	RN7SKP25	RN7SK pseudogene 25	O	RNA, 7SK small nuclear pseudogene 25	20201124	-
9606	106480365	RN7SKP94	-	-	HGNC:HGNC:45818|Ensembl:ENSG00000222976	17	17q22	RN7SK pseudogene 94	pseudo	RN7SKP94	RN7SK pseudogene 94	O	RNA, 7SK small nuclear pseudogene 94	20201124	-
9606	106480366	RN7SKP140	-	-	HGNC:HGNC:45864|Ensembl:ENSG00000223128	20	20p11.22	RN7SK pseudogene 140	pseudo	RN7SKP140	RN7SK pseudogene 140	O	RNA, 7SK small nuclear pseudogene 140	20201124	-
9606	106480367	RN7SKP165	-	-	HGNC:HGNC:45889	1	1q42.12	RN7SK pseudogene 165	pseudo	RN7SKP165	RN7SK pseudogene 165	O	RNA, 7SK small nuclear pseudogene 165	20201124	-
9606	106480368	RN7SKP234	-	-	HGNC:HGNC:45958|Ensembl:ENSG00000252982	3	3q26.31	RN7SK pseudogene 234	pseudo	RN7SKP234	RN7SK pseudogene 234	O	RNA, 7SK small nuclear pseudogene 234	20201124	-
9606	106480369	RN7SKP281	-	-	HGNC:HGNC:46005|Ensembl:ENSG00000222404	2	2q24.1	RN7SK pseudogene 281	pseudo	RN7SKP281	RN7SK pseudogene 281	O	RNA, 7SK small nuclear pseudogene 281	20201124	-
9606	106480370	RN7SL19P	-	-	HGNC:HGNC:46035|Ensembl:ENSG00000243532	8	8q13.3	RNA, 7SL, cytoplasmic 19, pseudogene	pseudo	RN7SL19P	RNA, 7SL, cytoplasmic 19, pseudogene	O	-	20201124	-
9606	106480371	RN7SL110P	-	-	HGNC:HGNC:46126|Ensembl:ENSG00000241064	3	3p25.1	RNA, 7SL, cytoplasmic 110, pseudogene	pseudo	RN7SL110P	RNA, 7SL, cytoplasmic 110, pseudogene	O	-	20201124	-
9606	106480372	RN7SL169P	-	-	HGNC:HGNC:46185|Ensembl:ENSG00000242547	5	5q12.3	RNA, 7SL, cytoplasmic 169, pseudogene	pseudo	RN7SL169P	RNA, 7SL, cytoplasmic 169, pseudogene	O	-	20201124	-
9606	106480373	RN7SL258P	-	-	HGNC:HGNC:46274|Ensembl:ENSG00000240589	17	17q21.31	RNA, 7SL, cytoplasmic 258, pseudogene	pseudo	RN7SL258P	RNA, 7SL, cytoplasmic 258, pseudogene	O	-	20201124	-
9606	106480374	RN7SL282P	-	-	HGNC:HGNC:46298|Ensembl:ENSG00000243591	18	18p11.31	RNA, 7SL, cytoplasmic 282, pseudogene	pseudo	RN7SL282P	RNA, 7SL, cytoplasmic 282, pseudogene	O	-	20201124	-
9606	106480375	RN7SL335P	-	-	HGNC:HGNC:46351|Ensembl:ENSG00000241037	4	4q27	RNA, 7SL, cytoplasmic 335, pseudogene	pseudo	RN7SL335P	RNA, 7SL, cytoplasmic 335, pseudogene	O	-	20201124	-
9606	106480376	RN7SL424P	-	-	HGNC:HGNC:46440|Ensembl:ENSG00000244034	4	4q12	RNA, 7SL, cytoplasmic 424, pseudogene	pseudo	RN7SL424P	RNA, 7SL, cytoplasmic 424, pseudogene	O	-	20201124	-
9606	106480377	RN7SL451P	-	-	HGNC:HGNC:46467|Ensembl:ENSG00000265141	1	1p36.23	RNA, 7SL, cytoplasmic 451, pseudogene	pseudo	RN7SL451P	RNA, 7SL, cytoplasmic 451, pseudogene	O	-	20201124	-
9606	106480378	RN7SL543P	-	-	HGNC:HGNC:46559|Ensembl:ENSG00000265918	16	16q22.1	RNA, 7SL, cytoplasmic 543, pseudogene	pseudo	RN7SL543P	RNA, 7SL, cytoplasmic 543, pseudogene	O	-	20201124	-
9606	106480379	RN7SL624P	-	-	HGNC:HGNC:46640|Ensembl:ENSG00000265777	17	17p13.3	RNA, 7SL, cytoplasmic 624, pseudogene	pseudo	RN7SL624P	RNA, 7SL, cytoplasmic 624, pseudogene	O	-	20201124	-
9606	106480380	RN7SL680P	-	-	HGNC:HGNC:46696|Ensembl:ENSG00000275337	20	20q12	RNA, 7SL, cytoplasmic 680, pseudogene	pseudo	RN7SL680P	RNA, 7SL, cytoplasmic 680, pseudogene	O	-	20201124	-
9606	106480381	RN7SL713P	-	-	HGNC:HGNC:46729|Ensembl:ENSG00000264128	1	1p32.1	RNA, 7SL, cytoplasmic 713, pseudogene	pseudo	RN7SL713P	RNA, 7SL, cytoplasmic 713, pseudogene	O	-	20201124	-
9606	106480382	RN7SL799P	-	-	HGNC:HGNC:46815|Ensembl:ENSG00000244006	X	Xq11.2	RNA, 7SL, cytoplasmic 799, pseudogene	pseudo	RN7SL799P	RNA, 7SL, cytoplasmic 799, pseudogene	O	-	20201124	-
9606	106480383	RN7SL854P	-	-	HGNC:HGNC:46870|Ensembl:ENSG00000239319	1	1p31.3	RNA, 7SL, cytoplasmic 854, pseudogene	pseudo	RN7SL854P	RNA, 7SL, cytoplasmic 854, pseudogene	O	-	20201124	-
9606	106480384	RNU6ATAC25P	-	-	HGNC:HGNC:46924	16	16q22.2	RNA, U6atac small nuclear 25, pseudogene	pseudo	RNU6ATAC25P	RNA, U6atac small nuclear 25, pseudogene	O	-	20201124	-
9606	106480385	RNU4-34P	-	-	HGNC:HGNC:46970|Ensembl:ENSG00000222363	17	17q11.2	RNA, U4 small nuclear 34, pseudogene	pseudo	RNU4-34P	RNA, U4 small nuclear 34, pseudogene	O	-	20201124	-
9606	106480386	RNU4-80P	-	-	HGNC:HGNC:47016|Ensembl:ENSG00000200070	15	15q22.2	RNA, U4 small nuclear 80, pseudogene	pseudo	RNU4-80P	RNA, U4 small nuclear 80, pseudogene	O	-	20201124	-
9606	106480387	RNU6-161P	-	-	HGNC:HGNC:47124|Ensembl:ENSG00000199921	1	1p31.1	RNA, U6 small nuclear 161, pseudogene	pseudo	RNU6-161P	RNA, U6 small nuclear 161, pseudogene	O	-	20201124	-
9606	106480388	RNU6-232P	-	-	HGNC:HGNC:47195|Ensembl:ENSG00000252953	3	3q21.2	RNA, U6 small nuclear 232, pseudogene	pseudo	RNU6-232P	RNA, U6 small nuclear 232, pseudogene	O	-	20201124	-
9606	106480389	RNU6-299P	-	-	HGNC:HGNC:47262|Ensembl:ENSG00000253032	5	5q11.2	RNA, U6 small nuclear 299, pseudogene	pseudo	RNU6-299P	RNA, U6 small nuclear 299, pseudogene	O	-	20201124	-
9606	106480390	RNU6-325P	-	-	HGNC:HGNC:47288|Ensembl:ENSG00000223064	10	10q23.1	RNA, U6 small nuclear 325, pseudogene	pseudo	RNU6-325P	RNA, U6 small nuclear 325, pseudogene	O	-	20201124	-
9606	106480391	RNU6-373P	-	-	HGNC:HGNC:47336	2	2p22.1	RNA, U6 small nuclear 373, pseudogene	pseudo	RNU6-373P	RNA, U6 small nuclear 373, pseudogene	O	-	20201124	-
9606	106480392	RNU6-441P	-	-	HGNC:HGNC:47404|Ensembl:ENSG00000207275	10	10q23.1	RNA, U6 small nuclear 441, pseudogene	pseudo	RNU6-441P	RNA, U6 small nuclear 441, pseudogene	O	-	20201124	-
9606	106480393	RNU6-487P	-	-	HGNC:HGNC:47450|Ensembl:ENSG00000202300	1	1q32.1	RNA, U6 small nuclear 487, pseudogene	pseudo	RNU6-487P	RNA, U6 small nuclear 487, pseudogene	O	-	20201124	-
9606	106480394	RNU6-512P	-	-	HGNC:HGNC:47475	2	2q21.3	RNA, U6 small nuclear 512, pseudogene	pseudo	RNU6-512P	RNA, U6 small nuclear 512, pseudogene	O	-	20201124	-
9606	106480395	RNU6-580P	-	-	HGNC:HGNC:47543|Ensembl:ENSG00000202029	2	2q24.2	RNA, U6 small nuclear 580, pseudogene	pseudo	RNU6-580P	RNA, U6 small nuclear 580, pseudogene	O	-	20201124	-
9606	106480396	RNU6-628P	-	-	HGNC:HGNC:47591|Ensembl:ENSG00000222607	8	8q24.13	RNA, U6 small nuclear 628, pseudogene	pseudo	RNU6-628P	RNA, U6 small nuclear 628, pseudogene	O	-	20201124	-
9606	106480397	RNU6-653P	-	-	HGNC:HGNC:47616|Ensembl:ENSG00000199944	6	6q21	RNA, U6 small nuclear 653, pseudogene	pseudo	RNU6-653P	RNA, U6 small nuclear 653, pseudogene	O	-	20201124	-
9606	106480398	RNU6-700P	-	-	HGNC:HGNC:47663|Ensembl:ENSG00000212345	12	12p13.31	RNA, U6 small nuclear 700, pseudogene	pseudo	RNU6-700P	RNA, U6 small nuclear 700, pseudogene	O	-	20201124	-
9606	106480399	RNU6-747P	-	-	HGNC:HGNC:47710|Ensembl:ENSG00000212230	1	1q43	RNA, U6 small nuclear 747, pseudogene	pseudo	RNU6-747P	RNA, U6 small nuclear 747, pseudogene	O	-	20201124	-
9606	106480400	RNU6-794P	-	-	HGNC:HGNC:47757|Ensembl:ENSG00000253070	10	10p11.21	RNA, U6 small nuclear 794, pseudogene	pseudo	RNU6-794P	RNA, U6 small nuclear 794, pseudogene	O	-	20201124	-
9606	106480401	RNU6-816P	-	-	HGNC:HGNC:47779|Ensembl:ENSG00000212216	22	22q11.1	RNA, U6 small nuclear 816, pseudogene	pseudo	RNU6-816P	RNA, U6 small nuclear 816, pseudogene	O	-	20201124	-
9606	106480402	RNU6-889P	-	-	HGNC:HGNC:47852|Ensembl:ENSG00000252998	10	10p15.3	RNA, U6 small nuclear 889, pseudogene	pseudo	RNU6-889P	RNA, U6 small nuclear 889, pseudogene	O	-	20201124	-
9606	106480403	RNU6-935P	-	-	HGNC:HGNC:47898|Ensembl:ENSG00000222303	X	Xp11.22	RNA, U6 small nuclear 935, pseudogene	pseudo	RNU6-935P	RNA, U6 small nuclear 935, pseudogene	O	-	20201124	-
9606	106480404	RNU6-956P	-	-	HGNC:HGNC:47919|Ensembl:ENSG00000239030	7	7q21.3	RNA, U6 small nuclear 956, pseudogene	pseudo	RNU6-956P	RNA, U6 small nuclear 956, pseudogene	O	-	20201124	-
9606	106480405	RNU6-1028P	-	-	HGNC:HGNC:47991|Ensembl:ENSG00000252973	19	19p13.11	RNA, U6 small nuclear 1028, pseudogene	pseudo	RNU6-1028P	RNA, U6 small nuclear 1028, pseudogene	O	-	20201124	-
9606	106480406	RNU6-1075P	-	-	HGNC:HGNC:48038|Ensembl:ENSG00000201260	10	10p13	RNA, U6 small nuclear 1075, pseudogene	pseudo	RNU6-1075P	RNA, U6 small nuclear 1075, pseudogene	O	-	20201124	-
9606	106480407	RNU6-1167P	-	-	HGNC:HGNC:48130|Ensembl:ENSG00000200097	10	10p11.21	RNA, U6 small nuclear 1167, pseudogene	pseudo	RNU6-1167P	RNA, U6 small nuclear 1167, pseudogene	O	-	20201124	-
9606	106480408	RNU6-1188P	-	-	HGNC:HGNC:48151|Ensembl:ENSG00000200665	12	12q24.21	RNA, U6 small nuclear 1188, pseudogene	pseudo	RNU6-1188P	RNA, U6 small nuclear 1188, pseudogene	O	-	20201124	-
9606	106480409	RNU6-1262P	-	-	HGNC:HGNC:48225|Ensembl:ENSG00000252026	16	16q22.1	RNA, U6 small nuclear 1262, pseudogene	pseudo	RNU6-1262P	RNA, U6 small nuclear 1262, pseudogene	O	-	20201124	-
9606	106480410	RNU6-1309P	-	-	HGNC:HGNC:48272|Ensembl:ENSG00000200175	1	1q21.3	RNA, U6 small nuclear 1309, pseudogene	pseudo	RNU6-1309P	RNA, U6 small nuclear 1309, pseudogene	O	-	20201124	-
9606	106480411	RNU6-1330P	-	-	HGNC:HGNC:48293|Ensembl:ENSG00000199645	5	5q13.3	RNA, U6 small nuclear 1330, pseudogene	pseudo	RNU6-1330P	RNA, U6 small nuclear 1330, pseudogene	O	-	20201124	-
9606	106480412	RNU1-89P	-	-	HGNC:HGNC:48431|Ensembl:ENSG00000207322	4	4q28.3	RNA, U1 small nuclear 89, pseudogene	pseudo	RNU1-89P	RNA, U1 small nuclear 89, pseudogene	O	-	20201124	-
9606	106480413	RNU1-150P	-	-	HGNC:HGNC:48492|Ensembl:ENSG00000199361	5	5p13.1	RNA, U1 small nuclear 150, pseudogene	pseudo	RNU1-150P	RNA, U1 small nuclear 150, pseudogene	O	-	20201124	-
9606	106480414	RNU2-26P	-	-	HGNC:HGNC:48519|Ensembl:ENSG00000222440	X	Xq21.31	RNA, U2 small nuclear 26, pseudogene	pseudo	RNU2-26P	RNA, U2 small nuclear 26, pseudogene	O	-	20201124	-
9606	106480415	RNU2-51P	-	-	HGNC:HGNC:48544|Ensembl:ENSG00000222640	14	14q24.2	RNA, U2 small nuclear 51, pseudogene	pseudo	RNU2-51P	RNA, U2 small nuclear 51, pseudogene	O	-	20201124	-
9606	106480416	PRR20FP	-	PRR20F	HGNC:HGNC:49097|Ensembl:ENSG00000271140	13	13q21.1	proline rich 20F, pseudogene	pseudo	PRR20FP	proline rich 20F, pseudogene	O	-	20201124	-
9606	106480417	SUMO2P15	-	-	HGNC:HGNC:49353|Ensembl:ENSG00000271236	15	15q15.1	SUMO2 pseudogene 15	pseudo	SUMO2P15	SUMO2 pseudogene 15	O	-	20201124	-
9606	106480418	BNIP3P16	-	-	HGNC:HGNC:49696|Ensembl:ENSG00000267641	19	19p12	BCL2 interacting protein 3 pseudogene 16	pseudo	BNIP3P16	BCL2 interacting protein 3 pseudogene 16	O	BCL2/adenovirus E1B 19kDa interacting protein 3 pseudogene 16	20201124	-
9606	106480419	B3GNTL1P2	-	-	HGNC:HGNC:51318|Ensembl:ENSG00000271328	6	6p12.3	B3GNTL1 pseudogene 2	pseudo	B3GNTL1P2	B3GNTL1 pseudogene 2	O	UDP-GlcNAc:betaGal beta-1,3-N-acetylglucosaminyltransferase-like 1 pseudogene 2	20201124	-
9606	106480420	PHBP17	-	-	HGNC:HGNC:51550|Ensembl:ENSG00000254407	11	11q24.1	prohibitin pseudogene 17	pseudo	PHBP17	prohibitin pseudogene 17	O	-	20201124	-
9606	106480421	DPY19L2P5	-	-	HGNC:HGNC:51620|Ensembl:ENSG00000225100	10	10q22.3	DPY19L2 pseudogene 5	pseudo	DPY19L2P5	DPY19L2 pseudogene 5	O	-	20201124	-
9606	106480422	KRTAP9-10P	-	-	HGNC:HGNC:34210|Ensembl:ENSG00000237183	17	17q21.2	keratin associated protein 9-10, pseudogene	pseudo	KRTAP9-10P	keratin associated protein 9-10, pseudogene	O	-	20201124	-
9606	106480423	RNU6-13P	-	RNU6-13	HGNC:HGNC:34257|Ensembl:ENSG00000206975	8	8q12.1	RNA, U6 small nuclear 13, pseudogene	pseudo	RNU6-13P	RNA, U6 small nuclear 13, pseudogene	O	-	20201124	-
9606	106480424	USP9YP18	-	-	HGNC:HGNC:38754|Ensembl:ENSG00000223407	Y	Yq11.223	USP9Y pseudogene 18	pseudo	USP9YP18	USP9Y pseudogene 18	O	ubiquitin specific peptidase 9, Y-linked pseudogene 18	20201124	-
9606	106480425	USP9YP29	-	-	HGNC:HGNC:38765|Ensembl:ENSG00000232424	Y	Yq11.223	USP9Y pseudogene 29	pseudo	USP9YP29	USP9Y pseudogene 29	O	ubiquitin specific peptidase 9, Y-linked pseudogene 29	20201124	-
9606	106480426	GPM6BP2	-	-	HGNC:HGNC:38781	Y	Yq11.222	glycoprotein M6B pseudogene 2	pseudo	GPM6BP2	glycoprotein M6B pseudogene 2	O	-	20201124	-
9606	106480427	MTND6P5	-	-	HGNC:HGNC:39468|Ensembl:ENSG00000227730	9	9p24.1	MT-ND6 pseudogene 5	pseudo	MTND6P5	MT-ND6 pseudogene 5	O	MTND6 pseudogene 5|mitochondrially encoded NADH:ubiquinone oxidoreductase core subunit 6 pseudogene 5	20201124	-
9606	106480428	MTND6P13	-	-	HGNC:HGNC:39476|Ensembl:ENSG00000234901	X	Xq22.1	MT-ND6 pseudogene 13	pseudo	MTND6P13	MT-ND6 pseudogene 13	O	MTND6 pseudogene 13|mitochondrially encoded NADH:ubiquinone oxidoreductase core subunit 6 pseudogene 13	20201124	-
9606	106480429	HLA-DQB1-AS1	-	-	HGNC:HGNC:39762|Ensembl:ENSG00000223534	6	6p21.32	HLA-DQB1 antisense RNA 1	ncRNA	HLA-DQB1-AS1	HLA-DQB1 antisense RNA 1	O	HLA-DQB1 antisense RNA 1 (non-protein coding)|XXbac-BPG254F23.5	20201124	-
9606	106480430	CYP2C58P	-	-	HGNC:HGNC:39969|Ensembl:ENSG00000235199	10	10q23.33	cytochrome P450 family 2 subfamily C member 58, pseudogene	pseudo	CYP2C58P	cytochrome P450 family 2 subfamily C member 58, pseudogene	O	cytochrome P450, family 2, subfamily C, polypeptide 58, pseudogene	20201124	-
9606	106480431	ENO1-IT1	-	-	HGNC:HGNC:41331	1	1p36.23	ENO1 intronic transcript 1	ncRNA	ENO1-IT1	ENO1 intronic transcript 1	O	ENO1 intronic transcript 1 (non-protein coding)	20190324	-
9606	106480432	HM13-IT1	-	-	HGNC:HGNC:41424	20	20q11.21	HM13 intronic transcript 1	ncRNA	HM13-IT1	HM13 intronic transcript 1	O	HM13 intronic transcript 1 (non-protein coding)	20190324	-
9606	106480433	MTND1P35	-	-	HGNC:HGNC:42088|Ensembl:ENSG00000255055	11	11q14.3	MT-ND1 pseudogene 35	pseudo	MTND1P35	MT-ND1 pseudogene 35	O	mitochondrially encoded NADH:ubiquinone oxidoreductase core subunit 1 pseudogene 35	20201124	-
9606	106480434	TUBB4BP4	-	-	HGNC:HGNC:42333|Ensembl:ENSG00000254961	11	11q14.3	TUBB4B pseudogene 4	pseudo	TUBB4BP4	TUBB4B pseudogene 4	O	tubulin beta 4B class IVb pseudogene 4	20201124	-
9606	106480435	RNU6-61P	-	RNU6-61	HGNC:HGNC:42551|Ensembl:ENSG00000202398	13	13q31.1	RNA, U6 small nuclear 61, pseudogene	pseudo	RNU6-61P	RNA, U6 small nuclear 61, pseudogene	O	-	20201124	-
9606	106480436	RNA5SP70	-	RN5S70	HGNC:HGNC:42847|Ensembl:ENSG00000252977	1	1q25.3	RNA, 5S ribosomal pseudogene 70	pseudo	RNA5SP70	RNA, 5S ribosomal pseudogene 70	O	RNA, 5S ribosomal 70	20201124	-
9606	106480437	RNA5SP149	-	RN5S149	HGNC:HGNC:43049|Ensembl:ENSG00000201822	3	3q26.33	RNA, 5S ribosomal pseudogene 149	pseudo	RNA5SP149	RNA, 5S ribosomal pseudogene 149	O	RNA, 5S ribosomal 149	20201124	-
9606	106480438	RNA5SP199	-	RN5S199	HGNC:HGNC:43099|Ensembl:ENSG00000200275	5	5q33.2	RNA, 5S ribosomal pseudogene 199	pseudo	RNA5SP199	RNA, 5S ribosomal pseudogene 199	O	RNA, 5S ribosomal 199	20201124	-
9606	106480439	RNA5SP312	-	RN5S312|RN5S313|RNA5SP313	HGNC:HGNC:43212|Ensembl:ENSG00000252877	10	10q11.22	RNA, 5S ribosomal pseudogene 312	pseudo	RNA5SP312	RNA, 5S ribosomal pseudogene 312	O	RNA, 5S ribosomal 312|RNA, 5S ribosomal 313|RNA, 5S ribosomal pseudogene 313	20201124	-
9606	106480440	LINC00500	-	-	HGNC:HGNC:43437	4	4q28.3	long intergenic non-protein coding RNA 500	ncRNA	LINC00500	long intergenic non-protein coding RNA 500	O	-	20190324	-
9606	106480441	GCSHP1	-	-	HGNC:HGNC:43922	5	5p13.1	glycine cleavage system protein H pseudogene 1	pseudo	GCSHP1	glycine cleavage system protein H pseudogene 1	O	glycine cleavage system protein H (aminomethyl carrier) pseudogene 1	20201124	-
9606	106480442	SUB1P3	-	-	HGNC:HGNC:43993	16	16p13.3	SUB1 pseudogene 3	pseudo	SUB1P3	SUB1 pseudogene 3	O	SUB1 homolog pseudogene 3|SUB1 homolog, transcriptional regulator pseudogene 3	20201124	-
9606	106480443	PKMP4	-	-	HGNC:HGNC:44246	8	8q21.13	pyruvate kinase M1/2 pseudogene 4	pseudo	PKMP4	pyruvate kinase M1/2 pseudogene 4	O	pyruvate kinase, muscle pseudogene 4	20201124	-
9606	106480444	FCF1P9	-	-	HGNC:HGNC:44621|Ensembl:ENSG00000231478	X	Xq21.2	FCF1 pseudogene 9	pseudo	FCF1P9	FCF1 pseudogene 9	O	FCF1 small subunit processome component homolog pseudogene 9	20201124	-
9606	106480445	MED28P2	-	-	HGNC:HGNC:45079|Ensembl:ENSG00000240511	3	3q24	mediator complex subunit 28 pseudogene 2	pseudo	MED28P2	mediator complex subunit 28 pseudogene 2	O	-	20201124	-
9606	106480446	EIF4A2P5	-	-	HGNC:HGNC:45102|Ensembl:ENSG00000255490	11	11p13	eukaryotic translation initiation factor 4A2 pseudogene 5	pseudo	EIF4A2P5	eukaryotic translation initiation factor 4A2 pseudogene 5	O	-	20201124	-
9606	106480447	RAB11AP2	-	-	HGNC:HGNC:45189|Ensembl:ENSG00000255976	12	12q14.3	RAB11A, member RAS oncogene family pseudogene 2	pseudo	RAB11AP2	RAB11A, member RAS oncogene family pseudogene 2	O	-	20201124	-
9606	106480448	RNU7-104P	-	-	HGNC:HGNC:45638|Ensembl:ENSG00000238542	2	2q31.2	RNA, U7 small nuclear 104 pseudogene	pseudo	RNU7-104P	RNA, U7 small nuclear 104 pseudogene	O	-	20201124	-
9606	106480449	RNU7-121P	-	-	HGNC:HGNC:45655|Ensembl:ENSG00000252413	1	1p34.2	RNA, U7 small nuclear 121 pseudogene	pseudo	RNU7-121P	RNA, U7 small nuclear 121 pseudogene	O	-	20201124	-
9606	106480450	RNU7-129P	-	-	HGNC:HGNC:45663|Ensembl:ENSG00000251937	18	18p11.21	RNA, U7 small nuclear 129 pseudogene	pseudo	RNU7-129P	RNA, U7 small nuclear 129 pseudogene	O	-	20201124	-
9606	106480451	RNU7-147P	-	-	HGNC:HGNC:45681|Ensembl:ENSG00000238698	2	2q33.1	RNA, U7 small nuclear 147 pseudogene	pseudo	RNU7-147P	RNA, U7 small nuclear 147 pseudogene	O	-	20201124	-
9606	106480452	RNU7-161P	-	-	HGNC:HGNC:45695|Ensembl:ENSG00000253098	5	5p13.1	RNA, U7 small nuclear 161 pseudogene	pseudo	RNU7-161P	RNA, U7 small nuclear 161 pseudogene	O	-	20201124	-
9606	106480453	RNU7-170P	-	-	HGNC:HGNC:45704|Ensembl:ENSG00000239082	12	12q24.31	RNA, U7 small nuclear 170 pseudogene	pseudo	RNU7-170P	RNA, U7 small nuclear 170 pseudogene	O	-	20201124	-
9606	106480454	RNU7-183P	-	-	HGNC:HGNC:45717|Ensembl:ENSG00000252407	1	1q25.3	RNA, U7 small nuclear 183 pseudogene	pseudo	RNU7-183P	RNA, U7 small nuclear 183 pseudogene	O	-	20201124	-
9606	106480455	RNU7-197P	-	-	HGNC:HGNC:45731|Ensembl:ENSG00000239168	4	4q31.23	RNA, U7 small nuclear 197 pseudogene	pseudo	RNU7-197P	RNA, U7 small nuclear 197 pseudogene	O	-	20201124	-
9606	106480456	RN7SKP15	-	-	HGNC:HGNC:45739|Ensembl:ENSG00000201612	12	12p11.22	RN7SK pseudogene 15	pseudo	RN7SKP15	RN7SK pseudogene 15	O	RNA, 7SK small nuclear pseudogene 15	20201124	-
9606	106480457	RN7SKP29	-	-	HGNC:HGNC:45753|Ensembl:ENSG00000222889	8	8q13.3	RN7SK pseudogene 29	pseudo	RN7SKP29	RN7SK pseudogene 29	O	RNA, 7SK small nuclear pseudogene 29	20201124	-
9606	106480458	RN7SKP36	-	-	HGNC:HGNC:45760	4	4p16.1	RN7SK pseudogene 36	pseudo	RN7SKP36	RN7SK pseudogene 36	O	RNA, 7SK small nuclear pseudogene 36	20201124	-
9606	106480459	RN7SKP50	-	-	HGNC:HGNC:45774|Ensembl:ENSG00000201564	11	11p15.4	RN7SK pseudogene 50	pseudo	RN7SKP50	RN7SK pseudogene 50	O	RNA, 7SK small nuclear pseudogene 50	20201124	-
9606	106480460	RN7SKP62	-	-	HGNC:HGNC:45786|Ensembl:ENSG00000207269	5	5q21.1	RN7SK pseudogene 62	pseudo	RN7SKP62	RN7SK pseudogene 62	O	RNA, 7SK small nuclear pseudogene 62	20201124	-
9606	106480461	RN7SKP69	-	-	HGNC:HGNC:45793	20	20p12.1	RN7SK pseudogene 69	pseudo	RN7SKP69	RN7SK pseudogene 69	O	RNA, 7SK small nuclear pseudogene 69	20201124	-
9606	106480462	RN7SKP82	-	-	HGNC:HGNC:45806|Ensembl:ENSG00000252595	4	4p13	RN7SK pseudogene 82	pseudo	RN7SKP82	RN7SK pseudogene 82	O	RNA, 7SK small nuclear pseudogene 82	20201124	-
9606	106480463	RN7SKP97	-	-	HGNC:HGNC:45821|Ensembl:ENSG00000222898	8	8q12.3	RN7SK pseudogene 97	pseudo	RN7SKP97	RN7SK pseudogene 97	O	RNA, 7SK small nuclear pseudogene 97	20201124	-
9606	106480464	RN7SKP107	-	-	HGNC:HGNC:45831|Ensembl:ENSG00000201027	14	14q32.11	RN7SK pseudogene 107	pseudo	RN7SKP107	RN7SK pseudogene 107	O	RNA, 7SK small nuclear pseudogene 107	20201124	-
9606	106480465	RN7SKP113	-	-	HGNC:HGNC:45837|Ensembl:ENSG00000200761	4	4p16.2	RN7SK pseudogene 113	pseudo	RN7SKP113	RN7SK pseudogene 113	O	RNA, 7SK small nuclear pseudogene 113	20201124	-
9606	106480466	RN7SKP127	-	-	HGNC:HGNC:45851|Ensembl:ENSG00000222375	16	16p11.2	RN7SK pseudogene 127	pseudo	RN7SKP127	RN7SK pseudogene 127	O	RNA, 7SK small nuclear pseudogene 127	20201124	-
9606	106480467	RN7SKP148	-	-	HGNC:HGNC:45872|Ensembl:ENSG00000222111	5	5q35.2	RN7SK pseudogene 148	pseudo	RN7SKP148	RN7SK pseudogene 148	O	RNA, 7SK small nuclear pseudogene 148	20201124	-
9606	106480468	RN7SKP159	-	-	HGNC:HGNC:45883	8	8p23.2	RN7SK pseudogene 159	pseudo	RN7SKP159	RN7SK pseudogene 159	O	RNA, 7SK small nuclear pseudogene 159	20201124	-
9606	106480469	RN7SKP172	-	-	HGNC:HGNC:45896|Ensembl:ENSG00000223273	12	12q21.2	RN7SK pseudogene 172	pseudo	RN7SKP172	RN7SK pseudogene 172	O	RNA, 7SK small nuclear pseudogene 172	20201124	-
9606	106480470	RN7SKP184	-	-	HGNC:HGNC:45908	20	20q13.2	RN7SK pseudogene 184	pseudo	RN7SKP184	RN7SK pseudogene 184	O	RNA, 7SK small nuclear pseudogene 184	20201124	-
9606	106480471	RN7SKP191	-	-	HGNC:HGNC:45915	9	9q31.1	RN7SK pseudogene 191	pseudo	RN7SKP191	RN7SK pseudogene 191	O	RNA, 7SK small nuclear pseudogene 191	20201124	-
9606	106480472	RN7SKP202	-	-	HGNC:HGNC:45926|Ensembl:ENSG00000222371	10	10q21.3	RN7SK pseudogene 202	pseudo	RN7SKP202	RN7SK pseudogene 202	O	RNA, 7SK small nuclear pseudogene 202	20201124	-
9606	106480473	RN7SKP214	-	-	HGNC:HGNC:45938	22	22q12.3	RN7SK pseudogene 214	pseudo	RN7SKP214	RN7SK pseudogene 214	O	RNA, 7SK small nuclear pseudogene 214	20201124	-
9606	106480474	RN7SKP221	-	-	HGNC:HGNC:45945	22	22q11.21	RN7SK pseudogene 221	pseudo	RN7SKP221	RN7SK pseudogene 221	O	RNA, 7SK small nuclear pseudogene 221	20201124	-
9606	106480475	RN7SKP233	-	-	HGNC:HGNC:45957|Ensembl:ENSG00000252814	16	16q23.1	RN7SK pseudogene 233	pseudo	RN7SKP233	RN7SK pseudogene 233	O	RNA, 7SK small nuclear pseudogene 233	20201124	-
9606	106480476	RN7SKP248	-	-	HGNC:HGNC:45972|Ensembl:ENSG00000252087	4	4q22.1	RN7SK pseudogene 248	pseudo	RN7SKP248	RN7SK pseudogene 248	O	RNA, 7SK small nuclear pseudogene 248	20201124	-
9606	106480477	RN7SKP261	-	-	HGNC:HGNC:45985|Ensembl:ENSG00000222880	12	12q21.31	RN7SK pseudogene 261	pseudo	RN7SKP261	RN7SK pseudogene 261	O	RNA, 7SK small nuclear pseudogene 261	20201124	-
9606	106480478	RN7SKP267	-	-	HGNC:HGNC:45991|Ensembl:ENSG00000222313	X	Xq28	RN7SK pseudogene 267	pseudo	RN7SKP267	RN7SK pseudogene 267	O	RNA, 7SK small nuclear pseudogene 267	20201124	-
9606	106480479	RN7SKP279	-	-	HGNC:HGNC:46003|Ensembl:ENSG00000223315	11	11q24.2	RN7SK pseudogene 279	pseudo	RN7SKP279	RN7SK pseudogene 279	O	RNA, 7SK small nuclear pseudogene 279	20201124	-
9606	106480480	RN7SKP290	-	-	HGNC:HGNC:46014|Ensembl:ENSG00000271814	X	Xp22.2	RN7SK pseudogene 290	pseudo	RN7SKP290	RN7SK pseudogene 290	O	RNA, 7SK small nuclear pseudogene 290	20201124	-
9606	106480481	RN7SL14P	-	-	HGNC:HGNC:46030|Ensembl:ENSG00000266720	20	20p11.23	RNA, 7SL, cytoplasmic 14, pseudogene	pseudo	RN7SL14P	RNA, 7SL, cytoplasmic 14, pseudogene	O	-	20201124	-
9606	106480482	RN7SL23P	-	-	HGNC:HGNC:46039|Ensembl:ENSG00000240823	11	11q12.2	RNA, 7SL, cytoplasmic 23, pseudogene	pseudo	RN7SL23P	RNA, 7SL, cytoplasmic 23, pseudogene	O	-	20201124	-
9606	106480483	RN7SL40P	-	-	HGNC:HGNC:46056|Ensembl:ENSG00000242696	2	2q33.1	RNA, 7SL, cytoplasmic 40, pseudogene	pseudo	RN7SL40P	RNA, 7SL, cytoplasmic 40, pseudogene	O	-	20201124	-
9606	106480484	RN7SL57P	-	-	HGNC:HGNC:46073|Ensembl:ENSG00000242256	9	9q32	RNA, 7SL, cytoplasmic 57, pseudogene	pseudo	RN7SL57P	RNA, 7SL, cytoplasmic 57, pseudogene	O	-	20201124	-
9606	106480485	RN7SL66P	-	-	HGNC:HGNC:46082|Ensembl:ENSG00000264030	2	2p25.1	RNA, 7SL, cytoplasmic 66, pseudogene	pseudo	RN7SL66P	RNA, 7SL, cytoplasmic 66, pseudogene	O	-	20201124	-
9606	106480486	RN7SL96P	-	-	HGNC:HGNC:46112|Ensembl:ENSG00000265905	2	2p22.1	RNA, 7SL, cytoplasmic 96, pseudogene	pseudo	RN7SL96P	RNA, 7SL, cytoplasmic 96, pseudogene	O	-	20201124	-
9606	106480487	RN7SL105P	-	-	HGNC:HGNC:46121|Ensembl:ENSG00000243704	17	17p13.3	RNA, 7SL, cytoplasmic 105, pseudogene	pseudo	RN7SL105P	RNA, 7SL, cytoplasmic 105, pseudogene	O	-	20201124	-
9606	106480488	RN7SL116P	-	-	HGNC:HGNC:46132|Ensembl:ENSG00000240474	20	20q11.23	RNA, 7SL, cytoplasmic 116, pseudogene	pseudo	RN7SL116P	RNA, 7SL, cytoplasmic 116, pseudogene	O	-	20201124	-
9606	106480489	RN7SL138P	-	-	HGNC:HGNC:46154|Ensembl:ENSG00000266274	17	17q11.2	RNA, 7SL, cytoplasmic 138, pseudogene	pseudo	RN7SL138P	RNA, 7SL, cytoplasmic 138, pseudogene	O	-	20201124	-
9606	106480490	RN7SL153P	-	-	HGNC:HGNC:46169|Ensembl:ENSG00000244748	5	5q13.2	RNA, 7SL, cytoplasmic 153, pseudogene	pseudo	RN7SL153P	RNA, 7SL, cytoplasmic 153, pseudogene	O	-	20201124	-
9606	106480491	RN7SL168P	-	-	HGNC:HGNC:46184|Ensembl:ENSG00000244296	22	22q11.21	RNA, 7SL, cytoplasmic 168, pseudogene	pseudo	RN7SL168P	RNA, 7SL, cytoplasmic 168, pseudogene	O	-	20201124	-
9606	106480492	RN7SL181P	-	-	HGNC:HGNC:46197|Ensembl:ENSG00000243738	9	9q33.2	RNA, 7SL, cytoplasmic 181, pseudogene	pseudo	RN7SL181P	RNA, 7SL, cytoplasmic 181, pseudogene	O	-	20201124	-
9606	106480493	RN7SL193P	-	-	HGNC:HGNC:46209|Ensembl:ENSG00000239679	4	4p13	RNA, 7SL, cytoplasmic 193, pseudogene	pseudo	RN7SL193P	RNA, 7SL, cytoplasmic 193, pseudogene	O	-	20201124	-
9606	106480494	RN7SL209P	-	-	HGNC:HGNC:46225|Ensembl:ENSG00000240927	15	15q26.3	RNA, 7SL, cytoplasmic 209, pseudogene	pseudo	RN7SL209P	RNA, 7SL, cytoplasmic 209, pseudogene	O	-	20201124	-
9606	106480495	RN7SL216P	-	-	HGNC:HGNC:46232|Ensembl:ENSG00000244404	3	3p24.2	RNA, 7SL, cytoplasmic 216, pseudogene	pseudo	RN7SL216P	RNA, 7SL, cytoplasmic 216, pseudogene	O	-	20201124	-
9606	106480496	RN7SL242P	-	-	HGNC:HGNC:46258|Ensembl:ENSG00000244389	1	1p31.1	RNA, 7SL, cytoplasmic 242, pseudogene	pseudo	RN7SL242P	RNA, 7SL, cytoplasmic 242, pseudogene	O	-	20201124	-
9606	106480497	RN7SL260P	-	-	HGNC:HGNC:46276|Ensembl:ENSG00000253602	8	8q24.3	RNA, 7SL, cytoplasmic 260, pseudogene	pseudo	RN7SL260P	RNA, 7SL, cytoplasmic 260, pseudogene	O	-	20201124	-
9606	106480498	RN7SL280P	-	-	HGNC:HGNC:46296|Ensembl:ENSG00000244671	22	22q11.22	RNA, 7SL, cytoplasmic 280, pseudogene	pseudo	RN7SL280P	RNA, 7SL, cytoplasmic 280, pseudogene	O	-	20201124	-
9606	106480499	RN7SL301P	-	-	HGNC:HGNC:46317|Ensembl:ENSG00000276014	17	17q12	RNA, 7SL, cytoplasmic 301, pseudogene	pseudo	RN7SL301P	RNA, 7SL, cytoplasmic 301, pseudogene	O	-	20201124	-
9606	106480500	RN7SL307P	-	-	HGNC:HGNC:46323|Ensembl:ENSG00000243338	15	15q21.1	RNA, 7SL, cytoplasmic 307, pseudogene	pseudo	RN7SL307P	RNA, 7SL, cytoplasmic 307, pseudogene	O	-	20201124	-
9606	106480501	RN7SL321P	-	-	HGNC:HGNC:46337|Ensembl:ENSG00000277483	3	3p21.31	RNA, 7SL, cytoplasmic 321, pseudogene	pseudo	RN7SL321P	RNA, 7SL, cytoplasmic 321, pseudogene	O	-	20201124	-
9606	106480502	RN7SL334P	-	-	HGNC:HGNC:46350|Ensembl:ENSG00000244618	6	6p22.3	RNA, 7SL, cytoplasmic 334, pseudogene	pseudo	RN7SL334P	RNA, 7SL, cytoplasmic 334, pseudogene	O	-	20201124	-
9606	106480503	RN7SL344P	-	-	HGNC:HGNC:46360|Ensembl:ENSG00000241395	1	1q32.3	RNA, 7SL, cytoplasmic 344, pseudogene	pseudo	RN7SL344P	RNA, 7SL, cytoplasmic 344, pseudogene	O	-	20201124	-
9606	106480504	RN7SL363P	-	-	HGNC:HGNC:46379|Ensembl:ENSG00000241869	15	15q26.1	RNA, 7SL, cytoplasmic 363, pseudogene	pseudo	RN7SL363P	RNA, 7SL, cytoplasmic 363, pseudogene	O	-	20201124	-
9606	106480505	RN7SL379P	-	-	HGNC:HGNC:46395|Ensembl:ENSG00000242998	X	Xq21.33	RNA, 7SL, cytoplasmic 379, pseudogene	pseudo	RN7SL379P	RNA, 7SL, cytoplasmic 379, pseudogene	O	-	20201124	-
9606	106480506	RN7SL392P	-	-	HGNC:HGNC:46408|Ensembl:ENSG00000242482	1	1p31.3	RNA, 7SL, cytoplasmic 392, pseudogene	pseudo	RN7SL392P	RNA, 7SL, cytoplasmic 392, pseudogene	O	-	20201124	-
9606	106480507	RN7SL401P	-	-	HGNC:HGNC:46417|Ensembl:ENSG00000241866	18	18q22.3	RNA, 7SL, cytoplasmic 401, pseudogene	pseudo	RN7SL401P	RNA, 7SL, cytoplasmic 401, pseudogene	O	-	20201124	-
9606	106480508	RN7SL418P	-	-	HGNC:HGNC:46434|Ensembl:ENSG00000241665	3	3p13	RNA, 7SL, cytoplasmic 418, pseudogene	pseudo	RN7SL418P	RNA, 7SL, cytoplasmic 418, pseudogene	O	-	20201124	-
9606	106480509	RN7SL434P	-	-	HGNC:HGNC:46450|Ensembl:ENSG00000241868	3	3q29	RNA, 7SL, cytoplasmic 434, pseudogene	pseudo	RN7SL434P	RNA, 7SL, cytoplasmic 434, pseudogene	O	-	20201124	-
9606	106480510	RN7SL443P	-	-	HGNC:HGNC:46459|Ensembl:ENSG00000241229	20	20q13.12	RNA, 7SL, cytoplasmic 443, pseudogene	pseudo	RN7SL443P	RNA, 7SL, cytoplasmic 443, pseudogene	O	-	20201124	-
9606	106480511	RN7SL456P	-	-	HGNC:HGNC:46472|Ensembl:ENSG00000242266	7	7q35	RNA, 7SL, cytoplasmic 456, pseudogene	pseudo	RN7SL456P	RNA, 7SL, cytoplasmic 456, pseudogene	O	-	20201124	-
9606	106480512	RN7SL469P	-	-	HGNC:HGNC:46485|Ensembl:ENSG00000277637	15	15q13.2	RNA, 7SL, cytoplasmic 469, pseudogene	pseudo	RN7SL469P	RNA, 7SL, cytoplasmic 469, pseudogene	O	-	20201124	-
9606	106480513	RN7SL482P	-	-	HGNC:HGNC:46498|Ensembl:ENSG00000241587	3	3p14.1	RNA, 7SL, cytoplasmic 482, pseudogene	pseudo	RN7SL482P	RNA, 7SL, cytoplasmic 482, pseudogene	O	-	20201124	-
9606	106480514	RN7SL491P	-	-	HGNC:HGNC:46507|Ensembl:ENSG00000264400	19	19q13.12	RNA, 7SL, cytoplasmic 491, pseudogene	pseudo	RN7SL491P	RNA, 7SL, cytoplasmic 491, pseudogene	O	-	20201124	-
9606	106480515	RN7SL504P	-	-	HGNC:HGNC:46520|Ensembl:ENSG00000241789	3	3p21.2	RNA, 7SL, cytoplasmic 504, pseudogene	pseudo	RN7SL504P	RNA, 7SL, cytoplasmic 504, pseudogene	O	-	20201124	-
9606	106480516	RN7SL525P	-	-	HGNC:HGNC:46541|Ensembl:ENSG00000264910	19	19q13.43	RNA, 7SL, cytoplasmic 525, pseudogene	pseudo	RN7SL525P	RNA, 7SL, cytoplasmic 525, pseudogene	O	-	20201124	-
9606	106480517	RN7SL538P	-	-	HGNC:HGNC:46554|Ensembl:ENSG00000240692	1	1p31.1	RNA, 7SL, cytoplasmic 538, pseudogene	pseudo	RN7SL538P	RNA, 7SL, cytoplasmic 538, pseudogene	O	-	20201124	-
9606	106480518	RN7SL553P	-	-	HGNC:HGNC:46569|Ensembl:ENSG00000241227	3	3p26.1	RNA, 7SL, cytoplasmic 553, pseudogene	pseudo	RN7SL553P	RNA, 7SL, cytoplasmic 553, pseudogene	O	-	20201124	-
9606	106480519	RN7SL584P	-	-	HGNC:HGNC:46600|Ensembl:ENSG00000239471	15	15q11.1	RNA, 7SL, cytoplasmic 584, pseudogene	pseudo	RN7SL584P	RNA, 7SL, cytoplasmic 584, pseudogene	O	-	20201124	-
9606	106480520	RN7SL601P	-	-	HGNC:HGNC:46617|Ensembl:ENSG00000243346	17	17p12	RNA, 7SL, cytoplasmic 601, pseudogene	pseudo	RN7SL601P	RNA, 7SL, cytoplasmic 601, pseudogene	O	-	20201124	-
9606	106480521	RN7SL608P	-	-	HGNC:HGNC:46624|Ensembl:ENSG00000239884	17	17p13.3	RNA, 7SL, cytoplasmic 608, pseudogene	pseudo	RN7SL608P	RNA, 7SL, cytoplasmic 608, pseudogene	O	-	20201124	-
9606	106480522	RN7SL623P	-	-	HGNC:HGNC:46639|Ensembl:ENSG00000244501	5	5q35.1	RNA, 7SL, cytoplasmic 623, pseudogene	pseudo	RN7SL623P	RNA, 7SL, cytoplasmic 623, pseudogene	O	-	20201124	-
9606	106480523	RN7SL650P	-	-	HGNC:HGNC:46666|Ensembl:ENSG00000274475	14	14q11.2	RNA, 7SL, cytoplasmic 650, pseudogene	pseudo	RN7SL650P	RNA, 7SL, cytoplasmic 650, pseudogene	O	-	20201124	-
9606	106480524	RN7SL658P	-	-	HGNC:HGNC:46674|Ensembl:ENSG00000239333	X	Xp22.2	RNA, 7SL, cytoplasmic 658, pseudogene	pseudo	RN7SL658P	RNA, 7SL, cytoplasmic 658, pseudogene	O	-	20201124	-
9606	106480525	RN7SL673P	-	-	HGNC:HGNC:46689|Ensembl:ENSG00000273818	15	15q13.2	RNA, 7SL, cytoplasmic 673, pseudogene	pseudo	RN7SL673P	RNA, 7SL, cytoplasmic 673, pseudogene	O	-	20201124	-
9606	106480526	RN7SL697P	-	-	HGNC:HGNC:46713|Ensembl:ENSG00000264484	X	Xq28	RNA, 7SL, cytoplasmic 697, pseudogene	pseudo	RN7SL697P	RNA, 7SL, cytoplasmic 697, pseudogene	O	-	20201124	-
9606	106480527	RN7SL714P	-	-	HGNC:HGNC:46730|Ensembl:ENSG00000241757	14	14q32.2	RNA, 7SL, cytoplasmic 714, pseudogene	pseudo	RN7SL714P	RNA, 7SL, cytoplasmic 714, pseudogene	O	-	20201124	-
9606	106480528	RN7SL720P	-	-	HGNC:HGNC:46736|Ensembl:ENSG00000241152	9	9p22.2	RNA, 7SL, cytoplasmic 720, pseudogene	pseudo	RN7SL720P	RNA, 7SL, cytoplasmic 720, pseudogene	O	-	20201124	-
9606	106480529	RN7SL735P	-	-	HGNC:HGNC:46751|Ensembl:ENSG00000244044	17	17q24.2	RNA, 7SL, cytoplasmic 735, pseudogene	pseudo	RN7SL735P	RNA, 7SL, cytoplasmic 735, pseudogene	O	-	20201124	-
9606	106480530	RN7SL757P	-	-	HGNC:HGNC:46773|Ensembl:ENSG00000239249	22	22q12.1	RNA, 7SL, cytoplasmic 757, pseudogene	pseudo	RN7SL757P	RNA, 7SL, cytoplasmic 757, pseudogene	O	-	20201124	-
9606	106480531	RN7SL764P	-	-	HGNC:HGNC:46780|Ensembl:ENSG00000240317	2	2q35	RNA, 7SL, cytoplasmic 764, pseudogene	pseudo	RN7SL764P	RNA, 7SL, cytoplasmic 764, pseudogene	O	-	20201124	-
9606	106480532	RN7SL785P	-	-	HGNC:HGNC:46801|Ensembl:ENSG00000266158	X	Xp11.3	RNA, 7SL, cytoplasmic 785, pseudogene	pseudo	RN7SL785P	RNA, 7SL, cytoplasmic 785, pseudogene	O	-	20201124	-
9606	106480533	RN7SL798P	-	-	HGNC:HGNC:46814|Ensembl:ENSG00000240905	8	8q12.1	RNA, 7SL, cytoplasmic 798, pseudogene	pseudo	RN7SL798P	RNA, 7SL, cytoplasmic 798, pseudogene	O	-	20201124	-
9606	106480534	RN7SL813P	-	-	HGNC:HGNC:46829|Ensembl:ENSG00000241074	2	2q24.3	RNA, 7SL, cytoplasmic 813, pseudogene	pseudo	RN7SL813P	RNA, 7SL, cytoplasmic 813, pseudogene	O	-	20201124	-
9606	106480535	RN7SL820P	-	-	HGNC:HGNC:46836|Ensembl:ENSG00000276200	2	2q32.3	RNA, 7SL, cytoplasmic 820, pseudogene	pseudo	RN7SL820P	RNA, 7SL, cytoplasmic 820, pseudogene	O	-	20201124	-
9606	106480536	RN7SL837P	-	-	HGNC:HGNC:46853|Ensembl:ENSG00000240502	1	1q42.2	RNA, 7SL, cytoplasmic 837, pseudogene	pseudo	RN7SL837P	RNA, 7SL, cytoplasmic 837, pseudogene	O	-	20201124	-
9606	106480537	RN7SL851P	-	-	HGNC:HGNC:46867|Ensembl:ENSG00000240718	7	7p22.1	RNA, 7SL, cytoplasmic 851, pseudogene	pseudo	RN7SL851P	RNA, 7SL, cytoplasmic 851, pseudogene	O	-	20201124	-
9606	106480538	RN7SL863P	-	-	HGNC:HGNC:46879|Ensembl:ENSG00000244632	3	3p14.2	RNA, 7SL, cytoplasmic 863, pseudogene	pseudo	RN7SL863P	RNA, 7SL, cytoplasmic 863, pseudogene	O	-	20201124	-
9606	106480539	RNU4ATAC7P	-	-	HGNC:HGNC:46893|Ensembl:ENSG00000252089	20	20q13.2	RNA, U4atac small nuclear 7, pseudogene	pseudo	RNU4ATAC7P	RNA, U4atac small nuclear 7, pseudogene	O	-	20201124	-
9606	106480540	RNU6ATAC10P	-	-	HGNC:HGNC:46909	5	5q23.3	RNA, U6atac small nuclear 10, pseudogene	pseudo	RNU6ATAC10P	RNA, U6atac small nuclear 10, pseudogene	O	-	20201124	-
9606	106480541	RNU6ATAC20P	-	-	HGNC:HGNC:46919|Ensembl:ENSG00000221363	18	18q11.2	RNA, U6atac small nuclear 20, pseudogene	pseudo	RNU6ATAC20P	RNA, U6atac small nuclear 20, pseudogene	O	-	20201124	-
9606	106480542	RNU6ATAC26P	-	-	HGNC:HGNC:46925|Ensembl:ENSG00000210841	3	3p14.3	RNA, U6atac small nuclear 26, pseudogene	pseudo	RNU6ATAC26P	RNA, U6atac small nuclear 26, pseudogene	O	-	20201124	-
9606	106480543	RNU6ATAC36P	-	-	HGNC:HGNC:46935|Ensembl:ENSG00000252684	5	5q13.3	RNA, U6atac small nuclear 36, pseudogene	pseudo	RNU6ATAC36P	RNA, U6atac small nuclear 36, pseudogene	O	-	20201124	-
9606	106480544	RNU11-6P	-	-	HGNC:HGNC:46946|Ensembl:ENSG00000212429	8	8q21.13	RNA, U11 small nuclear 6, pseudogene	pseudo	RNU11-6P	RNA, U11 small nuclear 6, pseudogene	O	-	20201124	-
9606	106480545	RNU4-18P	-	-	HGNC:HGNC:46954|Ensembl:ENSG00000252560	6	6q23.2	RNA, U4 small nuclear 18, pseudogene	pseudo	RNU4-18P	RNA, U4 small nuclear 18, pseudogene	O	-	20201124	-
9606	106480546	RNU4-31P	-	-	HGNC:HGNC:46967|Ensembl:ENSG00000206938	7	7q36.3	RNA, U4 small nuclear 31, pseudogene	pseudo	RNU4-31P	RNA, U4 small nuclear 31, pseudogene	O	-	20201124	-
9606	106480547	RNU4-56P	-	-	HGNC:HGNC:46992|Ensembl:ENSG00000201570	3	3p22.1	RNA, U4 small nuclear 56, pseudogene	pseudo	RNU4-56P	RNA, U4 small nuclear 56, pseudogene	O	-	20201124	-
9606	106480548	RNU4-70P	-	-	HGNC:HGNC:47006|Ensembl:ENSG00000207309	6	6q16.1	RNA, U4 small nuclear 70, pseudogene	pseudo	RNU4-70P	RNA, U4 small nuclear 70, pseudogene	O	-	20201124	-
9606	106480549	RNU4-76P	-	-	HGNC:HGNC:47012|Ensembl:ENSG00000201379	6	6q22.31	RNA, U4 small nuclear 76, pseudogene	pseudo	RNU4-76P	RNA, U4 small nuclear 76, pseudogene	O	-	20201124	-
9606	106480550	RNU6-89P	-	-	HGNC:HGNC:47052|Ensembl:ENSG00000272262	1	1q32.1	RNA, U6 small nuclear 89, pseudogene	pseudo	RNU6-89P	RNA, U6 small nuclear 89, pseudogene	O	-	20201124	-
9606	106480551	RNU6-97P	-	-	HGNC:HGNC:47060|Ensembl:ENSG00000200257	17	17q25.1	RNA, U6 small nuclear 97, pseudogene	pseudo	RNU6-97P	RNA, U6 small nuclear 97, pseudogene	O	-	20201124	-
9606	106480552	RNU6-103P	-	-	HGNC:HGNC:47066|Ensembl:ENSG00000200556	16	16q21	RNA, U6 small nuclear 103, pseudogene	pseudo	RNU6-103P	RNA, U6 small nuclear 103, pseudogene	O	-	20201124	-
9606	106480553	RNU6-116P	-	-	HGNC:HGNC:47079|Ensembl:ENSG00000206769	18	18q21.33	RNA, U6 small nuclear 116, pseudogene	pseudo	RNU6-116P	RNA, U6 small nuclear 116, pseudogene	O	-	20201124	-
9606	106480554	RNU6-127P	-	-	HGNC:HGNC:47090|Ensembl:ENSG00000212199	2	2q21.1	RNA, U6 small nuclear 127, pseudogene	pseudo	RNU6-127P	RNA, U6 small nuclear 127, pseudogene	O	-	20201124	-
9606	106480555	RNU6-141P	-	-	HGNC:HGNC:47104|Ensembl:ENSG00000222431	6	6p22.3	RNA, U6 small nuclear 141, pseudogene	pseudo	RNU6-141P	RNA, U6 small nuclear 141, pseudogene	O	-	20201124	-
9606	106480556	RNU6-147P	-	-	HGNC:HGNC:47110|Ensembl:ENSG00000206710	20	20q13.13	RNA, U6 small nuclear 147, pseudogene	pseudo	RNU6-147P	RNA, U6 small nuclear 147, pseudogene	O	-	20201124	-
9606	106480557	RNU6-159P	-	-	HGNC:HGNC:47122|Ensembl:ENSG00000212382	16	16p12.1	RNA, U6 small nuclear 159, pseudogene	pseudo	RNU6-159P	RNA, U6 small nuclear 159, pseudogene	O	-	20201124	-
9606	106480558	RNU6-175P	-	-	HGNC:HGNC:47138|Ensembl:ENSG00000252705	2	2q21.2	RNA, U6 small nuclear 175, pseudogene	pseudo	RNU6-175P	RNA, U6 small nuclear 175, pseudogene	O	-	20201124	-
9606	106480559	RNU6-181P	-	-	HGNC:HGNC:47144|Ensembl:ENSG00000200095	15	15q26.3	RNA, U6 small nuclear 181, pseudogene	pseudo	RNU6-181P	RNA, U6 small nuclear 181, pseudogene	O	-	20201124	-
9606	106480560	RNU6-193P	-	-	HGNC:HGNC:47156|Ensembl:ENSG00000222909	10	10p11.21	RNA, U6 small nuclear 193, pseudogene	pseudo	RNU6-193P	RNA, U6 small nuclear 193, pseudogene	O	-	20201124	-
9606	106480561	RNU6-221P	-	-	HGNC:HGNC:47184|Ensembl:ENSG00000238493	2	2p16.1	RNA, U6 small nuclear 221, pseudogene	pseudo	RNU6-221P	RNA, U6 small nuclear 221, pseudogene	O	-	20201124	-
9606	106480562	RNU6-233P	-	-	HGNC:HGNC:47196|Ensembl:ENSG00000222777	17	17q12	RNA, U6 small nuclear 233, pseudogene	pseudo	RNU6-233P	RNA, U6 small nuclear 233, pseudogene	O	-	20201124	-
9606	106480563	RNU6-239P	-	-	HGNC:HGNC:47202|Ensembl:ENSG00000212292	1	1q21.3	RNA, U6 small nuclear 239, pseudogene	pseudo	RNU6-239P	RNA, U6 small nuclear 239, pseudogene	O	-	20201124	-
9606	106480564	RNU6-252P	-	-	HGNC:HGNC:47215|Ensembl:ENSG00000200102	14	14q11.2	RNA, U6 small nuclear 252, pseudogene	pseudo	RNU6-252P	RNA, U6 small nuclear 252, pseudogene	O	-	20201124	-
9606	106480565	RNU6-267P	-	-	HGNC:HGNC:47230|Ensembl:ENSG00000252523	7	7q35	RNA, U6 small nuclear 267, pseudogene	pseudo	RNU6-267P	RNA, U6 small nuclear 267, pseudogene	O	-	20201124	-
9606	106480566	RNU6-273P	-	-	HGNC:HGNC:47236|Ensembl:ENSG00000252746	14	14q13.3	RNA, U6 small nuclear 273, pseudogene	pseudo	RNU6-273P	RNA, U6 small nuclear 273, pseudogene	O	-	20201124	-
9606	106480567	RNU6-286P	-	-	HGNC:HGNC:47249|Ensembl:ENSG00000207476	21	21q11.2	RNA, U6 small nuclear 286, pseudogene	pseudo	RNU6-286P	RNA, U6 small nuclear 286, pseudogene	O	-	20201124	-
9606	106480568	RNU6-308P	-	-	HGNC:HGNC:47271|Ensembl:ENSG00000212259	5	5q15	RNA, U6 small nuclear 308, pseudogene	pseudo	RNU6-308P	RNA, U6 small nuclear 308, pseudogene	O	-	20201124	-
9606	106480569	RNU6-313P	-	-	HGNC:HGNC:47276|Ensembl:ENSG00000252126	7	7q11.21	RNA, U6 small nuclear 313, pseudogene	pseudo	RNU6-313P	RNA, U6 small nuclear 313, pseudogene	O	-	20201124	-
9606	106480570	RNU6-320P	-	-	HGNC:HGNC:47283|Ensembl:ENSG00000252320	X	Xq26.3	RNA, U6 small nuclear 320, pseudogene	pseudo	RNU6-320P	RNA, U6 small nuclear 320, pseudogene	O	-	20201124	-
9606	106480571	RNU6-333P	-	-	HGNC:HGNC:47296|Ensembl:ENSG00000238669	12	12q13.13	RNA, U6 small nuclear 333, pseudogene	pseudo	RNU6-333P	RNA, U6 small nuclear 333, pseudogene	O	-	20201124	-
9606	106480572	RNU6-344P	-	-	HGNC:HGNC:47307|Ensembl:ENSG00000252444	6	6q21	RNA, U6 small nuclear 344, pseudogene	pseudo	RNU6-344P	RNA, U6 small nuclear 344, pseudogene	O	-	20201124	-
9606	106480573	RNU6-352P	-	-	HGNC:HGNC:47315|Ensembl:ENSG00000252717	1	1p21.1	RNA, U6 small nuclear 352, pseudogene	pseudo	RNU6-352P	RNA, U6 small nuclear 352, pseudogene	O	-	20201124	-
9606	106480574	RNU6-361P	-	-	HGNC:HGNC:47324|Ensembl:ENSG00000201324	12	12q24.11	RNA, U6 small nuclear 361, pseudogene	pseudo	RNU6-361P	RNA, U6 small nuclear 361, pseudogene	O	-	20201124	-
9606	106480575	RNU6-375P	-	-	HGNC:HGNC:47338|Ensembl:ENSG00000252859	22	22q13.2	RNA, U6 small nuclear 375, pseudogene	pseudo	RNU6-375P	RNA, U6 small nuclear 375, pseudogene	O	-	20201124	-
9606	106480576	RNU6-381P	-	-	HGNC:HGNC:47344|Ensembl:ENSG00000212561	5	5p12	RNA, U6 small nuclear 381, pseudogene	pseudo	RNU6-381P	RNA, U6 small nuclear 381, pseudogene	O	-	20201124	-
9606	106480577	RNU6-392P	-	PBEF	HGNC:HGNC:47355|Ensembl:ENSG00000201796	7	7q22.3	RNA, U6 small nuclear 392, pseudogene	pseudo	RNU6-392P	RNA, U6 small nuclear 392, pseudogene	O	H_NH0022N19_gi18089094.sp_cds.1	20201124	-
9606	106480578	RNU6-403P	-	-	HGNC:HGNC:47366|Ensembl:ENSG00000200033	1	1q41	RNA, U6 small nuclear 403, pseudogene	pseudo	RNU6-403P	RNA, U6 small nuclear 403, pseudogene	O	-	20201124	-
9606	106480579	RNU6-416P	-	-	HGNC:HGNC:47379|Ensembl:ENSG00000252074	16	16p11.2	RNA, U6 small nuclear 416, pseudogene	pseudo	RNU6-416P	RNA, U6 small nuclear 416, pseudogene	O	-	20201124	-
9606	106480580	RNU6-422P	-	-	HGNC:HGNC:47385|Ensembl:ENSG00000207362	10	10q24.31	RNA, U6 small nuclear 422, pseudogene	pseudo	RNU6-422P	RNA, U6 small nuclear 422, pseudogene	O	-	20201124	-
9606	106480581	RNU6-434P	-	-	HGNC:HGNC:47397|Ensembl:ENSG00000207104	X	Xp11.22	RNA, U6 small nuclear 434, pseudogene	pseudo	RNU6-434P	RNA, U6 small nuclear 434, pseudogene	O	-	20201124	-
9606	106480582	RNU6-454P	-	-	HGNC:HGNC:47417|Ensembl:ENSG00000201162	3	3p25.1	RNA, U6 small nuclear 454, pseudogene	pseudo	RNU6-454P	RNA, U6 small nuclear 454, pseudogene	O	-	20201124	-
9606	106480583	RNU6-480P	-	-	HGNC:HGNC:47443|Ensembl:ENSG00000207060	5	5q11.1	RNA, U6 small nuclear 480, pseudogene	pseudo	RNU6-480P	RNA, U6 small nuclear 480, pseudogene	O	-	20201124	-
9606	106480584	RNU6-496P	-	-	HGNC:HGNC:47459	X	Xq23	RNA, U6 small nuclear 496, pseudogene	pseudo	RNU6-496P	RNA, U6 small nuclear 496, pseudogene	O	-	20201124	-
9606	106480585	RNU6-508P	-	-	HGNC:HGNC:47471|Ensembl:ENSG00000200101	2	2p16.1	RNA, U6 small nuclear 508, pseudogene	pseudo	RNU6-508P	RNA, U6 small nuclear 508, pseudogene	O	-	20201124	-
9606	106480586	RNU6-514P	-	-	HGNC:HGNC:47477|Ensembl:ENSG00000206935	1	1p36.12	RNA, U6 small nuclear 514, pseudogene	pseudo	RNU6-514P	RNA, U6 small nuclear 514, pseudogene	O	-	20201124	-
9606	106480587	RNU6-527P	-	-	HGNC:HGNC:47490|Ensembl:ENSG00000200295	6	6q21	RNA, U6 small nuclear 527, pseudogene	pseudo	RNU6-527P	RNA, U6 small nuclear 527, pseudogene	O	-	20201124	-
9606	106480588	RNU6-542P	-	-	HGNC:HGNC:47505|Ensembl:ENSG00000252214	2	2p13.1	RNA, U6 small nuclear 542, pseudogene	pseudo	RNU6-542P	RNA, U6 small nuclear 542, pseudogene	O	-	20201124	-
9606	106480589	RNU6-553P	-	-	HGNC:HGNC:47516|Ensembl:ENSG00000200917	4	4q24	RNA, U6 small nuclear 553, pseudogene	pseudo	RNU6-553P	RNA, U6 small nuclear 553, pseudogene	O	-	20201124	-
9606	106480590	RNU6-560P	-	-	HGNC:HGNC:47523|Ensembl:ENSG00000200877	11	11q14.2	RNA, U6 small nuclear 560, pseudogene	pseudo	RNU6-560P	RNA, U6 small nuclear 560, pseudogene	O	-	20201124	-
9606	106480591	RNU6-573P	-	-	HGNC:HGNC:47536|Ensembl:ENSG00000206665	4	4p15.1	RNA, U6 small nuclear 573, pseudogene	pseudo	RNU6-573P	RNA, U6 small nuclear 573, pseudogene	O	-	20201124	-
9606	106480592	RNU6-586P	-	-	HGNC:HGNC:47549|Ensembl:ENSG00000253074	1	1p31.3	RNA, U6 small nuclear 586, pseudogene	pseudo	RNU6-586P	RNA, U6 small nuclear 586, pseudogene	O	-	20201124	-
9606	106480593	RNU6-590P	-	-	HGNC:HGNC:47553|Ensembl:ENSG00000201909	12	12p13.1	RNA, U6 small nuclear 590, pseudogene	pseudo	RNU6-590P	RNA, U6 small nuclear 590, pseudogene	O	-	20201124	-
9606	106480594	RNU6-603P	-	RNU6-825P	HGNC:HGNC:47566|Ensembl:ENSG00000223335	6	6p21.32	RNA, U6 small nuclear 603, pseudogene	pseudo	RNU6-603P	RNA, U6 small nuclear 603, pseudogene	O	RNA, U6 small nuclear 825, pseudogene	20201124	-
9606	106480595	RNU6-615P	-	-	HGNC:HGNC:47578|Ensembl:ENSG00000251874	4	4q21.22	RNA, U6 small nuclear 615, pseudogene	pseudo	RNU6-615P	RNA, U6 small nuclear 615, pseudogene	O	-	20201124	-
9606	106480596	RNU6-627P	-	-	HGNC:HGNC:47590|Ensembl:ENSG00000200902	2	2q24.3	RNA, U6 small nuclear 627, pseudogene	pseudo	RNU6-627P	RNA, U6 small nuclear 627, pseudogene	O	-	20201124	-
9606	106480597	RNU6-636P	-	-	HGNC:HGNC:47599|Ensembl:ENSG00000207328	1	1p34.3	RNA, U6 small nuclear 636, pseudogene	pseudo	RNU6-636P	RNA, U6 small nuclear 636, pseudogene	O	-	20201124	-
9606	106480598	RNU6-647P	-	-	HGNC:HGNC:47610|Ensembl:ENSG00000201113	2	2p22.3	RNA, U6 small nuclear 647, pseudogene	pseudo	RNU6-647P	RNA, U6 small nuclear 647, pseudogene	O	-	20201124	-
9606	106480599	RNU6-660P	-	-	HGNC:HGNC:47623|Ensembl:ENSG00000201436	5	5p15.1	RNA, U6 small nuclear 660, pseudogene	pseudo	RNU6-660P	RNA, U6 small nuclear 660, pseudogene	O	-	20201124	-
9606	106480600	RNU6-666P	-	-	HGNC:HGNC:47629|Ensembl:ENSG00000200369	10	10p12.1	RNA, U6 small nuclear 666, pseudogene	pseudo	RNU6-666P	RNA, U6 small nuclear 666, pseudogene	O	-	20201124	-
9606	106480601	RNU6-680P	-	-	HGNC:HGNC:47643|Ensembl:ENSG00000207333	5	5q13.3	RNA, U6 small nuclear 680, pseudogene	pseudo	RNU6-680P	RNA, U6 small nuclear 680, pseudogene	O	-	20201124	-
9606	106480602	RNU6-708P	-	-	HGNC:HGNC:47671|Ensembl:ENSG00000206944	18	18q21.1	RNA, U6 small nuclear 708, pseudogene	pseudo	RNU6-708P	RNA, U6 small nuclear 708, pseudogene	O	-	20201124	-
9606	106480603	RNU6-714P	-	-	HGNC:HGNC:47677|Ensembl:ENSG00000252772	9	9q22.31	RNA, U6 small nuclear 714, pseudogene	pseudo	RNU6-714P	RNA, U6 small nuclear 714, pseudogene	O	-	20201124	-
9606	106480604	RNU6-726P	-	-	HGNC:HGNC:47689|Ensembl:ENSG00000201550	3	3q22.1	RNA, U6 small nuclear 726, pseudogene	pseudo	RNU6-726P	RNA, U6 small nuclear 726, pseudogene	O	-	20201124	-
9606	106480605	RNU6-743P	-	-	HGNC:HGNC:47706|Ensembl:ENSG00000201021	20	20q13.11	RNA, U6 small nuclear 743, pseudogene	pseudo	RNU6-743P	RNA, U6 small nuclear 743, pseudogene	O	-	20201124	-
9606	106480606	RNU6-749P	-	-	HGNC:HGNC:47712|Ensembl:ENSG00000238489	15	15q11.2	RNA, U6 small nuclear 749, pseudogene	pseudo	RNU6-749P	RNA, U6 small nuclear 749, pseudogene	O	-	20201124	-
9606	106480607	RNU6-761P	-	-	HGNC:HGNC:47724|Ensembl:ENSG00000206875	6	6p21.1	RNA, U6 small nuclear 761, pseudogene	pseudo	RNU6-761P	RNA, U6 small nuclear 761, pseudogene	O	-	20201124	-
9606	106480608	RNU6-776P	-	-	HGNC:HGNC:47739|Ensembl:ENSG00000201273	1	1p36.12	RNA, U6 small nuclear 776, pseudogene	pseudo	RNU6-776P	RNA, U6 small nuclear 776, pseudogene	O	-	20201124	-
9606	106480609	RNU6-788P	-	-	HGNC:HGNC:47751|Ensembl:ENSG00000212269	3	3p24.3	RNA, U6 small nuclear 788, pseudogene	pseudo	RNU6-788P	RNA, U6 small nuclear 788, pseudogene	O	-	20201124	-
9606	106480610	RNU6-795P	-	-	HGNC:HGNC:47758|Ensembl:ENSG00000252132	10	10p11.1	RNA, U6 small nuclear 795, pseudogene	pseudo	RNU6-795P	RNA, U6 small nuclear 795, pseudogene	O	-	20201124	-
9606	106480611	RNU6-815P	-	-	HGNC:HGNC:47778|Ensembl:ENSG00000206807	3	3p24.3	RNA, U6 small nuclear 815, pseudogene	pseudo	RNU6-815P	RNA, U6 small nuclear 815, pseudogene	O	-	20201124	-
9606	106480612	RNU6-824P	-	-	HGNC:HGNC:47787|Ensembl:ENSG00000200594	6	6q25.2	RNA, U6 small nuclear 824, pseudogene	pseudo	RNU6-824P	RNA, U6 small nuclear 824, pseudogene	O	-	20201124	-
9606	106480613	RNU6-830P	-	-	HGNC:HGNC:47793|Ensembl:ENSG00000252162	1	1p32.3	RNA, U6 small nuclear 830, pseudogene	pseudo	RNU6-830P	RNA, U6 small nuclear 830, pseudogene	O	-	20201124	-
9606	106480614	RNU6-843P	-	-	HGNC:HGNC:47806|Ensembl:ENSG00000207183	2	2p24.3	RNA, U6 small nuclear 843, pseudogene	pseudo	RNU6-843P	RNA, U6 small nuclear 843, pseudogene	O	-	20201124	-
9606	106480615	RNU6-857P	-	-	HGNC:HGNC:47820|Ensembl:ENSG00000251702	18	18q12.1	RNA, U6 small nuclear 857, pseudogene	pseudo	RNU6-857P	RNA, U6 small nuclear 857, pseudogene	O	-	20201124	-
9606	106480616	RNU6-869P	-	-	HGNC:HGNC:47832|Ensembl:ENSG00000207138	8	8q24.21	RNA, U6 small nuclear 869, pseudogene	pseudo	RNU6-869P	RNA, U6 small nuclear 869, pseudogene	O	-	20201124	-
9606	106480617	RNU6-877P	-	-	HGNC:HGNC:47840|Ensembl:ENSG00000206595	1	1p32.3	RNA, U6 small nuclear 877, pseudogene	pseudo	RNU6-877P	RNA, U6 small nuclear 877, pseudogene	O	-	20201124	-
9606	106480618	RNU6-890P	-	-	HGNC:HGNC:47853|Ensembl:ENSG00000206848	6	6p21.1	RNA, U6 small nuclear 890, pseudogene	pseudo	RNU6-890P	RNA, U6 small nuclear 890, pseudogene	O	-	20201124	-
9606	106480619	RNU6-902P	-	-	HGNC:HGNC:47865|Ensembl:ENSG00000253021	19	19q13.31	RNA, U6 small nuclear 902, pseudogene	pseudo	RNU6-902P	RNA, U6 small nuclear 902, pseudogene	O	-	20201124	-
9606	106480620	RNU6-907P	-	-	HGNC:HGNC:47870|Ensembl:ENSG00000212226	4	4q22.1	RNA, U6 small nuclear 907, pseudogene	pseudo	RNU6-907P	RNA, U6 small nuclear 907, pseudogene	O	-	20201124	-
9606	106480621	RNU6-924P	-	-	HGNC:HGNC:47887|Ensembl:ENSG00000199796	19	19q13.32	RNA, U6 small nuclear 924, pseudogene	pseudo	RNU6-924P	RNA, U6 small nuclear 924, pseudogene	O	-	20201124	-
9606	106480622	RNU6-930P	-	RNU6-1173P	HGNC:HGNC:47893|Ensembl:ENSG00000212240	6	6p22.1	RNA, U6 small nuclear 930, pseudogene	pseudo	RNU6-930P	RNA, U6 small nuclear 930, pseudogene	O	RNA, U6 small nuclear 1173, pseudogene	20201124	-
9606	106480623	RNU6-943P	-	-	HGNC:HGNC:47906|Ensembl:ENSG00000252769	11	11p15.4	RNA, U6 small nuclear 943, pseudogene	pseudo	RNU6-943P	RNA, U6 small nuclear 943, pseudogene	O	-	20201124	-
9606	106480624	RNU6-955P	-	-	HGNC:HGNC:47918|Ensembl:ENSG00000222429	17	17p13.2	RNA, U6 small nuclear 955, pseudogene	pseudo	RNU6-955P	RNA, U6 small nuclear 955, pseudogene	O	-	20201124	-
9606	106480625	RNU6-966P	-	-	HGNC:HGNC:47929|Ensembl:ENSG00000252288	15	15q21.1	RNA, U6 small nuclear 966, pseudogene	pseudo	RNU6-966P	RNA, U6 small nuclear 966, pseudogene	O	-	20201124	-
9606	106480626	RNU6-977P	-	-	HGNC:HGNC:47940|Ensembl:ENSG00000252220	12	12q21.31	RNA, U6 small nuclear 977, pseudogene	pseudo	RNU6-977P	RNA, U6 small nuclear 977, pseudogene	O	-	20201124	-
9606	106480627	RNU6-990P	-	-	HGNC:HGNC:47953|Ensembl:ENSG00000201255	17	17q11.2	RNA, U6 small nuclear 990, pseudogene	pseudo	RNU6-990P	RNA, U6 small nuclear 990, pseudogene	O	-	20201124	-
9606	106480628	RNU6-1001P	-	-	HGNC:HGNC:47964|Ensembl:ENSG00000223197	2	2q24.1	RNA, U6 small nuclear 1001, pseudogene	pseudo	RNU6-1001P	RNA, U6 small nuclear 1001, pseudogene	O	-	20201124	-
9606	106480629	RNU6-1007P	-	-	HGNC:HGNC:47970|Ensembl:ENSG00000252395	2	2p11.2	RNA, U6 small nuclear 1007, pseudogene	pseudo	RNU6-1007P	RNA, U6 small nuclear 1007, pseudogene	O	-	20201124	-
9606	106480630	RNU6-1016P	-	-	HGNC:HGNC:47979|Ensembl:ENSG00000252498	6	6q14.1	RNA, U6 small nuclear 1016, pseudogene	pseudo	RNU6-1016P	RNA, U6 small nuclear 1016, pseudogene	O	-	20201124	-
9606	106480631	RNU6-1026P	-	-	HGNC:HGNC:47989|Ensembl:ENSG00000207194	1	1p32.3	RNA, U6 small nuclear 1026, pseudogene	pseudo	RNU6-1026P	RNA, U6 small nuclear 1026, pseudogene	O	-	20201124	-
9606	106480632	RNU6-1034P	-	-	HGNC:HGNC:47997|Ensembl:ENSG00000202205	17	17q11.2	RNA, U6 small nuclear 1034, pseudogene	pseudo	RNU6-1034P	RNA, U6 small nuclear 1034, pseudogene	O	-	20201124	-
9606	106480633	RNU6-1044P	-	-	HGNC:HGNC:48007|Ensembl:ENSG00000207486	X	Xq13.2	RNA, U6 small nuclear 1044, pseudogene	pseudo	RNU6-1044P	RNA, U6 small nuclear 1044, pseudogene	O	-	20201124	-
9606	106480634	RNU6-1062P	-	-	HGNC:HGNC:48025|Ensembl:ENSG00000206635	1	1q21.3	RNA, U6 small nuclear 1062, pseudogene	pseudo	RNU6-1062P	RNA, U6 small nuclear 1062, pseudogene	O	-	20201124	-
9606	106480635	RNU6-1074P	-	-	HGNC:HGNC:48037|Ensembl:ENSG00000206722	4	4q31.1	RNA, U6 small nuclear 1074, pseudogene	pseudo	RNU6-1074P	RNA, U6 small nuclear 1074, pseudogene	O	-	20201124	-
9606	106480636	RNU6-1081P	-	-	HGNC:HGNC:48044|Ensembl:ENSG00000207267	2	2p25.1	RNA, U6 small nuclear 1081, pseudogene	pseudo	RNU6-1081P	RNA, U6 small nuclear 1081, pseudogene	O	-	20201124	-
9606	106480637	RNU6-1091P	-	-	HGNC:HGNC:48054|Ensembl:ENSG00000200815	7	7p12.2	RNA, U6 small nuclear 1091, pseudogene	pseudo	RNU6-1091P	RNA, U6 small nuclear 1091, pseudogene	O	-	20201124	-
9606	106480638	RNU6-1110P	-	-	HGNC:HGNC:48073|Ensembl:ENSG00000252271	16	16q21	RNA, U6 small nuclear 1110, pseudogene	pseudo	RNU6-1110P	RNA, U6 small nuclear 1110, pseudogene	O	-	20201124	-
9606	106480639	RNU6-1115P	-	-	HGNC:HGNC:48078|Ensembl:ENSG00000199360	6	6q21	RNA, U6 small nuclear 1115, pseudogene	pseudo	RNU6-1115P	RNA, U6 small nuclear 1115, pseudogene	O	-	20201124	-
9606	106480640	RNU6-1127P	-	-	HGNC:HGNC:48090|Ensembl:ENSG00000207310	3	3q13.33	RNA, U6 small nuclear 1127, pseudogene	pseudo	RNU6-1127P	RNA, U6 small nuclear 1127, pseudogene	O	-	20201124	-
9606	106480641	RNU6-1138P	-	-	HGNC:HGNC:48101|Ensembl:ENSG00000202229	14	14q11.2	RNA, U6 small nuclear 1138, pseudogene	pseudo	RNU6-1138P	RNA, U6 small nuclear 1138, pseudogene	O	-	20201124	-
9606	106480642	RNU6-1148P	-	-	HGNC:HGNC:48111|Ensembl:ENSG00000222924	5	5q31.2	RNA, U6 small nuclear 1148, pseudogene	pseudo	RNU6-1148P	RNA, U6 small nuclear 1148, pseudogene	O	-	20201124	-
9606	106480643	RNU6-1153P	-	-	HGNC:HGNC:48116	16	16q12.2	RNA, U6 small nuclear 1153, pseudogene	pseudo	RNU6-1153P	RNA, U6 small nuclear 1153, pseudogene	O	-	20201124	-
9606	106480644	RNU6-1164P	-	-	HGNC:HGNC:48127|Ensembl:ENSG00000201298	5	5q31.1	RNA, U6 small nuclear 1164, pseudogene	pseudo	RNU6-1164P	RNA, U6 small nuclear 1164, pseudogene	O	-	20201124	-
9606	106480645	RNU6-1177P	-	-	HGNC:HGNC:48140|Ensembl:ENSG00000212360	1	1p31.3	RNA, U6 small nuclear 1177, pseudogene	pseudo	RNU6-1177P	RNA, U6 small nuclear 1177, pseudogene	O	-	20201124	-
9606	106480646	RNU6-1189P	-	-	HGNC:HGNC:48152|Ensembl:ENSG00000206685	X	Xp11.3	RNA, U6 small nuclear 1189, pseudogene	pseudo	RNU6-1189P	RNA, U6 small nuclear 1189, pseudogene	O	-	20201124	-
9606	106480647	RNU6-1195P	-	-	HGNC:HGNC:48158|Ensembl:ENSG00000207198	4	4p14	RNA, U6 small nuclear 1195, pseudogene	pseudo	RNU6-1195P	RNA, U6 small nuclear 1195, pseudogene	O	-	20201124	-
9606	106480648	RNU6-1207P	-	-	HGNC:HGNC:48170|Ensembl:ENSG00000207071	10	10q11.21	RNA, U6 small nuclear 1207, pseudogene	pseudo	RNU6-1207P	RNA, U6 small nuclear 1207, pseudogene	O	-	20201124	-
9606	106480649	RNU6-1219P	-	-	HGNC:HGNC:48182|Ensembl:ENSG00000251952	22	22q12.1	RNA, U6 small nuclear 1219, pseudogene	pseudo	RNU6-1219P	RNA, U6 small nuclear 1219, pseudogene	O	-	20201124	-
9606	106480650	RNU6-1225P	-	-	HGNC:HGNC:48188|Ensembl:ENSG00000252145	X	Xq12	RNA, U6 small nuclear 1225, pseudogene	pseudo	RNU6-1225P	RNA, U6 small nuclear 1225, pseudogene	O	-	20201124	-
9606	106480651	RNU6-1237P	-	-	HGNC:HGNC:48200|Ensembl:ENSG00000207508	1	1p34.2	RNA, U6 small nuclear 1237, pseudogene	pseudo	RNU6-1237P	RNA, U6 small nuclear 1237, pseudogene	O	-	20201124	-
9606	106480652	RNU6-1249P	-	-	HGNC:HGNC:48212|Ensembl:ENSG00000200107	17	17q22	RNA, U6 small nuclear 1249, pseudogene	pseudo	RNU6-1249P	RNA, U6 small nuclear 1249, pseudogene	O	-	20201124	-
9606	106480653	RNU6-1263P	-	-	HGNC:HGNC:48226|Ensembl:ENSG00000207331	3	3q12.1	RNA, U6 small nuclear 1263, pseudogene	pseudo	RNU6-1263P	RNA, U6 small nuclear 1263, pseudogene	O	-	20201124	-
9606	106480654	RNU6-1268P	-	-	HGNC:HGNC:48231|Ensembl:ENSG00000212516	14	14q11.2	RNA, U6 small nuclear 1268, pseudogene	pseudo	RNU6-1268P	RNA, U6 small nuclear 1268, pseudogene	O	-	20201124	-
9606	106480655	RNU6-1279P	-	-	HGNC:HGNC:48242|Ensembl:ENSG00000206644	3	3q29	RNA, U6 small nuclear 1279, pseudogene	pseudo	RNU6-1279P	RNA, U6 small nuclear 1279, pseudogene	O	-	20201124	-
9606	106480656	RNU6-1292P	-	-	HGNC:HGNC:48255|Ensembl:ENSG00000206583	11	11q14.1	RNA, U6 small nuclear 1292, pseudogene	pseudo	RNU6-1292P	RNA, U6 small nuclear 1292, pseudogene	O	-	20201124	-
9606	106480657	RNU6-1297P	-	-	HGNC:HGNC:48260|Ensembl:ENSG00000207144	1	1q22	RNA, U6 small nuclear 1297, pseudogene	pseudo	RNU6-1297P	RNA, U6 small nuclear 1297, pseudogene	O	-	20201124	-
9606	106480658	RNU6-1310P	-	-	HGNC:HGNC:48273|Ensembl:ENSG00000206880	1	1q24.2	RNA, U6 small nuclear 1310, pseudogene	pseudo	RNU6-1310P	RNA, U6 small nuclear 1310, pseudogene	O	-	20201124	-
9606	106480659	RNU6-1320P	-	-	HGNC:HGNC:48283|Ensembl:ENSG00000212140	2	2q11.1	RNA, U6 small nuclear 1320, pseudogene	pseudo	RNU6-1320P	RNA, U6 small nuclear 1320, pseudogene	O	-	20201124	-
9606	106480660	RNU6-1332P	-	-	HGNC:HGNC:48295|Ensembl:ENSG00000252475	15	15q21.1	RNA, U6 small nuclear 1332, pseudogene	pseudo	RNU6-1332P	RNA, U6 small nuclear 1332, pseudogene	O	-	20201124	-
9606	106480661	RNU6-1336P	-	-	HGNC:HGNC:48299|Ensembl:ENSG00000206613	4	4q32.3	RNA, U6 small nuclear 1336, pseudogene	pseudo	RNU6-1336P	RNA, U6 small nuclear 1336, pseudogene	O	-	20201124	-
9606	106480662	RNU1-30P	-	-	HGNC:HGNC:48372|Ensembl:ENSG00000272020	3	3q21.3	RNA, U1 small nuclear 30, pseudogene	pseudo	RNU1-30P	RNA, U1 small nuclear 30, pseudogene	O	-	20201124	-
9606	106480663	RNU1-46P	-	-	HGNC:HGNC:48388|Ensembl:ENSG00000207154	18	18q21.2	RNA, U1 small nuclear 46, pseudogene	pseudo	RNU1-46P	RNA, U1 small nuclear 46, pseudogene	O	-	20201124	-
9606	106480664	RNU1-63P	-	-	HGNC:HGNC:48405|Ensembl:ENSG00000206629	4	4q13.2	RNA, U1 small nuclear 63, pseudogene	pseudo	RNU1-63P	RNA, U1 small nuclear 63, pseudogene	O	-	20201124	-
9606	106480665	RNU1-78P	-	-	HGNC:HGNC:48420|Ensembl:ENSG00000212550	15	15q21.1	RNA, U1 small nuclear 78, pseudogene	pseudo	RNU1-78P	RNA, U1 small nuclear 78, pseudogene	O	-	20201124	-
9606	106480666	RNU1-86P	-	-	HGNC:HGNC:48428|Ensembl:ENSG00000251917	Y	Yq11.23	RNA, U1 small nuclear 86, pseudogene	pseudo	RNU1-86P	RNA, U1 small nuclear 86, pseudogene	O	-	20201124	-
9606	106480667	RNU1-101P	-	-	HGNC:HGNC:48443|Ensembl:ENSG00000212473	8	8q13.3	RNA, U1 small nuclear 101, pseudogene	pseudo	RNU1-101P	RNA, U1 small nuclear 101, pseudogene	O	-	20201124	-
9606	106480668	RNU1-119P	-	-	HGNC:HGNC:48461|Ensembl:ENSG00000212424	15	15q21.1	RNA, U1 small nuclear 119, pseudogene	pseudo	RNU1-119P	RNA, U1 small nuclear 119, pseudogene	O	-	20201124	-
9606	106480669	RNU1-140P	-	-	HGNC:HGNC:48482|Ensembl:ENSG00000201910	5	5q21.2	RNA, U1 small nuclear 140, pseudogene	pseudo	RNU1-140P	RNA, U1 small nuclear 140, pseudogene	O	-	20201124	-
9606	106480670	RNU2-28P	-	-	HGNC:HGNC:48521|Ensembl:ENSG00000222389	3	3p12.2	RNA, U2 small nuclear 28, pseudogene	pseudo	RNU2-28P	RNA, U2 small nuclear 28, pseudogene	O	-	20201124	-
9606	106480671	RNU2-40P	-	-	HGNC:HGNC:48533|Ensembl:ENSG00000222765	4	4q13.2	RNA, U2 small nuclear 40, pseudogene	pseudo	RNU2-40P	RNA, U2 small nuclear 40, pseudogene	O	-	20201124	-
9606	106480672	RNU2-47P	-	-	HGNC:HGNC:48540|Ensembl:ENSG00000222581	9	9p23	RNA, U2 small nuclear 47, pseudogene	pseudo	RNU2-47P	RNA, U2 small nuclear 47, pseudogene	O	-	20201124	-
9606	106480673	RNU2-61P	-	-	HGNC:HGNC:48554|Ensembl:ENSG00000223001	6	6q15	RNA, U2 small nuclear 61, pseudogene	pseudo	RNU2-61P	RNA, U2 small nuclear 61, pseudogene	O	-	20201124	-
9606	106480674	ENPP7P5	-	-	HGNC:HGNC:48688	12	12p13.31	ectonucleotide pyrophosphatase/phosphodiesterase 7 pseudogene 5	pseudo	ENPP7P5	ectonucleotide pyrophosphatase/phosphodiesterase 7 pseudogene 5	O	-	20201124	-
9606	106480675	HNRNPA1P76	-	-	HGNC:HGNC:48806	11	11p15.4	heterogeneous nuclear ribonucleoprotein A1 pseudogene 76	pseudo	HNRNPA1P76	heterogeneous nuclear ribonucleoprotein A1 pseudogene 76	O	-	20201124	-
9606	106480676	KRT8P51	-	-	HGNC:HGNC:48883	7	7q33	keratin 8 pseudogene 51	pseudo	KRT8P51	keratin 8 pseudogene 51	O	-	20201124	-
9606	106480677	SQSTM1P1	-	-	HGNC:HGNC:49099|Ensembl:ENSG00000271465	13	13q21.31	sequestosome 1 pseudogene 1	pseudo	SQSTM1P1	sequestosome 1 pseudogene 1	O	-	20201124	-
9606	106480678	KLF2P2	-	-	HGNC:HGNC:49281|Ensembl:ENSG00000230646	2	2q21.1	Kruppel like factor 2 pseudogene 2	pseudo	KLF2P2	Kruppel like factor 2 pseudogene 2	O	-	20201124	-
9606	106480679	SUMO2P16	-	-	HGNC:HGNC:49354|Ensembl:ENSG00000253579	8	8p12	SUMO2 pseudogene 16	pseudo	SUMO2P16	SUMO2 pseudogene 16	O	-	20201124	-
9606	106480680	SNRPGP18	-	-	HGNC:HGNC:49374|Ensembl:ENSG00000257979	12	12q24.21	small nuclear ribonucleoprotein polypeptide G pseudogene 18	pseudo	SNRPGP18	small nuclear ribonucleoprotein polypeptide G pseudogene 18	O	-	20201124	-
9606	106480681	DYNLL1P5	-	-	HGNC:HGNC:49656	3	3q25.2	dynein light chain LC8-type 1 pseudogene 5	pseudo	DYNLL1P5	dynein light chain LC8-type 1 pseudogene 5	O	-	20201124	-
9606	106480682	GTF3AP2	-	-	HGNC:HGNC:49745|Ensembl:ENSG00000258966	14	14q24.2	general transcription factor IIIA pseudogene 2	pseudo	GTF3AP2	general transcription factor IIIA pseudogene 2	O	-	20201124	-
9606	106480683	AARS1P1	-	AARSP1	HGNC:HGNC:49894|Ensembl:ENSG00000249038	4	4q28.3	alanyl-tRNA synthetase 1 pseudogene 1	pseudo	AARS1P1	alanyl-tRNA synthetase 1 pseudogene 1	O	alanyl-tRNA synthetase pseudogene 1	20201124	-
9606	106480684	MTCO1P4	-	-	HGNC:HGNC:50350|Ensembl:ENSG00000253556	8	8q22.3	MT-CO1 pseudogene 4	pseudo	MTCO1P4	MT-CO1 pseudogene 4	O	mitochondrially encoded cytochrome c oxidase I pseudogene 4	20201124	-
9606	106480685	LLPHP1	-	-	HGNC:HGNC:50491|Ensembl:ENSG00000270793	20	20p11.23	LLPH pseudogene 1	pseudo	LLPHP1	LLPH pseudogene 1	O	LLP homolog, long-term synaptic facilitation (Aplysia) pseudogene 1|LLP homolog, long-term synaptic facilitation pseudogene 1	20201124	-
9606	106480686	RNY3P16	-	-	HGNC:HGNC:50891|Ensembl:ENSG00000252147	X	Xq24	RNY3 pseudogene 16	pseudo	RNY3P16	RNY3 pseudogene 16	O	RNA, Ro-associated Y3 pseudogene 16	20201124	-
9606	106480687	RBISP2	-	C8orf59P2	HGNC:HGNC:51357	5	5p13.2	RBIS pseudogene 2	pseudo	RBISP2	RBIS pseudogene 2	O	-	20201124	-
9606	106480688	BRWD1P3	-	-	HGNC:HGNC:51530|Ensembl:ENSG00000232841	7	7p21.1	bromodomain and WD repeat domain containing 1 pseudogene 3	pseudo	BRWD1P3	bromodomain and WD repeat domain containing 1 pseudogene 3	O	-	20201124	-
9606	106480689	SAP18P1	-	-	HGNC:HGNC:51567|Ensembl:ENSG00000249777	5	5q13.3	SAP18 pseudogene 1	pseudo	SAP18P1	SAP18 pseudogene 1	O	-	20201124	-
9606	106480690	RPL23AP90	-	-	HGNC:HGNC:51624|Ensembl:ENSG00000271415	1	1p21.2	ribosomal protein L23a pseudogene 90	pseudo	RPL23AP90	ribosomal protein L23a pseudogene 90	O	-	20201124	-
9606	106480691	DNAJC19P4	-	-	HGNC:HGNC:45067|Ensembl:ENSG00000225310	3	3p26.2	DnaJ heat shock protein family (Hsp40) member C19 pseudogene 4	pseudo	DNAJC19P4	DnaJ heat shock protein family (Hsp40) member C19 pseudogene 4	O	DnaJ (Hsp40) homolog, subfamily C, member 19 pseudogene 4	20201124	-
9606	106480692	RN7SKP186	-	RN7SKP138	HGNC:HGNC:45910|Ensembl:ENSG00000202241	6	6p21.33	RN7SK pseudogene 186	pseudo	RN7SKP186	RN7SK pseudogene 186	O	RNA, 7SK small nuclear pseudogene 138|RNA, 7SK small nuclear pseudogene 186	20201124	-
9606	106480693	RN7SL199P	-	-	HGNC:HGNC:46215|Ensembl:ENSG00000265315	17	17q21.31	RNA, 7SL, cytoplasmic 199, pseudogene	pseudo	RN7SL199P	RNA, 7SL, cytoplasmic 199, pseudogene	O	-	20201124	-
9606	106480694	RN7SL369P	-	-	HGNC:HGNC:46385|Ensembl:ENSG00000241542	14	14q24.1	RNA, 7SL, cytoplasmic 369, pseudogene	pseudo	RN7SL369P	RNA, 7SL, cytoplasmic 369, pseudogene	O	-	20201124	-
9606	106480695	RN7SL738P	-	-	HGNC:HGNC:46754|Ensembl:ENSG00000243339	3	3q29	RNA, 7SL, cytoplasmic 738, pseudogene	pseudo	RN7SL738P	RNA, 7SL, cytoplasmic 738, pseudogene	O	-	20201124	-
9606	106480696	RNU4ATAC17P	-	-	HGNC:HGNC:46903|Ensembl:ENSG00000253081	3	3p25.3	RNA, U4atac small nuclear 17, pseudogene	pseudo	RNU4ATAC17P	RNA, U4atac small nuclear 17, pseudogene	O	-	20201124	-
9606	106480697	RNU6-253P	-	-	HGNC:HGNC:47216|Ensembl:ENSG00000207461	6	6q22.1	RNA, U6 small nuclear 253, pseudogene	pseudo	RNU6-253P	RNA, U6 small nuclear 253, pseudogene	O	-	20201124	-
9606	106480698	RNU6-394P	-	-	HGNC:HGNC:47357|Ensembl:ENSG00000222667	X	Xq12	RNA, U6 small nuclear 394, pseudogene	pseudo	RNU6-394P	RNA, U6 small nuclear 394, pseudogene	O	-	20201124	-
9606	106480699	RNU6-841P	-	-	HGNC:HGNC:47804|Ensembl:ENSG00000206599	19	19q13.33	RNA, U6 small nuclear 841, pseudogene	pseudo	RNU6-841P	RNA, U6 small nuclear 841, pseudogene	O	-	20201124	-
9606	106480700	RNU6-1096P	-	-	HGNC:HGNC:48059|Ensembl:ENSG00000252898	4	4q34.1	RNA, U6 small nuclear 1096, pseudogene	pseudo	RNU6-1096P	RNA, U6 small nuclear 1096, pseudogene	O	-	20201124	-
9606	106480701	RNU6-1235P	-	-	HGNC:HGNC:48198|Ensembl:ENSG00000207289	15	15q11.2	RNA, U6 small nuclear 1235, pseudogene	pseudo	RNU6-1235P	RNA, U6 small nuclear 1235, pseudogene	O	-	20201124	-
9606	106480702	RNU2-72P	-	-	HGNC:HGNC:48565|Ensembl:ENSG00000223107	10	10q21.2	RNA, U2 small nuclear 72, pseudogene	pseudo	RNU2-72P	RNA, U2 small nuclear 72, pseudogene	O	-	20201124	-
9606	106480703	RNU6-40P	-	RNU6-40	HGNC:HGNC:34248|Ensembl:ENSG00000206981	1	1p35.2	RNA, U6 small nuclear 40, pseudogene	pseudo	RNU6-40P	RNA, U6 small nuclear 40, pseudogene	O	-	20201124	-
9606	106480704	RNU6-25P	-	RNU6-25	HGNC:HGNC:34251|Ensembl:ENSG00000206600	3	3q29	RNA, U6 small nuclear 25, pseudogene	pseudo	RNU6-25P	RNA, U6 small nuclear 25, pseudogene	O	-	20201124	-
9606	106480705	RNU6-17P	-	RNU6-17	HGNC:HGNC:34261|Ensembl:ENSG00000206972	15	15q13.2	RNA, U6 small nuclear 17, pseudogene	pseudo	RNU6-17P	RNA, U6 small nuclear 17, pseudogene	O	-	20201124	-
9606	106480706	RNU6-20P	-	RNU6-20	HGNC:HGNC:34264|Ensembl:ENSG00000206833	16	16q21	RNA, U6 small nuclear 20, pseudogene	pseudo	RNU6-20P	RNA, U6 small nuclear 20, pseudogene	O	-	20201124	-
9606	106480707	RNU6-24P	-	RNU6-24	HGNC:HGNC:34268|Ensembl:ENSG00000207169	17	17q25.1	RNA, U6 small nuclear 24, pseudogene	pseudo	RNU6-24P	RNA, U6 small nuclear 24, pseudogene	O	-	20201124	-
9606	106480708	RNU6-32P	-	RNU6-32	HGNC:HGNC:34276|Ensembl:ENSG00000206675	4	4p14	RNA, U6 small nuclear 32, pseudogene	pseudo	RNU6-32P	RNA, U6 small nuclear 32, pseudogene	O	-	20201124	-
9606	106480709	RNU6-38P	-	RNU6-38	HGNC:HGNC:34282|Ensembl:ENSG00000206812	13	13q22.2	RNA, U6 small nuclear 38, pseudogene	pseudo	RNU6-38P	RNA, U6 small nuclear 38, pseudogene	O	-	20201124	-
9606	106480710	RNU6-47P	-	RNU6-47	HGNC:HGNC:34291|Ensembl:ENSG00000206593	5	5q21.3	RNA, U6 small nuclear 47, pseudogene	pseudo	RNU6-47P	RNA, U6 small nuclear 47, pseudogene	O	-	20201124	-
9606	106480711	ZNF736P5Y	-	-	HGNC:HGNC:38597	Y	Yq11.23	zinc finger protein 736 pseudogene 5, Y-linked	pseudo	ZNF736P5Y	zinc finger protein 736 pseudogene 5, Y-linked	O	-	20201124	-
9606	106480712	FABP5P13	-	FABP5L13	HGNC:HGNC:38717|Ensembl:ENSG00000234958	X|Y	X;Y	fatty acid binding protein 5 pseudogene 13	pseudo	FABP5P13	fatty acid binding protein 5 pseudogene 13	O	fatty acid binding protein 5-like 13 (pseudogene)	20201124	-
9606	106480713	USP9YP15	-	-	HGNC:HGNC:38751|Ensembl:ENSG00000233120	Y	Yq11.222	USP9Y pseudogene 15	pseudo	USP9YP15	USP9Y pseudogene 15	O	ubiquitin specific peptidase 9, Y-linked pseudogene 15	20201124	-
9606	106480714	USP9YP17	-	-	HGNC:HGNC:38753|Ensembl:ENSG00000229553	Y	Yq11.223	USP9Y pseudogene 17	pseudo	USP9YP17	USP9Y pseudogene 17	O	ubiquitin specific peptidase 9, Y-linked pseudogene 17	20201124	-
9606	106480715	USP9YP25	-	-	HGNC:HGNC:38761|Ensembl:ENSG00000224866	Y	Yq11.223	USP9Y pseudogene 25	pseudo	USP9YP25	USP9Y pseudogene 25	O	ubiquitin specific peptidase 9, Y-linked pseudogene 25	20201124	-
9606	106480716	USP9YP27	-	-	HGNC:HGNC:38763|Ensembl:ENSG00000235521	Y	Yq11.222	USP9Y pseudogene 27	pseudo	USP9YP27	USP9Y pseudogene 27	O	ubiquitin specific peptidase 9, Y-linked pseudogene 27	20201124	-
9606	106480717	USP9YP20	-	-	HGNC:HGNC:38767|Ensembl:ENSG00000230854	Y	Yq11.23	USP9Y pseudogene 20	pseudo	USP9YP20	USP9Y pseudogene 20	O	ubiquitin specific peptidase 9, Y-linked pseudogene 20	20201124	-
9606	106480718	USP9YP32	-	-	HGNC:HGNC:38776|Ensembl:ENSG00000237616	Y	Yq11.222	USP9Y pseudogene 32	pseudo	USP9YP32	USP9Y pseudogene 32	O	ubiquitin specific peptidase 9, Y-linked pseudogene 32	20201124	-
9606	106480719	USP9YP35	-	-	HGNC:HGNC:38779|Ensembl:ENSG00000237467	Y	Yq11.23	USP9Y pseudogene 35	pseudo	USP9YP35	USP9Y pseudogene 35	O	ubiquitin specific peptidase 9, Y-linked pseudogene 35	20201124	-
9606	106480720	GPM6BP1	-	-	HGNC:HGNC:38782	Y	Yq11.222	glycoprotein M6B pseudogene 1	pseudo	GPM6BP1	glycoprotein M6B pseudogene 1	O	-	20201124	-
9606	106480721	PRYP6	-	-	HGNC:HGNC:38786	Y	Yq11.222	PTPN13 like Y-linked pseudogene 6	pseudo	PRYP6	PTPN13 like Y-linked pseudogene 6	O	-	20201124	-
9606	106480722	HSFY6P	-	-	HGNC:HGNC:38790	Y	Yq11.223	heat shock transcription factor Y-linked 6, pseudogene	pseudo	HSFY6P	heat shock transcription factor Y-linked 6, pseudogene	O	-	20201124	-
9606	106480723	HSFY8P	-	-	HGNC:HGNC:38792|Ensembl:ENSG00000233156	Y	Yq11.23	heat shock transcription factor Y-linked 8, pseudogene	pseudo	HSFY8P	heat shock transcription factor Y-linked 8, pseudogene	O	-	20201124	-
9606	106480724	MLLT10P2	-	-	HGNC:HGNC:39141|Ensembl:ENSG00000249462	4	4q35.2	MLLT10 pseudogene 2	pseudo	MLLT10P2	MLLT10 pseudogene 2	O	myeloid/lymphoid or mixed-lineage leukemia (trithorax homolog, Drosophila); translocated to, 10 pseudogene 2|myeloid/lymphoid or mixed-lineage leukemia; translocated to, 10 pseudogene 2	20201124	-
9606	106480725	HMGN1P12	-	-	HGNC:HGNC:39356|Ensembl:ENSG00000247911	5	5q13.2	high mobility group nucleosome binding domain 1 pseudogene 12	pseudo	HMGN1P12	high mobility group nucleosome binding domain 1 pseudogene 12	O	-	20201124	-
9606	106480726	MTND6P8	-	-	HGNC:HGNC:39471|Ensembl:ENSG00000248136	2	2q21.1	MT-ND6 pseudogene 8	pseudo	MTND6P8	MT-ND6 pseudogene 8	O	MTND6 pseudogene 8|mitochondrially encoded NADH:ubiquinone oxidoreductase core subunit 6 pseudogene 8	20201124	-
9606	106480727	MTND6P11	-	-	HGNC:HGNC:39474|Ensembl:ENSG00000226839	2	2q22.2	MT-ND6 pseudogene 11	pseudo	MTND6P11	MT-ND6 pseudogene 11	O	MTND6 pseudogene 11|mitochondrially encoded NADH:ubiquinone oxidoreductase core subunit 6 pseudogene 11	20201124	-
9606	106480728	MTND6P17	-	-	HGNC:HGNC:39480|Ensembl:ENSG00000249770	4	4q32.1	MT-ND6 pseudogene 17	pseudo	MTND6P17	MT-ND6 pseudogene 17	O	MTND6 pseudogene 17|mitochondrially encoded NADH:ubiquinone oxidoreductase core subunit 6 pseudogene 17	20201124	-
9606	106480729	RPL7L1P10	-	-	HGNC:HGNC:39492|Ensembl:ENSG00000237322	2	2q36.3	ribosomal protein L7 like 1 pseudogene 10	pseudo	RPL7L1P10	ribosomal protein L7 like 1 pseudogene 10	O	-	20201124	-
9606	106480730	C4B-AS1	-	-	HGNC:HGNC:39752	6	6p21.33	C4B antisense RNA 1	ncRNA	C4B-AS1	C4B antisense RNA 1	O	C4B antisense RNA 1 (non-protein coding)	20190324	-
9606	106480731	C6orf47-AS1	-	-	HGNC:HGNC:39767	6	6p21.33	C6orf47 antisense RNA 1	ncRNA	C6orf47-AS1	C6orf47 antisense RNA 1	O	C6orf47 antisense RNA 1 (non-protein coding)	20190324	-
9606	106480732	PSMC1P5	-	-	HGNC:HGNC:39780|Ensembl:ENSG00000250273	5	5q21.3	proteasome 26S subunit, ATPase 1 pseudogene 5	pseudo	PSMC1P5	proteasome 26S subunit, ATPase 1 pseudogene 5	O	proteasome (prosome, macropain) 26S subunit, ATPase, 1 pseudogene 5	20201124	-
9606	106480733	CYP4F44P	-	-	HGNC:HGNC:39957|Ensembl:ENSG00000253748	8	8p11.1	cytochrome P450 family 4 subfamily F member 44, pseudogene	pseudo	CYP4F44P	cytochrome P450 family 4 subfamily F member 44, pseudogene	O	CYP4F-se12[6:8]|cytochrome P450, family 4, subfamily F, polypeptide 44, pseudogene	20201124	-
9606	106480734	CYP2C61P	-	-	HGNC:HGNC:39972|Ensembl:ENSG00000270648	10	10q21.3	cytochrome P450 family 2 subfamily C member 61, pseudogene	pseudo	CYP2C61P	cytochrome P450 family 2 subfamily C member 61, pseudogene	O	CYP2C-se2[1:2]|cytochrome P450, family 2, subfamily C, polypeptide 61, pseudogene	20201124	-
9606	106480735	XIAP-AS1	-	-	HGNC:HGNC:40078	X	Xq25	XIAP antisense RNA 1	ncRNA	XIAP-AS1	XIAP antisense RNA 1	O	XIAP antisense RNA 1 (non-protein coding)	20210118	-
9606	106480736	MCCC1-AS1	-	-	HGNC:HGNC:40366	3	3q27.1	MCCC1 antisense RNA 1	ncRNA	MCCC1-AS1	MCCC1 antisense RNA 1	O	MCCC1 antisense RNA 1 (non-protein coding)	20190324	-
9606	106480737	ITCH-AS1	-	-	HGNC:HGNC:40659	20	20q11.22	ITCH antisense RNA 1	ncRNA	ITCH-AS1	ITCH antisense RNA 1	O	ITCH antisense RNA 1 (non-protein coding)	20190324	-
9606	106480738	OSTN-AS1	-	-	HGNC:HGNC:41250|Ensembl:ENSG00000233308	3	3q28	OSTN antisense RNA 1	ncRNA	OSTN-AS1	OSTN antisense RNA 1	O	OSTN antisense RNA 1 (non-protein coding)	20201124	-
9606	106480739	RHOA-IT1	-	-	HGNC:HGNC:41308	3	3p21.31	RHOA intronic transcript 1	ncRNA	RHOA-IT1	RHOA intronic transcript 1	O	RHOA intronic transcript 1 (non-protein coding)	20190324	-
9606	106480740	GK-IT1	-	-	HGNC:HGNC:41339	X	Xp21.2	GK intronic transcript 1	ncRNA	GK-IT1	GK intronic transcript 1	O	GK intronic transcript 1 (non-protein coding)	20190324	-
9606	106480741	ZNF346-IT1	-	-	HGNC:HGNC:41423	5	5q35.2	ZNF346 intronic transcript 1	ncRNA	ZNF346-IT1	ZNF346 intronic transcript 1	O	ZNF346 intronic transcript 1 (non-protein coding)	20190324	-
9606	106480742	RABGAP1L-IT1	-	-	HGNC:HGNC:41471	1	1q25.1	RABGAP1L intronic transcript 1	ncRNA	RABGAP1L-IT1	RABGAP1L intronic transcript 1	O	RABGAP1L intronic transcript 1 (non-protein coding)	20190324	-
9606	106480743	BRWD1-IT1	-	-	HGNC:HGNC:41920	21	21q22.2	BRWD1 intronic transcript 1	ncRNA	BRWD1-IT1	BRWD1 intronic transcript 1	O	BRWD1 intronic transcript 1 (non-protein coding)	20190324	-
9606	106480744	MTND1P12	-	-	HGNC:HGNC:42061|Ensembl:ENSG00000225433	Y	Yq11.21	MT-ND1 pseudogene 12	pseudo	MTND1P12	MT-ND1 pseudogene 12	O	mitochondrially encoded NADH:ubiquinone oxidoreductase core subunit 1 pseudogene 12	20201124	-
9606	106480745	TUBBP11	-	-	HGNC:HGNC:42184|Ensembl:ENSG00000243195	3	3q13.11	tubulin beta class I pseudogene 11	pseudo	TUBBP11	tubulin beta class I pseudogene 11	O	-	20201124	-
9606	106480746	TUBB4BP3	-	-	HGNC:HGNC:42331	X	Xq24	TUBB4B pseudogene 3	pseudo	TUBB4BP3	TUBB4B pseudogene 3	O	tubulin beta 4B class IVb pseudogene 3	20201124	-
9606	106480747	TUBB4BP5	-	-	HGNC:HGNC:42335|Ensembl:ENSG00000224062	4	4q27	TUBB4B pseudogene 5	pseudo	TUBB4BP5	TUBB4B pseudogene 5	O	tubulin beta 4B class IVb pseudogene 5	20201124	-
9606	106480748	CYP2C60P	-	CYP2C8-de6b	HGNC:HGNC:42410|Ensembl:ENSG00000260863	10	10q23.33	cytochrome P450 family 2 subfamily C member 60, pseudogene	pseudo	CYP2C60P	cytochrome P450 family 2 subfamily C member 60, pseudogene	O	cytochrome P450, family 2, subfamily C, polypeptide 60, pseudogene	20201124	-
9606	106480749	CYP3A54P	-	-	HGNC:HGNC:42413|Ensembl:ENSG00000261809	7	7p22.1	cytochrome P450 family 3 subfamily A member 54, pseudogene	pseudo	CYP3A54P	cytochrome P450 family 3 subfamily A member 54, pseudogene	O	CYP3A-se1[2]|cytochrome P450, family 3, subfamily A, polypeptide 54, pseudogene	20201124	-
9606	106480750	RNU6-60P	-	RNU6-60	HGNC:HGNC:42550|Ensembl:ENSG00000201662	13	13q14.2	RNA, U6 small nuclear 60, pseudogene	pseudo	RNU6-60P	RNA, U6 small nuclear 60, pseudogene	O	-	20201124	-
9606	106480751	RNU6-65P	-	RNU6-65	HGNC:HGNC:42555|Ensembl:ENSG00000252141	13	13q14.3	RNA, U6 small nuclear 65, pseudogene	pseudo	RNU6-65P	RNA, U6 small nuclear 65, pseudogene	O	-	20201124	-
9606	106480752	RNU6-74P	-	RNU6-74	HGNC:HGNC:42564|Ensembl:ENSG00000206962	13	13q14.11	RNA, U6 small nuclear 74, pseudogene	pseudo	RNU6-74P	RNA, U6 small nuclear 74, pseudogene	O	-	20201124	-
9606	106480753	RNU4ATAC3P	-	-	HGNC:HGNC:42575|Ensembl:ENSG00000252508	13	13q31.3	RNA, U4atac small nuclear 3, pseudogene	pseudo	RNU4ATAC3P	RNA, U4atac small nuclear 3, pseudogene	O	-	20201124	-
9606	106480754	RNA5SP57	-	RN5S57|RN5S58|RNA5SP58	HGNC:HGNC:42834|Ensembl:ENSG00000238765	1	1q21.2	RNA, 5S ribosomal pseudogene 57	pseudo	RNA5SP57	RNA, 5S ribosomal pseudogene 57	O	RNA, 5S ribosomal 57|RNA, 5S ribosomal 58|RNA, 5S ribosomal pseudogene 58	20201124	-
9606	106480755	RNA5SP100	-	RN5S100	HGNC:HGNC:42898|Ensembl:ENSG00000222835	2	2p11.2	RNA, 5S ribosomal pseudogene 100	pseudo	RNA5SP100	RNA, 5S ribosomal pseudogene 100	O	RNA, 5S ribosomal 100	20201124	-
9606	106480756	RNA5SP134	-	RN5S134	HGNC:HGNC:43034|Ensembl:ENSG00000252301	3	3p14.2	RNA, 5S ribosomal pseudogene 134	pseudo	RNA5SP134	RNA, 5S ribosomal pseudogene 134	O	RNA, 5S ribosomal 134	20201124	-
9606	106480757	RNA5SP161	-	RN5S161	HGNC:HGNC:43061	4	4q12	RNA, 5S ribosomal pseudogene 161	pseudo	RNA5SP161	RNA, 5S ribosomal pseudogene 161	O	RNA, 5S ribosomal 161	20201124	-
9606	106480758	RNA5SP175	-	RN5S175	HGNC:HGNC:43075|Ensembl:ENSG00000201145	4	4q35.2	RNA, 5S ribosomal pseudogene 175	pseudo	RNA5SP175	RNA, 5S ribosomal pseudogene 175	O	RNA, 5S ribosomal 175	20201124	-
9606	106480759	RNA5SP221	-	RN5S221	HGNC:HGNC:43121|Ensembl:ENSG00000223203	6	6q24.2	RNA, 5S ribosomal pseudogene 221	pseudo	RNA5SP221	RNA, 5S ribosomal pseudogene 221	O	RNA, 5S ribosomal 221	20201124	-
9606	106480760	RNA5SP253	-	RN5S253	HGNC:HGNC:43153|Ensembl:ENSG00000252029	8	8p23.1	RNA, 5S ribosomal pseudogene 253	pseudo	RNA5SP253	RNA, 5S ribosomal pseudogene 253	O	RNA, 5S ribosomal 253	20201124	-
9606	106480761	RNA5SP298	-	RN5S298	HGNC:HGNC:43198|Ensembl:ENSG00000201861	10	10p15.3	RNA, 5S ribosomal pseudogene 298	pseudo	RNA5SP298	RNA, 5S ribosomal pseudogene 298	O	RNA, 5S ribosomal 298	20201124	-
9606	106480762	RNA5SP310	-	RN5S310|RN5S316|RNA5SP316	HGNC:HGNC:43210|Ensembl:ENSG00000239152	10	10q11.22	RNA, 5S ribosomal pseudogene 310	pseudo	RNA5SP310	RNA, 5S ribosomal pseudogene 310	O	RNA, 5S ribosomal 310|RNA, 5S ribosomal 316|RNA, 5S ribosomal pseudogene 316	20201124	-
9606	106480763	RNA5SP333	-	RN5S333	HGNC:HGNC:43233|Ensembl:ENSG00000200336	11	11p15.1	RNA, 5S ribosomal pseudogene 333	pseudo	RNA5SP333	RNA, 5S ribosomal pseudogene 333	O	RNA, 5S ribosomal 333	20201124	-
9606	106480764	RNA5SP351	-	RN5S351	HGNC:HGNC:43251|Ensembl:ENSG00000238965	11	11q23.1	RNA, 5S ribosomal pseudogene 351	pseudo	RNA5SP351	RNA, 5S ribosomal pseudogene 351	O	RNA, 5S ribosomal 351	20201124	-
9606	106480765	RNA5SP370	-	RN5S370	HGNC:HGNC:43270	12	12q23.3	RNA, 5S ribosomal pseudogene 370	pseudo	RNA5SP370	RNA, 5S ribosomal pseudogene 370	O	RNA, 5S ribosomal 370	20201124	-
9606	106480766	RNA5SP389	-	RN5S389	HGNC:HGNC:43289	14	14q32.33	RNA, 5S ribosomal pseudogene 389	pseudo	RNA5SP389	RNA, 5S ribosomal pseudogene 389	O	RNA, 5S ribosomal 389	20201124	-
9606	106480767	RNA5SP429	-	RN5S429	HGNC:HGNC:43329|Ensembl:ENSG00000200558	16	16q22.1	RNA, 5S ribosomal pseudogene 429	pseudo	RNA5SP429	RNA, 5S ribosomal pseudogene 429	O	RNA, 5S ribosomal 429	20201124	-
9606	106480768	RNA5SP442	-	RN5S442	HGNC:HGNC:43342|Ensembl:ENSG00000201920	17	17q21.2	RNA, 5S ribosomal pseudogene 442	pseudo	RNA5SP442	RNA, 5S ribosomal pseudogene 442	O	RNA, 5S ribosomal 442	20201124	-
9606	106480769	RNA5SP468	-	RN5S468	HGNC:HGNC:43368|Ensembl:ENSG00000252591	19	19p13.11	RNA, 5S ribosomal pseudogene 468	pseudo	RNA5SP468	RNA, 5S ribosomal pseudogene 468	O	RNA, 5S ribosomal 468	20201124	-
9606	106480770	RNA5SP498	-	RN5S498	HGNC:HGNC:43398|Ensembl:ENSG00000223274	X|Y	X;Y	RNA, 5S ribosomal pseudogene 498	pseudo	RNA5SP498	RNA, 5S ribosomal pseudogene 498	O	RNA, 5S ribosomal 498	20201124	-
9606	106480771	RNA5SP520	-	RN5S520	HGNC:HGNC:43420|Ensembl:ENSG00000252315	Y	Yq11.222	RNA, 5S ribosomal pseudogene 520	pseudo	RNA5SP520	RNA, 5S ribosomal pseudogene 520	O	RNA, 5S ribosomal 520	20201124	-
9606	106480772	RNA5SP523	-	RN5S523	HGNC:HGNC:43423	Y	Yq11.222	RNA, 5S ribosomal pseudogene 523	pseudo	RNA5SP523	RNA, 5S ribosomal pseudogene 523	O	RNA, 5S ribosomal 523	20201124	-
9606	106480773	TBC1D3P7	-	-	HGNC:HGNC:43569|Ensembl:ENSG00000233014	17	17q21.2	TBC1 domain family member 3 pseudogene 7	pseudo	TBC1D3P7	TBC1 domain family member 3 pseudogene 7	O	-	20201124	-
9606	106480774	PRSS3P4	-	-	HGNC:HGNC:43789|Ensembl:ENSG00000204982	9	9p13.3	PRSS3 pseudogene 4	pseudo	PRSS3P4	PRSS3 pseudogene 4	O	protease, serine 3 pseudogene 4	20201124	-
9606	106480775	PTGES3P4	-	-	HGNC:HGNC:43825|Ensembl:ENSG00000236937	10	10q24.32	prostaglandin E synthase 3 pseudogene 4	pseudo	PTGES3P4	prostaglandin E synthase 3 pseudogene 4	O	prostaglandin E synthase 3 (cytosolic) pseudogene 4	20201124	-
9606	106480776	SLC25A18P1	-	-	HGNC:HGNC:43857|Ensembl:ENSG00000234309	10	10q26.11	solute carrier family 25 member 18 pseudogene 1	pseudo	SLC25A18P1	solute carrier family 25 member 18 pseudogene 1	O	solute carrier family 25 (glutamate carrier), member 18 pseudogene 1|solute carrier family 25 (mitochondrial carrier), member 18 pseudogene 1	20201124	-
9606	106480777	FAM96AP1	-	-	HGNC:HGNC:43861|Ensembl:ENSG00000234048	3	3p24.1	family with sequence similarity 96 member A pseudogene 1	pseudo	FAM96AP1	family with sequence similarity 96 member A pseudogene 1	O	-	20201124	-
9606	106480778	ARL5AP3	-	-	HGNC:HGNC:43935|Ensembl:ENSG00000228431	1	1p31.3	ARL5A pseudogene 3	pseudo	ARL5AP3	ARL5A pseudogene 3	O	ADP ribosylation factor like GTPase 5A pseudogene 3|ADP-ribosylation factor-like 5A pseudogene 3	20201124	-
9606	106480779	WBP1LP4	-	-	HGNC:HGNC:43951	5	5q35.3	WBP1L pseudogene 4	pseudo	WBP1LP4	WBP1L pseudogene 4	O	WW domain binding protein 1-like pseudogene 4	20201124	-
9606	106480780	WBP1LP5	-	-	HGNC:HGNC:43957|Ensembl:ENSG00000259454	15	15q26.3	WBP1L pseudogene 5	pseudo	WBP1LP5	WBP1L pseudogene 5	O	WW domain binding protein 1-like pseudogene 5	20201124	-
9606	106480781	TSEN15P2	-	-	HGNC:HGNC:43963	1	1p32.3	tRNA splicing endonuclease subunit 15 pseudogene 2	pseudo	TSEN15P2	tRNA splicing endonuclease subunit 15 pseudogene 2	O	TSEN15 tRNA splicing endonuclease subunit pseudogene 2|tRNA splicing endonuclease 15 homolog pseudogene 2	20201124	-
9606	106480782	POLHP1	-	-	HGNC:HGNC:43967	2	2q35	DNA polymerase eta pseudogene 1	pseudo	POLHP1	DNA polymerase eta pseudogene 1	O	polymerase (DNA directed), eta pseudogene 1|polymerase (DNA) eta pseudogene 1	20201124	-
9606	106480783	CIR1P3	-	-	HGNC:HGNC:44013|Ensembl:ENSG00000216708	11	11p13	CIR1 pseudogene 3	pseudo	CIR1P3	CIR1 pseudogene 3	O	corepressor interacting with RBPJ, 1 pseudogene 3	20201124	-
9606	106480784	TRMT112P5	-	-	HGNC:HGNC:44024|Ensembl:ENSG00000250161	3	3q23	tRNA methyltransferase subunit 11-2 pseudogene 5	pseudo	TRMT112P5	tRNA methyltransferase subunit 11-2 pseudogene 5	O	tRNA methyltransferase 11-2 homolog pseudogene 5	20201124	-
9606	106480785	NDUFS5P6	-	-	HGNC:HGNC:44044|Ensembl:ENSG00000255531	8	8q13.2	NADH:ubiquinone oxidoreductase subunit S5 pseudogene 6	pseudo	NDUFS5P6	NADH:ubiquinone oxidoreductase subunit S5 pseudogene 6	O	NADH dehydrogenase (ubiquinone) Fe-S protein 5, 15kDa (NADH-coenzyme Q reductase) pseudogene 6	20201124	-
9606	106480786	ATG4AP1	-	-	HGNC:HGNC:44081	X	Xq21.1	autophagy related 4A cysteine peptidase pseudogene 1	pseudo	ATG4AP1	autophagy related 4A cysteine peptidase pseudogene 1	O	ATG4A pseudogene 1	20201124	-
9606	106480787	VWA8P1	-	-	HGNC:HGNC:44271|Ensembl:ENSG00000250289	5	5q13.1	von Willebrand factor A domain containing 8 pseudogene 1	pseudo	VWA8P1	von Willebrand factor A domain containing 8 pseudogene 1	O	-	20201124	-
9606	106480788	CST9LP2	-	CTES7D	HGNC:HGNC:44337|Ensembl:ENSG00000204658	20	20p11.21	cystatin 9-like pseudogene 2	pseudo	CST9LP2	cystatin 9-like pseudogene 2	O	-	20201124	-
9606	106480789	ALG1L11P	-	-	HGNC:HGNC:44380|Ensembl:ENSG00000249889	8	8p23.1	ALG1 like 11, pseudogene	pseudo	ALG1L11P	ALG1 like 11, pseudogene	O	asparagine-linked glycosylation 1-like 11, pseudogene	20201124	-
9606	106480790	ROBO2P1	-	-	HGNC:HGNC:44386|Ensembl:ENSG00000229478	7	7p12.1	roundabout guidance receptor 2 pseudogene 1	pseudo	ROBO2P1	roundabout guidance receptor 2 pseudogene 1	O	ROBO2 pseudogene 1	20201124	-
9606	106480791	HMGN2P47	-	-	HGNC:HGNC:44422	15	15q22.33	high mobility group nucleosomal binding domain 2 pseudogene 47	pseudo	HMGN2P47	high mobility group nucleosomal binding domain 2 pseudogene 47	O	-	20201124	-
9606	106480792	CHCHD4P3	-	-	HGNC:HGNC:44491	9	9p13.2	coiled-coil-helix-coiled-coil-helix domain containing 4 pseudogene 3	pseudo	CHCHD4P3	coiled-coil-helix-coiled-coil-helix domain containing 4 pseudogene 3	O	-	20201124	-
9606	106480793	CRIP1P1	-	-	HGNC:HGNC:44516|Ensembl:ENSG00000233252	3	3p25.2	cysteine rich protein 1 pseudogene 1	pseudo	CRIP1P1	cysteine rich protein 1 pseudogene 1	O	cysteine-rich protein 1 (intestinal) pseudogene 1	20201124	-
9606	106480794	MRPL42P6	-	-	HGNC:HGNC:44533|Ensembl:ENSG00000242810	3	3q25.1	mitochondrial ribosomal protein L42 pseudogene 6	pseudo	MRPL42P6	mitochondrial ribosomal protein L42 pseudogene 6	O	-	20201124	-
9606	106480795	MTATP8P1	-	-	HGNC:HGNC:44571|Ensembl:ENSG00000240409	1	1p36.33	MT-ATP8 pseudogene 1	pseudo	MTATP8P1	MT-ATP8 pseudogene 1	O	mitochondrially encoded ATP synthase 8 pseudogene 1	20201124	-
9606	106480796	MTATP6P1	-	-	HGNC:HGNC:44575|Ensembl:ENSG00000248527	1	1p36.33	MT-ATP6 pseudogene 1	pseudo	MTATP6P1	MT-ATP6 pseudogene 1	O	ATP synthase 6|mitochondrially encoded ATP synthase 6 pseudogene 1	20201124	-
9606	106480797	MTATP6P4	-	-	HGNC:HGNC:44578|Ensembl:ENSG00000236590	2	2q21.1	MT-ATP6 pseudogene 4	pseudo	MTATP6P4	MT-ATP6 pseudogene 4	O	mitochondrially encoded ATP synthase 6 pseudogene 4	20201124	-
9606	106480798	MTATP6P7	-	-	HGNC:HGNC:44581|Ensembl:ENSG00000232990	2	2q21.1	MT-ATP6 pseudogene 7	pseudo	MTATP6P7	MT-ATP6 pseudogene 7	O	mitochondrially encoded ATP synthase 6 pseudogene 7	20201124	-
9606	106480799	FCF1P4	-	-	HGNC:HGNC:44616|Ensembl:ENSG00000226112	X	Xq23	FCF1 pseudogene 4	pseudo	FCF1P4	FCF1 pseudogene 4	O	FCF1 small subunit processome component homolog pseudogene 4	20201124	-
9606	106480800	UBL5P4	-	-	HGNC:HGNC:44642|Ensembl:ENSG00000260224	16	16p13.13	ubiquitin like 5 pseudogene 4	pseudo	UBL5P4	ubiquitin like 5 pseudogene 4	O	-	20201124	-
9606	106480801	SDCBP2P1	-	-	HGNC:HGNC:44685|Ensembl:ENSG00000223389	6	6q13	syndecan binding protein 2 pseudogene 1	pseudo	SDCBP2P1	syndecan binding protein 2 pseudogene 1	O	syndecan binding protein (syntenin) 2 pseudogene 1	20201124	-
9606	106480802	UBE2V2P4	-	-	HGNC:HGNC:44892|Ensembl:ENSG00000231849	1	1p34.3	ubiquitin conjugating enzyme E2 V2 pseudogene 4	pseudo	UBE2V2P4	ubiquitin conjugating enzyme E2 V2 pseudogene 4	O	ubiquitin conjugating enzyme E2 variant 2 pseudogene 4	20201124	-
9606	106480803	HSPA8P13	-	-	HGNC:HGNC:44928|Ensembl:ENSG00000253425	8	8q11.1	heat shock protein family A (Hsp70) member 8 pseudogene 13	pseudo	HSPA8P13	heat shock protein family A (Hsp70) member 8 pseudogene 13	O	heat shock 70kDa protein 8 pseudogene 13	20201124	-
9606	106480804	TPRKBP2	-	-	HGNC:HGNC:44944|Ensembl:ENSG00000260452	16	16p12.1	TP53RK binding protein pseudogene 2	pseudo	TPRKBP2	TP53RK binding protein pseudogene 2	O	-	20201124	-
9606	106480805	NIFKP9	-	MKI67IPP9	HGNC:HGNC:44957|Ensembl:ENSG00000237630	2	2q14.3	nucleolar protein interacting with the FHA domain of MKI67 pseudogene 9	pseudo	NIFKP9	nucleolar protein interacting with the FHA domain of MKI67 pseudogene 9	O	MKI67 (FHA domain) interacting nucleolar phosphoprotein pseudogene 9	20201124	-
9606	106480806	NDUFA3P4	-	-	HGNC:HGNC:45053|Ensembl:ENSG00000259262	15	15q26.1	NADH:ubiquinone oxidoreductase subunit A3 pseudogene 4	pseudo	NDUFA3P4	NADH:ubiquinone oxidoreductase subunit A3 pseudogene 4	O	NADH dehydrogenase (ubiquinone) 1 alpha subcomplex, 3 pseudogene 4	20201124	-
9606	106480807	KRT19P6	-	-	HGNC:HGNC:45076|Ensembl:ENSG00000249891	4	4q22.1	keratin 19 pseudogene 6	pseudo	KRT19P6	keratin 19 pseudogene 6	O	-	20201124	-
9606	106480808	MED28P6	-	-	HGNC:HGNC:45083|Ensembl:ENSG00000259183	15	15q25.3	mediator complex subunit 28 pseudogene 6	pseudo	MED28P6	mediator complex subunit 28 pseudogene 6	O	-	20201124	-
9606	106480809	CACYBPP3	-	-	HGNC:HGNC:45124|Ensembl:ENSG00000219188	6	6q25.3	calcyclin binding protein pseudogene 3	pseudo	CACYBPP3	calcyclin binding protein pseudogene 3	O	-	20201124	-
9606	106480810	RFPL4AP3	-	-	HGNC:HGNC:45139|Ensembl:ENSG00000251220	4	4p15.2	ret finger protein like 4A pseudogene 3	pseudo	RFPL4AP3	ret finger protein like 4A pseudogene 3	O	-	20201124	-
9606	106480811	PIGPP4	-	-	HGNC:HGNC:45156|Ensembl:ENSG00000265564	18	18p11.22	phosphatidylinositol glycan anchor biosynthesis class P pseudogene 4	pseudo	PIGPP4	phosphatidylinositol glycan anchor biosynthesis class P pseudogene 4	O	-	20201124	-
9606	106480812	PIGQP1	-	-	HGNC:HGNC:45157|Ensembl:ENSG00000227104	1	1p32.2	phosphatidylinositol glycan anchor biosynthesis class Q pseudogene 1	pseudo	PIGQP1	phosphatidylinositol glycan anchor biosynthesis class Q pseudogene 1	O	-	20201124	-
9606	106480813	RNU7-93P	-	-	HGNC:HGNC:45627|Ensembl:ENSG00000238540	14	14q13.3	RNA, U7 small nuclear 93 pseudogene	pseudo	RNU7-93P	RNA, U7 small nuclear 93 pseudogene	O	-	20201124	-
9606	106480814	RNU7-99P	-	-	HGNC:HGNC:45633|Ensembl:ENSG00000252080	16	16p13.3	RNA, U7 small nuclear 99 pseudogene	pseudo	RNU7-99P	RNA, U7 small nuclear 99 pseudogene	O	-	20201124	-
9606	106480815	RNU7-110P	-	-	HGNC:HGNC:45644|Ensembl:ENSG00000252700	3	3p22.3	RNA, U7 small nuclear 110 pseudogene	pseudo	RNU7-110P	RNA, U7 small nuclear 110 pseudogene	O	-	20201124	-
9606	106480816	RNU7-116P	-	-	HGNC:HGNC:45650|Ensembl:ENSG00000252749	14	14q23.2	RNA, U7 small nuclear 116 pseudogene	pseudo	RNU7-116P	RNA, U7 small nuclear 116 pseudogene	O	-	20201124	-
9606	106480817	RNU7-120P	-	-	HGNC:HGNC:45654|Ensembl:ENSG00000238302	12	12q21.33	RNA, U7 small nuclear 120 pseudogene	pseudo	RNU7-120P	RNA, U7 small nuclear 120 pseudogene	O	-	20201124	-
9606	106480818	RNU7-125P	-	RNU7-135P	HGNC:HGNC:45659|Ensembl:ENSG00000238964	16	16p13.12	RNA, U7 small nuclear 125 pseudogene	pseudo	RNU7-125P	RNA, U7 small nuclear 125 pseudogene	O	RNA, U7 small nuclear 135 pseudogene	20201124	-
9606	106480819	RNU7-128P	-	-	HGNC:HGNC:45662|Ensembl:ENSG00000253056	3	3p21.31	RNA, U7 small nuclear 128 pseudogene	pseudo	RNU7-128P	RNA, U7 small nuclear 128 pseudogene	O	-	20201124	-
9606	106480820	RNU7-134P	-	-	HGNC:HGNC:45668|Ensembl:ENSG00000238447	17	17q22	RNA, U7 small nuclear 134 pseudogene	pseudo	RNU7-134P	RNA, U7 small nuclear 134 pseudogene	O	-	20201124	-
9606	106480821	RNU7-137P	-	-	HGNC:HGNC:45671|Ensembl:ENSG00000252597	20	20p11.23	RNA, U7 small nuclear 137 pseudogene	pseudo	RNU7-137P	RNA, U7 small nuclear 137 pseudogene	O	-	20201124	-
9606	106480822	RNU7-141P	-	-	HGNC:HGNC:45675|Ensembl:ENSG00000238777	20	20q13.33	RNA, U7 small nuclear 141 pseudogene	pseudo	RNU7-141P	RNA, U7 small nuclear 141 pseudogene	O	-	20201124	-
9606	106480823	RNU7-148P	-	-	HGNC:HGNC:45682|Ensembl:ENSG00000238357	2	2q24.3	RNA, U7 small nuclear 148 pseudogene	pseudo	RNU7-148P	RNA, U7 small nuclear 148 pseudogene	O	-	20201124	-
9606	106480824	RNU7-151P	-	-	HGNC:HGNC:45685|Ensembl:ENSG00000252739	4	4q24	RNA, U7 small nuclear 151 pseudogene	pseudo	RNU7-151P	RNA, U7 small nuclear 151 pseudogene	O	-	20201124	-
9606	106480825	RNU7-155P	-	-	HGNC:HGNC:45689|Ensembl:ENSG00000238759	17	17q24.3	RNA, U7 small nuclear 155 pseudogene	pseudo	RNU7-155P	RNA, U7 small nuclear 155 pseudogene	O	-	20201124	-
9606	106480826	RNU7-157P	-	-	HGNC:HGNC:45691|Ensembl:ENSG00000238431	7	7p11.2	RNA, U7 small nuclear 157 pseudogene	pseudo	RNU7-157P	RNA, U7 small nuclear 157 pseudogene	O	-	20201124	-
9606	106480827	RNU7-169P	-	-	HGNC:HGNC:45703|Ensembl:ENSG00000238457	12	12q24.11	RNA, U7 small nuclear 169 pseudogene	pseudo	RNU7-169P	RNA, U7 small nuclear 169 pseudogene	O	-	20201124	-
9606	106480828	RNU7-172P	-	-	HGNC:HGNC:45706|Ensembl:ENSG00000252934	2	2p16.2	RNA, U7 small nuclear 172 pseudogene	pseudo	RNU7-172P	RNA, U7 small nuclear 172 pseudogene	O	-	20201124	-
9606	106480829	RNU7-174P	-	-	HGNC:HGNC:45708|Ensembl:ENSG00000252057	8	8q21.13	RNA, U7 small nuclear 174 pseudogene	pseudo	RNU7-174P	RNA, U7 small nuclear 174 pseudogene	O	-	20201124	-
9606	106480830	RNU7-180P	-	-	HGNC:HGNC:45714|Ensembl:ENSG00000238374	5	5q32	RNA, U7 small nuclear 180 pseudogene	pseudo	RNU7-180P	RNA, U7 small nuclear 180 pseudogene	O	-	20201124	-
9606	106480831	RNU7-182P	-	-	HGNC:HGNC:45716|Ensembl:ENSG00000238788	2	2q14.3	RNA, U7 small nuclear 182 pseudogene	pseudo	RNU7-182P	RNA, U7 small nuclear 182 pseudogene	O	-	20201124	-
9606	106480832	RNU7-188P	-	-	HGNC:HGNC:45722|Ensembl:ENSG00000252872	7	7q21.3	RNA, U7 small nuclear 188 pseudogene	pseudo	RNU7-188P	RNA, U7 small nuclear 188 pseudogene	O	-	20201124	-
9606	106480833	RNU7-192P	-	-	HGNC:HGNC:45726|Ensembl:ENSG00000252275	4	4q35.2	RNA, U7 small nuclear 192 pseudogene	pseudo	RNU7-192P	RNA, U7 small nuclear 192 pseudogene	O	-	20201124	-
9606	106480834	RNU7-194P	-	-	HGNC:HGNC:45728|Ensembl:ENSG00000238721	4	4q31.3	RNA, U7 small nuclear 194 pseudogene	pseudo	RNU7-194P	RNA, U7 small nuclear 194 pseudogene	O	-	20201124	-
9606	106480835	RNU7-200P	-	-	HGNC:HGNC:45734|Ensembl:ENSG00000251914	1	1p36.12	RNA, U7 small nuclear 200 pseudogene	pseudo	RNU7-200P	RNA, U7 small nuclear 200 pseudogene	O	-	20201124	-
9606	106480836	RN7SKP12	-	-	HGNC:HGNC:45736|Ensembl:ENSG00000252084	1	1q43	RN7SK pseudogene 12	pseudo	RN7SKP12	RN7SK pseudogene 12	O	RNA, 7SK small nuclear pseudogene 12	20201124	-
9606	106480837	RN7SKP16	-	-	HGNC:HGNC:45740|Ensembl:ENSG00000222112	1	1p35.1	RN7SK pseudogene 16	pseudo	RN7SKP16	RN7SK pseudogene 16	O	RNA, 7SK small nuclear pseudogene 16	20201124	-
9606	106480838	RN7SKP18	-	-	HGNC:HGNC:45742|Ensembl:ENSG00000251814	6	6q22.1	RN7SK pseudogene 18	pseudo	RN7SKP18	RN7SK pseudogene 18	O	RNA, 7SK small nuclear pseudogene 18	20201124	-
9606	106480839	RN7SKP21	-	-	HGNC:HGNC:45745|Ensembl:ENSG00000252312	14	14q13.3	RN7SK pseudogene 21	pseudo	RN7SKP21	RN7SK pseudogene 21	O	RNA, 7SK small nuclear pseudogene 21	20201124	-
9606	106480840	RN7SKP24	-	-	HGNC:HGNC:45748|Ensembl:ENSG00000251697	9	9p13.3	RN7SK pseudogene 24	pseudo	RN7SKP24	RN7SK pseudogene 24	O	RNA, 7SK small nuclear pseudogene 24	20201124	-
9606	106480841	RN7SKP27	-	-	HGNC:HGNC:45751|Ensembl:ENSG00000222616	2	2p24.1	RN7SK pseudogene 27	pseudo	RN7SKP27	RN7SK pseudogene 27	O	RNA, 7SK small nuclear pseudogene 27	20201124	-
9606	106480842	RN7SKP31	-	-	HGNC:HGNC:45755|Ensembl:ENSG00000252163	X	Xq26.3	RN7SK pseudogene 31	pseudo	RN7SKP31	RN7SK pseudogene 31	O	RNA, 7SK small nuclear pseudogene 31	20201124	-
9606	106480843	RN7SKP33	-	-	HGNC:HGNC:45757|Ensembl:ENSG00000222874	20	20q13.12	RN7SK pseudogene 33	pseudo	RN7SKP33	RN7SK pseudogene 33	O	RNA, 7SK small nuclear pseudogene 33	20201124	-
9606	106480844	RN7SKP37	-	-	HGNC:HGNC:45761|Ensembl:ENSG00000201364	10	10p12.31	RN7SK pseudogene 37	pseudo	RN7SKP37	RN7SK pseudogene 37	O	RNA, 7SK small nuclear pseudogene 37	20201124	-
9606	106480845	RN7SKP39	-	-	HGNC:HGNC:45763|Ensembl:ENSG00000222705	10	10p12.1	RN7SK pseudogene 39	pseudo	RN7SKP39	RN7SK pseudogene 39	O	RNA, 7SK small nuclear pseudogene 39	20201124	-
9606	106480846	RN7SKP42	-	-	HGNC:HGNC:45766|Ensembl:ENSG00000222845	2	2q32.1	RN7SK pseudogene 42	pseudo	RN7SKP42	RN7SK pseudogene 42	O	RNA, 7SK small nuclear pseudogene 42	20201124	-
9606	106480847	RN7SKP46	-	-	HGNC:HGNC:45770|Ensembl:ENSG00000251751	3	3q25.32	RN7SK pseudogene 46	pseudo	RN7SKP46	RN7SK pseudogene 46	O	RNA, 7SK small nuclear pseudogene 46	20201124	-
9606	106480848	RN7SKP49	-	-	HGNC:HGNC:45773|Ensembl:ENSG00000252484	1	1q42.11	RN7SK pseudogene 49	pseudo	RN7SKP49	RN7SK pseudogene 49	O	RNA, 7SK small nuclear pseudogene 49	20201124	-
9606	106480849	RN7SKP53	-	-	HGNC:HGNC:45777|Ensembl:ENSG00000223269	11	11q22.1	RN7SK pseudogene 53	pseudo	RN7SKP53	RN7SK pseudogene 53	O	RNA, 7SK small nuclear pseudogene 53	20201124	-
9606	106480850	RN7SKP58	-	-	HGNC:HGNC:45782|Ensembl:ENSG00000222942	3	3p22.1	RN7SK pseudogene 58	pseudo	RN7SKP58	RN7SK pseudogene 58	O	RNA, 7SK small nuclear pseudogene 58	20201124	-
9606	106480851	RN7SKP60	-	-	HGNC:HGNC:45784|Ensembl:ENSG00000252794	5	5q34	RN7SK pseudogene 60	pseudo	RN7SKP60	RN7SK pseudogene 60	O	RNA, 7SK small nuclear pseudogene 60	20201124	-
9606	106480852	RN7SKP64	-	-	HGNC:HGNC:45788|Ensembl:ENSG00000253015	5	5q31.2	RN7SK pseudogene 64	pseudo	RN7SKP64	RN7SK pseudogene 64	O	RNA, 7SK small nuclear pseudogene 64	20201124	-
9606	106480853	RN7SKP66	-	-	HGNC:HGNC:45790|Ensembl:ENSG00000252490	2	2p21	RN7SK pseudogene 66	pseudo	RN7SKP66	RN7SK pseudogene 66	O	RNA, 7SK small nuclear pseudogene 66	20201124	-
9606	106480854	RN7SKP68	-	-	HGNC:HGNC:45792|Ensembl:ENSG00000222987	5	5q21.1	RN7SK pseudogene 68	pseudo	RN7SKP68	RN7SK pseudogene 68	O	RNA, 7SK small nuclear pseudogene 68	20201124	-
9606	106480855	RN7SKP73	-	-	HGNC:HGNC:45797|Ensembl:ENSG00000223007	5	5p15.32	RN7SK pseudogene 73	pseudo	RN7SKP73	RN7SK pseudogene 73	O	RNA, 7SK small nuclear pseudogene 73	20201124	-
9606	106480856	RN7SKP75	-	-	HGNC:HGNC:45799|Ensembl:ENSG00000199940	7	7q11.22	RN7SK pseudogene 75	pseudo	RN7SKP75	RN7SK pseudogene 75	O	RNA, 7SK small nuclear pseudogene 75	20201124	-
9606	106480857	RN7SKP79	-	-	HGNC:HGNC:45803	5	5p15.31	RN7SK pseudogene 79	pseudo	RN7SKP79	RN7SK pseudogene 79	O	RNA, 7SK small nuclear pseudogene 79	20201124	-
```
