## Additional file 5 for "Novel Driver Strength Index highlights important cancer genes in TCGA PanCanAtlas patients": Homo_sapiens.gene_info (part 14 of 14)

```
9606	111721703	LOC111721703	-	-	-	1	1p	skeletal muscle cis-regulatory module in TBX15 intron	biological-region	-	-	-	TBX15 intronic myotube-selective CRM	20201124	regulatory:enhancer
9606	111721704	LOC111721704	-	-	-	1	1q	skeletal muscle cis-regulatory module in TNNT2 intron	biological-region	-	-	-	TNNT2 intronic myotube-selective CRM	20201124	regulatory:enhancer
9606	111721705	LOC111721705	-	-	-	2	2q	skeletal muscle cis-regulatory module overlapping ZEB2	biological-region	-	-	-	ZEB2-overlapping myotube-selective CRM	20201124	regulatory:enhancer
9606	111721706	LOC111721706	-	-	-	2	2p	skeletal muscle cis-regulatory module upstream of SMYD1	biological-region	-	-	-	myotube-selective CRM upstream of SMYD1	20201124	regulatory:enhancer
9606	111721707	LOC111721707	-	-	-	4	4p	skeletal muscle cis-regulatory module in TBC1D1 intron	biological-region	-	-	-	TBC1D1 intronic myotube-selective CRM	20201124	regulatory:enhancer
9606	111721708	LOC111721708	-	-	-	6	6p	skeletal muscle cis-regulatory module in CCND3 intron	biological-region	-	-	-	CCND3 intronic myotube-selective CRM	20201124	regulatory:enhancer
9606	111721709	LOC111721709	-	-	-	6	6p	skeletal muscle cis-regulatory module in RREB1 intron	biological-region	-	-	-	RREB1 intronic myotube-selective CRM	20201124	regulatory:enhancer
9606	111721710	LOC111721710	-	-	-	9	9p	skeletal muscle cis-regulatory module in TPM2 intron	biological-region	-	-	-	TPM2 intronic myotube-selective CRM	20201124	regulatory:enhancer
9606	111721711	LOC111721711	-	-	-	14	14q	skeletal muscle cis-regulatory module in INF2 and ADSSL1 intergenic region	biological-region	-	-	-	INF2-ADSSL1 intergenic region myotube-selective CRM	20201124	regulatory:enhancer
9606	111721712	LOC111721712	-	-	-	19	19p	skeletal muscle cis-regulatory module in NFIC intron	biological-region	-	-	-	NFIC intronic myotube-selective CRM	20201124	regulatory:enhancer
9606	111721713	LOC111721713	-	-	-	19	19q	skeletal muscle cis-regulatory module in GYS1 intron	biological-region	-	-	-	GYS1 intronic myotube-selective CRM	20201124	regulatory:enhancer
9606	111721714	LOC111721714	-	-	-	1	1p	MIR1 retrotransposon enhancer-blocking element	biological-region	-	-	-	MIR1 transposable element-derived insulator	20201124	regulatory:enhancer_blocking_element
9606	111721715	LOC111721715	-	-	-	2	2q	MIR2 retrotransposon enhancer-blocking element	biological-region	-	-	-	MIR2 transposable element-derived insulator	20201124	regulatory:enhancer_blocking_element|regulatory:transcriptional_cis_regulatory_region
9606	111721716	LOC111721716	-	-	-	11	11q	MIR3 retrotransposon enhancer-blocking element	biological-region	-	-	-	MIR3 transposable element-derived insulator	20201124	regulatory:enhancer_blocking_element
9606	111753249	MUC20-OT1	-	-	HGNC:HGNC:53807	3	3q29	MUC20 overlapping transcript	ncRNA	MUC20-OT1	MUC20 overlapping transcript	O	-	20190324	-
9606	111776215	LOC111776215	-	-	-	11	11q	Sharpr-MPRA regulatory region 3147/8872	biological-region	-	-	-	Sharpr-MPRA regulatory region 3147|Sharpr-MPRA regulatory region 8872	20201124	regulatory:enhancer
9606	111776216	LOC111776216	-	-	-	12	12q	Sharpr-MPRA regulatory region 2985/8376	biological-region	-	-	-	Sharpr-MPRA regulatory region 2985|Sharpr-MPRA regulatory region 8376	20201124	regulatory:enhancer
9606	111776217	LOC111776217	-	-	-	16	16p	Sharpr-MPRA regulatory region 4742/14408	biological-region	-	-	-	Sharpr-MPRA regulatory region 14408|Sharpr-MPRA regulatory region 4742	20201124	regulatory:enhancer
9606	111776218	LOC111776218	-	-	-	1	1p	Sharpr-MPRA regulatory region 11377/13297	biological-region	-	-	-	Sharpr-MPRA regulatory region 11377|Sharpr-MPRA regulatory region 13297	20201124	regulatory:enhancer
9606	111776219	LOC111776219	-	-	-	2	2p	Sharpr-MPRA regulatory region 1085/2665	biological-region	-	-	-	Sharpr-MPRA regulatory region 1085|Sharpr-MPRA regulatory region 2665	20201124	regulatory:enhancer|regulatory:silencer
9606	111776220	LOC111776220	-	-	-	2	2p	Sharpr-MPRA regulatory region 1272/3994	biological-region	-	-	-	Sharpr-MPRA regulatory region 1272|Sharpr-MPRA regulatory region 3994	20201124	regulatory:enhancer
9606	111776221	LOC111776221	-	-	-	7	7q	Sharpr-MPRA regulatory region 6241/11625	biological-region	-	-	-	Sharpr-MPRA regulatory region 11625|Sharpr-MPRA regulatory region 6241	20201124	regulatory:enhancer
9606	111811965	LOC111811965	-	-	-	17	-	NF1 (neurofibromin 1) promoter region	biological-region	-	-	-	-	20201124	misc_feature:conserved_region|regulatory:enhancer|regulatory:promoter|regulatory:transcriptional_cis_regulatory_region
9606	111811966	LOC111811966	-	-	-	14	14q	Sharpr-MPRA regulatory region 11364/13366	biological-region	-	-	-	Sharpr-MPRA regulatory region 11364|Sharpr-MPRA regulatory region 13366	20201124	regulatory:enhancer
9606	111811967	LOC111811967	-	-	-	19	19q	Sharpr-MPRA regulatory region 11330/13384	biological-region	-	-	-	Sharpr-MPRA regulatory region 11330|Sharpr-MPRA regulatory region 13384	20201124	regulatory:enhancer
9606	111811968	LOC111811968	-	-	-	2	2p	Sharpr-MPRA regulatory region 7427/13434	biological-region	-	-	-	Sharpr-MPRA regulatory region 13434|Sharpr-MPRA regulatory region 7427	20201124	regulatory:enhancer
9606	111811969	LOC111811969	-	-	-	8	8q	Sharpr-MPRA regulatory region 792/14152	biological-region	-	-	-	Sharpr-MPRA regulatory region 14152|Sharpr-MPRA regulatory region 792	20201124	regulatory:enhancer
9606	111811970	LOC111811970	-	-	-	19	19q	Sharpr-MPRA regulatory regions 411/7488 and 4104	biological-region	-	-	-	Sharpr-MPRA regulatory region 4104|Sharpr-MPRA regulatory region 411|Sharpr-MPRA regulatory region 7488	20201124	regulatory:enhancer
9606	111818956	LOC111818956	-	-	-	8	8p	Sharpr-MPRA regulatory regions 5244/11724 and 13137	biological-region	-	-	-	Sharpr-MPRA regulatory region 11724|Sharpr-MPRA regulatory region 13137|Sharpr-MPRA regulatory region 5244	20201124	regulatory:enhancer
9606	111818958	LOC111818958	-	-	-	10	10q	Sharpr-MPRA regulatory regions 8460 and 2354	biological-region	-	-	-	Sharpr-MPRA regulatory region 2354|Sharpr-MPRA regulatory region 8460	20201124	regulatory:enhancer
9606	111818962	LOC111818962	-	-	-	10	10q	Sharpr-MPRA regulatory regions 1076 and 11287	biological-region	-	-	-	Sharpr-MPRA regulatory region 1076|Sharpr-MPRA regulatory region 11287	20201124	regulatory:enhancer
9606	111818963	LOC111818963	-	-	-	10	10q	Sharpr-MPRA regulatory regions 4217 and 14470	biological-region	-	-	-	Sharpr-MPRA regulatory region 14470|Sharpr-MPRA regulatory region 4217	20201124	regulatory:enhancer
9606	111818964	LOC111818964	-	-	-	10	10p	Sharpr-MPRA regulatory regions 2209 and 5551	biological-region	-	-	-	Sharpr-MPRA regulatory region 2209|Sharpr-MPRA regulatory region 5551	20201124	regulatory:enhancer
9606	111818965	LOC111818965	-	-	-	10	10p	Sharpr-MPRA regulatory regions 4530 and 14147	biological-region	-	-	-	Sharpr-MPRA regulatory region 14147|Sharpr-MPRA regulatory region 4530	20201124	regulatory:enhancer
9606	111818966	LOC111818966	-	-	-	10	10q	Sharpr-MPRA regulatory regions 2784 and 8617 duplicate 1	biological-region	-	-	-	Sharpr-MPRA regulatory region 2784 duplicate 1|Sharpr-MPRA regulatory region 8617 duplicate 1	20201124	regulatory:enhancer
9606	111818967	LOC111818967	-	-	-	10	10q	Sharpr-MPRA regulatory regions 2784 and 8617 duplicate 2	biological-region	-	-	-	Sharpr-MPRA regulatory region 2784 duplicate 2|Sharpr-MPRA regulatory region 8617 duplicate 2	20201124	regulatory:enhancer
9606	111818968	LOC111818968	-	-	-	11	11q	Sharpr-MPRA regulatory region 11353	biological-region	-	-	-	-	20201124	regulatory:enhancer
9606	111818969	LOC111818969	-	-	-	11	11q	Sharpr-MPRA regulatory region 4003	biological-region	-	-	-	-	20201124	regulatory:enhancer
9606	111822946	LOC111822946	-	-	-	11	11q	Sharpr-MPRA regulatory regions 6111 and 12908	biological-region	-	-	-	Sharpr-MPRA regulatory region 12908|Sharpr-MPRA regulatory region 6111	20201124	regulatory:enhancer
9606	111822947	LOC111822947	-	-	-	14	14q	Sharpr-MPRA regulatory regions 4216 and 10298	biological-region	-	-	-	Sharpr-MPRA regulatory region 10298|Sharpr-MPRA regulatory region 4216	20201124	regulatory:enhancer
9606	111822948	LOC111822948	-	-	-	15	15q	Sharpr-MPRA regulatory regions 2939 and 12041	biological-region	-	-	-	Sharpr-MPRA regulatory region 12041|Sharpr-MPRA regulatory region 2939	20201124	regulatory:enhancer
9606	111822949	LOC111822949	-	-	-	15	15q	Sharpr-MPRA regulatory regions 3826 and 8172	biological-region	-	-	-	Sharpr-MPRA regulatory region 3826|Sharpr-MPRA regulatory region 8172	20201124	regulatory:enhancer
9606	111822950	LOC111822950	-	-	-	16	16p	Sharpr-MPRA regulatory region 8431	biological-region	-	-	-	-	20201124	regulatory:enhancer
9606	111822951	LOC111822951	-	-	-	16	16p	Sharpr-MPRA regulatory regions 10217 and 14533	biological-region	-	-	-	Sharpr-MPRA regulatory region 10217|Sharpr-MPRA regulatory region 14533	20201124	regulatory:enhancer
9606	111822952	LOC111822952	-	-	-	17	17q	Sharpr-MPRA regulatory regions 8228 and 8679	biological-region	-	-	-	Sharpr-MPRA regulatory region 8228|Sharpr-MPRA regulatory region 8679	20201124	regulatory:enhancer|regulatory:silencer
9606	111822955	ATRIP-TREX1	-	-	Ensembl:ENSG00000164053	3	3p21.31	ATRIP-TREX1 readthrough	ncRNA	-	-	-	-	20201124	-
9606	111828490	LOC111828490	-	-	-	17	17p	Sharpr-MPRA regulatory regions 4336 and 10869	biological-region	-	-	-	Sharpr-MPRA regulatory region 10869|Sharpr-MPRA regulatory region 4336	20201124	regulatory:enhancer|regulatory:silencer
9606	111828491	LOC111828491	-	-	-	19	19p	Sharpr-MPRA regulatory regions 262 and 14493	biological-region	-	-	-	Sharpr-MPRA regulatory region 14493|Sharpr-MPRA regulatory region 262	20201124	regulatory:enhancer
9606	111828492	LOC111828492	-	-	-	19	19p	Sharpr-MPRA regulatory regions 465 and 6457	biological-region	-	-	-	Sharpr-MPRA regulatory region 465|Sharpr-MPRA regulatory region 6457	20201124	regulatory:enhancer
9606	111828494	LOC111828494	-	-	-	19	19q	Sharpr-MPRA regulatory regions 10218 and 12364	biological-region	-	-	-	Sharpr-MPRA regulatory region 10218|Sharpr-MPRA regulatory region 12364	20201124	regulatory:enhancer
9606	111828495	LOC111828495	-	-	-	19	19p	Sharpr-MPRA regulatory regions 733 and 12449	biological-region	-	-	-	Sharpr-MPRA regulatory region 12449|Sharpr-MPRA regulatory region 733	20201124	regulatory:enhancer
9606	111828496	LOC111828496	-	-	-	1	1q	Sharpr-MPRA regulatory regions 9834 and 13552	biological-region	-	-	-	Sharpr-MPRA regulatory region 13552|Sharpr-MPRA regulatory region 9834	20201124	regulatory:enhancer
9606	111828503	LOC111828503	-	-	-	1	1p	Sharpr-MPRA regulatory regions 2400 and 6542	biological-region	-	-	-	Sharpr-MPRA regulatory region 2400|Sharpr-MPRA regulatory region 6542	20201124	regulatory:enhancer
9606	111828504	LOC111828504	-	-	-	1	1q	Sharpr-MPRA regulatory region 4511	biological-region	-	-	-	-	20201124	regulatory:enhancer
9606	111828505	LOC111828505	-	-	-	1	1p	Sharpr-MPRA regulatory regions 10257 and 14041	biological-region	-	-	-	Sharpr-MPRA regulatory region 10257|Sharpr-MPRA regulatory region 14041	20201124	regulatory:enhancer
9606	111828506	LOC111828506	-	-	-	22	22q	Sharpr-MPRA regulatory regions 962 and 2236	biological-region	-	-	-	Sharpr-MPRA regulatory region 2236|Sharpr-MPRA regulatory region 962	20201124	regulatory:enhancer
9606	111828507	LOC111828507	-	-	-	22	22q	Sharpr-MPRA regulatory regions 2672 and 6919	biological-region	-	-	-	Sharpr-MPRA regulatory region 2672|Sharpr-MPRA regulatory region 6919	20201124	regulatory:enhancer
9606	111828508	LOC111828508	-	-	-	22	22q	Sharpr-MPRA regulatory region 1865	biological-region	-	-	-	-	20201124	regulatory:enhancer
9606	111828509	LOC111828509	-	-	-	22	22q	Sharpr-MPRA regulatory regions 3830 and 4902	biological-region	-	-	-	Sharpr-MPRA regulatory region 3830|Sharpr-MPRA regulatory region 4902	20201124	regulatory:enhancer
9606	111828510	LOC111828510	-	-	-	2	2q	Sharpr-MPRA regulatory regions 1871 and 11985	biological-region	-	-	-	Sharpr-MPRA regulatory region 11985|Sharpr-MPRA regulatory region 1871	20201124	regulatory:enhancer
9606	111828511	LOC111828511	-	-	-	2	2q	Sharpr-MPRA regulatory regions 7837 and 8351	biological-region	-	-	-	Sharpr-MPRA regulatory region 7837|Sharpr-MPRA regulatory region 8351	20201124	regulatory:enhancer
9606	111828512	LOC111828512	-	-	-	2	2q	Sharpr-MPRA regulatory region 6546	biological-region	-	-	-	-	20201124	regulatory:enhancer
9606	111828513	LOC111828513	-	-	-	2	2p	Sharpr-MPRA regulatory regions 9483 and 12628	biological-region	-	-	-	Sharpr-MPRA regulatory region 12628|Sharpr-MPRA regulatory region 9483	20201124	regulatory:enhancer
9606	111828514	LOC111828514	-	-	-	3	3q	Sharpr-MPRA regulatory regions 1012 and 11425	biological-region	-	-	-	Sharpr-MPRA regulatory region 1012|Sharpr-MPRA regulatory region 11425	20201124	regulatory:enhancer
9606	111828515	LOC111828515	-	-	-	3	3q	Sharpr-MPRA regulatory regions 4170 and 8020	biological-region	-	-	-	Sharpr-MPRA regulatory region 4170|Sharpr-MPRA regulatory region 8020	20201124	regulatory:enhancer|regulatory:silencer
9606	111828516	LOC111828516	-	-	-	3	3p	Sharpr-MPRA regulatory regions 3209 and 6245	biological-region	-	-	-	Sharpr-MPRA regulatory region 3209|Sharpr-MPRA regulatory region 6245	20201124	regulatory:enhancer
9606	111828517	LOC111828517	-	-	-	4	4p	Sharpr-MPRA regulatory regions 1971 and 3941	biological-region	-	-	-	Sharpr-MPRA regulatory region 1971|Sharpr-MPRA regulatory region 3941	20201124	regulatory:enhancer|regulatory:silencer
9606	111828520	LOC111828520	-	-	-	4	4q	Sharpr-MPRA regulatory regions 3589 and 13401	biological-region	-	-	-	Sharpr-MPRA regulatory region 13401|Sharpr-MPRA regulatory region 3589	20201124	regulatory:enhancer
9606	111828522	LOC111828522	-	-	-	5	5p	Sharpr-MPRA regulatory regions 9329 and 12995	biological-region	-	-	-	Sharpr-MPRA regulatory region 12995|Sharpr-MPRA regulatory region 9329	20201124	regulatory:enhancer
9606	111828524	LOC111828524	-	-	-	5	5q	Sharpr-MPRA regulatory region 5918	biological-region	-	-	-	-	20201124	regulatory:enhancer
9606	111828525	LOC111828525	-	-	-	6	6q	Sharpr-MPRA regulatory regions 3748 and 6738	biological-region	-	-	-	Sharpr-MPRA regulatory region 3748|Sharpr-MPRA regulatory region 6738	20201124	regulatory:enhancer
9606	111828526	LOC111828526	-	-	-	6	6q	Sharpr-MPRA regulatory regions 5277 and 6602	biological-region	-	-	-	Sharpr-MPRA regulatory region 5277|Sharpr-MPRA regulatory region 6602	20201124	regulatory:enhancer
9606	111828527	LOC111828527	-	-	-	6	6p	Sharpr-MPRA regulatory regions 13021 and 15353	biological-region	-	-	-	Sharpr-MPRA regulatory region 13021|Sharpr-MPRA regulatory region 15353	20201124	regulatory:enhancer
9606	111828528	LOC111828528	-	-	-	6	6p	Sharpr-MPRA regulatory regions 12575 and 14060	biological-region	-	-	-	Sharpr-MPRA regulatory region 12575|Sharpr-MPRA regulatory region 14060	20201124	regulatory:enhancer
9606	111828529	LOC111828529	-	-	-	8	8p	Sharpr-MPRA regulatory regions 1042 and 14104	biological-region	-	-	-	Sharpr-MPRA regulatory region 1042|Sharpr-MPRA regulatory region 14104	20201124	regulatory:enhancer
9606	111828530	LOC111828530	-	-	-	9	9q	Sharpr-MPRA regulatory regions 2033 and 13781	biological-region	-	-	-	Sharpr-MPRA regulatory region 13781|Sharpr-MPRA regulatory region 2033	20201124	regulatory:enhancer
9606	111828531	LOC111828531	-	-	-	X	Xp	Sharpr-MPRA regulatory regions 2439 and 5762	biological-region	-	-	-	Sharpr-MPRA regulatory region 2439|Sharpr-MPRA regulatory region 5762	20201124	regulatory:enhancer
9606	111832670	LOC111832670	-	-	-	4	4q13	alpha fetoprotein (AFP) 5' regulatory region	biological-region	-	-	-	AFP enhancer/promoter region	20201124	misc_feature:sequence_alteration|regulatory:TATA_box|regulatory:enhancer|regulatory:promoter|regulatory:silencer|regulatory:transcriptional_cis_regulatory_region
9606	111832671	LOC111832671	-	-	-	4	4q13	albumin (ALB) 5' regulatory region	biological-region	-	-	-	-	20201124	regulatory:TATA_box|regulatory:enhancer|regulatory:promoter
9606	111832674	LOC111832674	-	-	-	10	10p	Sharpr-MPRA regulatory region 2332	biological-region	-	-	-	-	20201124	regulatory:enhancer
9606	111832675	LOC111832675	-	-	-	10	10q	Sharpr-MPRA regulatory region 10329	biological-region	-	-	-	-	20201124	regulatory:enhancer
9606	111875816	LOC111875816	-	-	-	10	10q	Sharpr-MPRA regulatory region 13917	biological-region	-	-	-	-	20201124	regulatory:enhancer
9606	111875817	LOC111875817	-	-	-	10	10q	Sharpr-MPRA regulatory region 11881	biological-region	-	-	-	-	20201124	regulatory:enhancer
9606	111875818	LOC111875818	-	-	-	10	10q	Sharpr-MPRA regulatory region 5935	biological-region	-	-	-	-	20201124	regulatory:enhancer
9606	111875819	LOC111875819	-	-	-	10	10q	Sharpr-MPRA regulatory region 15000	biological-region	-	-	-	-	20201124	regulatory:enhancer
9606	111875820	LOC111875820	-	-	-	10	10q	Sharpr-MPRA regulatory region 2777	biological-region	-	-	-	-	20201124	regulatory:enhancer
9606	111875821	LOC111875821	-	-	-	10	10q	Sharpr-MPRA regulatory region 190	biological-region	-	-	-	-	20201124	regulatory:enhancer
9606	111875822	LOC111875822	-	-	-	10	10q	Sharpr-MPRA regulatory region 11867	biological-region	-	-	-	CRISPRi-validated cis-regulatory element chr10.4033	20201124	regulatory:enhancer|regulatory:transcriptional_cis_regulatory_region
9606	111875823	LOC111875823	-	-	-	10	10q	Sharpr-MPRA regulatory region 1411	biological-region	-	-	-	-	20201124	regulatory:enhancer
9606	111875824	LOC111875824	-	-	-	10	10q	Sharpr-MPRA regulatory region 2531	biological-region	-	-	-	-	20201124	regulatory:enhancer
9606	111875825	LOC111875825	-	-	-	10	10q	Sharpr-MPRA regulatory region 13267	biological-region	-	-	-	-	20201124	regulatory:enhancer
9606	111875826	LOC111875826	-	-	-	10	10q	Sharpr-MPRA regulatory region 3306	biological-region	-	-	-	-	20201124	regulatory:enhancer
9606	111875827	LOC111875827	-	-	-	10	10q	Sharpr-MPRA regulatory region 690	biological-region	-	-	-	-	20201124	regulatory:enhancer
9606	111875828	LOC111875828	-	-	-	10	10q	Sharpr-MPRA regulatory region 11808	biological-region	-	-	-	-	20201124	regulatory:enhancer
9606	111875829	LOC111875829	-	-	-	10	10q	Sharpr-MPRA regulatory region 2008	biological-region	-	-	-	-	20201124	regulatory:enhancer
9606	111875830	LOC111875830	-	-	-	10	10q	Sharpr-MPRA regulatory region 9266	biological-region	-	-	-	-	20201124	regulatory:enhancer
9606	111875831	LOC111875831	-	-	-	10	10q	Sharpr-MPRA regulatory region 5528	biological-region	-	-	-	-	20201124	regulatory:enhancer
9606	111875832	LOC111875832	-	-	-	10	10q	Sharpr-MPRA regulatory region 11829	biological-region	-	-	-	-	20201124	regulatory:enhancer
9606	111875833	LOC111875833	-	-	-	10	10q	Sharpr-MPRA regulatory region 10105	biological-region	-	-	-	-	20201124	regulatory:enhancer
9606	111875834	LOC111875834	-	-	-	10	10q	Sharpr-MPRA regulatory region 1286	biological-region	-	-	-	-	20201124	regulatory:enhancer
9606	111875835	LOC111875835	-	-	-	10	10q	Sharpr-MPRA regulatory region 5064	biological-region	-	-	-	-	20201124	regulatory:enhancer
9606	111946221	LOC111946221	-	-	-	10	10q	Sharpr-MPRA regulatory region 2011	biological-region	-	-	-	-	20201124	regulatory:enhancer
9606	111946222	LOC111946222	-	-	-	10	10p	Sharpr-MPRA regulatory region 6046	biological-region	-	-	-	-	20201124	regulatory:enhancer
9606	111946223	LOC111946223	-	-	-	10	10p	Sharpr-MPRA regulatory region 12763	biological-region	-	-	-	-	20201124	regulatory:enhancer
9606	111946224	LOC111946224	-	-	-	10	10p	Sharpr-MPRA regulatory region 7083	biological-region	-	-	-	-	20201124	regulatory:enhancer
9606	111946225	LOC111946225	-	-	-	10	10p	Sharpr-MPRA regulatory region 4915	biological-region	-	-	-	-	20201124	regulatory:enhancer
9606	111946226	LOC111946226	-	-	-	10	10p	Sharpr-MPRA regulatory region 670	biological-region	-	-	-	-	20201124	regulatory:enhancer|regulatory:silencer
9606	111946227	LOC111946227	-	-	-	10	10p	Sharpr-MPRA regulatory region 12489	biological-region	-	-	-	-	20201124	regulatory:enhancer
9606	111946228	LOC111946228	-	-	-	10	10p	Sharpr-MPRA regulatory region 12954	biological-region	-	-	-	-	20201124	regulatory:enhancer
9606	111946229	LOC111946229	-	-	-	10	10p	Sharpr-MPRA regulatory region 11860	biological-region	-	-	-	-	20201124	regulatory:enhancer
9606	111946230	LOC111946230	-	-	-	10	10p	Sharpr-MPRA regulatory region 4688	biological-region	-	-	-	-	20201124	regulatory:enhancer
9606	111946231	LOC111946231	-	-	-	10	10p	Sharpr-MPRA regulatory region 97	biological-region	-	-	-	-	20201124	regulatory:enhancer
9606	111946232	LOC111946232	-	-	-	10	10p	Sharpr-MPRA regulatory region 12265	biological-region	-	-	-	-	20201124	regulatory:enhancer
9606	111946234	LOC111946234	-	-	-	10	10p	Sharpr-MPRA regulatory region 12277	biological-region	-	-	-	-	20201124	regulatory:enhancer
9606	111946236	LOC111946236	-	-	-	10	10p	Sharpr-MPRA regulatory region 2775	biological-region	-	-	-	-	20201124	regulatory:enhancer
9606	111946237	LOC111946237	-	-	-	10	10q	Sharpr-MPRA regulatory region 9590	biological-region	-	-	-	-	20201124	regulatory:enhancer
9606	111946238	LOC111946238	-	-	-	10	10q	Sharpr-MPRA regulatory region 2327	biological-region	-	-	-	-	20201124	regulatory:enhancer
9606	111946239	LOC111946239	-	-	-	10	10q	Sharpr-MPRA regulatory region 8316	biological-region	-	-	-	-	20201124	regulatory:enhancer
9606	111946240	LOC111946240	-	-	-	10	10q	Sharpr-MPRA regulatory region 4601	biological-region	-	-	-	-	20201124	regulatory:enhancer
9606	111946241	LOC111946241	-	-	-	10	10p	Sharpr-MPRA regulatory region 4527	biological-region	-	-	-	-	20201124	regulatory:enhancer
9606	111946242	LOC111946242	-	-	-	10	10p	Sharpr-MPRA regulatory region 6566	biological-region	-	-	-	-	20201124	regulatory:enhancer
9606	111946243	LOC111946243	-	-	-	10	10q	Sharpr-MPRA regulatory region 10647	biological-region	-	-	-	-	20201124	regulatory:enhancer
9606	111946244	LOC111946244	-	-	-	10	10q	Sharpr-MPRA regulatory region 10440	biological-region	-	-	-	-	20201124	regulatory:enhancer
9606	111946245	LOC111946245	-	-	-	10	10p	Sharpr-MPRA regulatory region 6271	biological-region	-	-	-	-	20201124	regulatory:enhancer
9606	111946246	LOC111946246	-	-	-	10	10p	Sharpr-MPRA regulatory region 12587	biological-region	-	-	-	-	20201124	regulatory:enhancer
9606	111946247	LOC111946247	-	-	-	10	10q	Sharpr-MPRA regulatory region 7957	biological-region	-	-	-	-	20201124	regulatory:enhancer
9606	111946248	LOC111946248	-	-	-	10	10q	Sharpr-MPRA regulatory region 4517	biological-region	-	-	-	-	20201124	regulatory:enhancer
9606	111946249	LOC111946249	-	-	-	10	10q	Sharpr-MPRA regulatory region 6196	biological-region	-	-	-	-	20201124	regulatory:enhancer
9606	111946250	LOC111946250	-	-	-	10	10q	Sharpr-MPRA regulatory region 10071	biological-region	-	-	-	-	20201124	regulatory:enhancer
9606	111946251	LOC111946251	-	-	-	10	10p	Sharpr-MPRA regulatory region 5095	biological-region	-	-	-	-	20201124	regulatory:enhancer
9606	111946252	LOC111946252	-	-	-	10	10p	Sharpr-MPRA regulatory region 2566	biological-region	-	-	-	-	20201124	regulatory:enhancer
9606	111949323	LOC111949323	-	-	-	10	10q	Sharpr-MPRA regulatory region 82	biological-region	-	-	-	-	20201124	regulatory:enhancer
9606	111982863	LOC111982863	-	-	-	10	10q	Sharpr-MPRA regulatory region 5966	biological-region	-	-	-	-	20201124	regulatory:enhancer
9606	111982864	LOC111982864	-	-	-	10	10q	Sharpr-MPRA regulatory region 2430	biological-region	-	-	-	-	20201124	regulatory:enhancer
9606	111982865	LOC111982865	-	-	-	10	10q	Sharpr-MPRA regulatory region 14270	biological-region	-	-	-	-	20201124	regulatory:enhancer
9606	111982866	LOC111982866	-	-	-	10	10q	Sharpr-MPRA regulatory region 10859	biological-region	-	-	-	-	20201124	regulatory:enhancer
9606	111982867	LOC111982867	-	-	-	10	10q	Sharpr-MPRA regulatory region 11165	biological-region	-	-	-	-	20201124	regulatory:enhancer|regulatory:silencer
9606	111982868	LOC111982868	-	-	-	10	10q	Sharpr-MPRA regulatory region 12298	biological-region	-	-	-	-	20201124	regulatory:enhancer
9606	111982869	LOC111982869	-	-	-	10	10q	Sharpr-MPRA regulatory region 2121	biological-region	-	-	-	-	20201124	regulatory:enhancer
9606	111982870	LOC111982870	-	-	-	10	10q	Sharpr-MPRA regulatory region 14427	biological-region	-	-	-	-	20201124	regulatory:enhancer
9606	111982871	LOC111982871	-	-	-	10	10q	Sharpr-MPRA regulatory region 7934	biological-region	-	-	-	-	20201124	regulatory:enhancer
9606	111982872	LOC111982872	-	-	-	10	10q	Sharpr-MPRA regulatory region 9595	biological-region	-	-	-	-	20201124	regulatory:enhancer
9606	111982873	LOC111982873	-	-	-	10	10q	Sharpr-MPRA regulatory region 6049	biological-region	-	-	-	-	20201124	regulatory:enhancer
9606	111982875	LOC111982875	-	-	-	10	10q	Sharpr-MPRA regulatory region 8427	biological-region	-	-	-	-	20201124	regulatory:enhancer
9606	111982876	LOC111982876	-	-	-	10	10q	Sharpr-MPRA regulatory region 13640	biological-region	-	-	-	-	20201124	regulatory:enhancer
9606	111982877	LOC111982877	-	-	-	10	10q	Sharpr-MPRA regulatory region 4131	biological-region	-	-	-	-	20201124	regulatory:enhancer
9606	111982878	LOC111982878	-	-	-	10	10q	Sharpr-MPRA regulatory region 4381	biological-region	-	-	-	-	20201124	regulatory:enhancer
9606	111982879	LOC111982879	-	-	-	10	10q	Sharpr-MPRA regulatory region 7939	biological-region	-	-	-	-	20201124	regulatory:enhancer
9606	111982880	LOC111982880	-	-	-	10	10q	Sharpr-MPRA regulatory region 9903	biological-region	-	-	-	-	20201124	regulatory:enhancer
9606	111982881	LOC111982881	-	-	-	10	10q	Sharpr-MPRA regulatory region 9306	biological-region	-	-	-	-	20201124	regulatory:enhancer
9606	111982882	LOC111982882	-	-	-	10	10q	Sharpr-MPRA regulatory region 2936	biological-region	-	-	-	-	20201124	regulatory:enhancer
9606	111982883	LOC111982883	-	-	-	10	10q	Sharpr-MPRA regulatory region 568	biological-region	-	-	-	-	20201124	regulatory:enhancer
9606	111982884	LOC111982884	-	-	-	10	10q	Sharpr-MPRA regulatory region 12220	biological-region	-	-	-	-	20201124	regulatory:enhancer
9606	111982885	LOC111982885	-	-	-	10	10q	Sharpr-MPRA regulatory region 4280	biological-region	-	-	-	-	20201124	regulatory:enhancer
9606	111982886	LOC111982886	-	-	-	10	10q	Sharpr-MPRA regulatory region 10521	biological-region	-	-	-	-	20201124	regulatory:enhancer
9606	111982887	LOC111982887	-	-	-	10	10q	Sharpr-MPRA regulatory region 10024	biological-region	-	-	-	-	20201124	regulatory:enhancer
9606	111982888	LOC111982888	-	-	-	10	10q	Sharpr-MPRA regulatory region 340	biological-region	-	-	-	-	20201124	regulatory:enhancer
9606	111982889	LOC111982889	-	-	-	11	11q	Sharpr-MPRA regulatory region 13184	biological-region	-	-	-	-	20201124	regulatory:enhancer
9606	111982890	LOC111982890	-	-	-	11	11p	Sharpr-MPRA regulatory region 8932	biological-region	-	-	-	-	20201124	regulatory:enhancer
9606	111982891	LOC111982891	-	-	-	11	11q	Sharpr-MPRA regulatory region 8432	biological-region	-	-	-	-	20201124	regulatory:enhancer
9606	111982892	LOC111982892	-	-	-	11	11q	Sharpr-MPRA regulatory region 4296	biological-region	-	-	-	-	20201124	regulatory:enhancer|regulatory:silencer
9606	111982893	LOC111982893	-	-	-	11	11q	Sharpr-MPRA regulatory region 42	biological-region	-	-	-	-	20201124	regulatory:enhancer
9606	111982894	LOC111982894	-	-	-	11	11q	Sharpr-MPRA regulatory region 10278	biological-region	-	-	-	-	20201124	regulatory:enhancer|regulatory:silencer
9606	112042777	LOC112042777	-	-	-	11	11q	Sharpr-MPRA regulatory region 14251	biological-region	-	-	-	-	20201124	regulatory:enhancer
9606	112042778	LOC112042778	-	-	-	11	11q	Sharpr-MPRA regulatory region 11464	biological-region	-	-	-	-	20201124	regulatory:enhancer
9606	112042779	LOC112042779	-	-	-	11	11q	Sharpr-MPRA regulatory region 11099	biological-region	-	-	-	-	20201124	regulatory:enhancer
9606	112042780	LOC112042780	-	-	-	11	11q	Sharpr-MPRA regulatory region 11711	biological-region	-	-	-	-	20201124	regulatory:enhancer
9606	112042781	LOC112042781	-	-	-	11	11p	Sharpr-MPRA regulatory region 12121	biological-region	-	-	-	-	20201124	regulatory:enhancer
9606	112042782	LOC112042782	-	-	-	11	11p	Sharpr-MPRA regulatory region 4146	biological-region	-	-	-	-	20201124	regulatory:enhancer
9606	112042783	LOC112042783	-	-	-	11	11q	Sharpr-MPRA regulatory region 564	biological-region	-	-	-	-	20201124	regulatory:enhancer
9606	112042784	LOC112042784	-	-	-	11	11q	Sharpr-MPRA regulatory region 11087	biological-region	-	-	-	-	20201124	regulatory:enhancer
9606	112042785	LOC112042785	-	-	-	11	11q	Sharpr-MPRA regulatory region 9139	biological-region	-	-	-	-	20201124	regulatory:enhancer
9606	112042786	LOC112042786	-	-	-	11	11q	Sharpr-MPRA regulatory region 13459	biological-region	-	-	-	-	20201124	regulatory:enhancer
9606	112061819	LOC112061819	-	-	-	11	11q	Sharpr-MPRA regulatory region 10895	biological-region	-	-	-	-	20201124	regulatory:enhancer
9606	112061820	LOC112061820	-	-	-	11	11q	Sharpr-MPRA regulatory region 5906	biological-region	-	-	-	-	20201124	regulatory:enhancer
9606	112061821	LOC112061821	-	-	-	11	11q	Sharpr-MPRA regulatory region 13423	biological-region	-	-	-	-	20201124	regulatory:enhancer
9606	112061822	LOC112061822	-	-	-	11	11q	Sharpr-MPRA regulatory region 14954	biological-region	-	-	-	-	20201124	regulatory:enhancer
9606	112061823	LOC112061823	-	-	-	11	11q	Sharpr-MPRA regulatory region 13105	biological-region	-	-	-	-	20201124	regulatory:enhancer
9606	112067710	LOC112067710	-	-	-	11	11q	Sharpr-MPRA regulatory region 13397	biological-region	-	-	-	-	20201124	regulatory:enhancer
9606	112067711	LOC112067711	-	-	-	11	11q	Sharpr-MPRA regulatory region 715	biological-region	-	-	-	-	20201124	regulatory:enhancer
9606	112067712	LOC112067712	-	-	-	11	11p	Sharpr-MPRA regulatory region 800	biological-region	-	-	-	-	20201124	regulatory:enhancer
9606	112067713	LOC112067713	-	-	-	11	11p	Sharpr-MPRA regulatory region 4357	biological-region	-	-	-	-	20201124	regulatory:enhancer
9606	112067714	LOC112067714	-	-	-	11	11p	Sharpr-MPRA regulatory region 13094	biological-region	-	-	-	-	20201124	regulatory:enhancer
9606	112067715	LOC112067715	-	-	-	11	11p	Sharpr-MPRA regulatory region 13786	biological-region	-	-	-	-	20201124	regulatory:enhancer
9606	112067716	LOC112067716	-	-	-	11	11p	Sharpr-MPRA regulatory region 5421	biological-region	-	-	-	-	20201124	regulatory:enhancer
9606	112067717	LOC112067717	-	-	-	11	11p	Sharpr-MPRA regulatory region 4633	biological-region	-	-	-	-	20201124	regulatory:enhancer
9606	112067718	LOC112067718	-	-	-	11	11p	Sharpr-MPRA regulatory region 8127	biological-region	-	-	-	-	20201124	regulatory:enhancer
9606	112067719	LOC112067719	-	-	-	11	11p	Sharpr-MPRA regulatory region 13774	biological-region	-	-	-	-	20201124	regulatory:enhancer
9606	112067720	LOC112067720	-	-	-	11	11p	Sharpr-MPRA regulatory region 5988	biological-region	-	-	-	-	20201124	regulatory:enhancer
9606	112081391	LOC112081391	-	-	-	11	11p	Sharpr-MPRA regulatory region 4669	biological-region	-	-	-	-	20201124	regulatory:enhancer
9606	112081392	LOC112081392	-	-	-	11	11p	Sharpr-MPRA regulatory region 12213	biological-region	-	-	-	-	20201124	regulatory:enhancer
9606	112081393	LOC112081393	-	-	-	11	11p	Sharpr-MPRA regulatory region 2558	biological-region	-	-	-	-	20201124	regulatory:enhancer
9606	112081394	LOC112081394	-	-	-	11	11p	Sharpr-MPRA regulatory region 3015	biological-region	-	-	-	-	20201124	regulatory:enhancer
9606	112081395	LOC112081395	-	-	-	11	11p	Sharpr-MPRA regulatory region 11350	biological-region	-	-	-	-	20201124	regulatory:enhancer
9606	112081396	LOC112081396	-	-	-	11	11p	Sharpr-MPRA regulatory region 10000	biological-region	-	-	-	-	20201124	regulatory:enhancer
9606	112081397	LOC112081397	-	-	-	11	11p	Sharpr-MPRA regulatory region 8215	biological-region	-	-	-	-	20201124	regulatory:enhancer
9606	112081398	LOC112081398	-	-	-	11	11p	Sharpr-MPRA regulatory region 4641	biological-region	-	-	-	-	20201124	regulatory:enhancer
9606	112081399	LOC112081399	-	-	-	11	11p	Sharpr-MPRA regulatory region 12058	biological-region	-	-	-	-	20201124	regulatory:enhancer
9606	112081400	LOC112081400	-	-	-	11	11p	Sharpr-MPRA regulatory region 4920	biological-region	-	-	-	-	20201124	regulatory:enhancer|regulatory:silencer
9606	112081401	LOC112081401	-	-	-	11	11q	Sharpr-MPRA regulatory region 12556	biological-region	-	-	-	-	20201124	regulatory:enhancer|regulatory:silencer
9606	112081402	LOC112081402	-	-	-	11	11q	Sharpr-MPRA regulatory region 11887	biological-region	-	-	-	-	20201124	regulatory:enhancer
9606	112081403	LOC112081403	-	-	-	11	11q	Sharpr-MPRA regulatory region 15631	biological-region	-	-	-	-	20201124	regulatory:enhancer
9606	112081404	LOC112081404	-	-	-	11	11p	Sharpr-MPRA regulatory region 6512	biological-region	-	-	-	-	20201124	regulatory:enhancer
9606	112081405	LOC112081405	-	-	-	11	11p	Sharpr-MPRA regulatory region 730	biological-region	-	-	-	-	20201124	regulatory:enhancer
9606	112081406	LOC112081406	-	-	-	11	11q	Sharpr-MPRA regulatory region 6587	biological-region	-	-	-	-	20201124	regulatory:enhancer
9606	112081407	LOC112081407	-	-	-	11	11q	Sharpr-MPRA regulatory region 8142	biological-region	-	-	-	-	20201124	regulatory:enhancer
9606	112081408	LOC112081408	-	-	-	11	11q	Sharpr-MPRA regulatory region 8286	biological-region	-	-	-	-	20201124	regulatory:enhancer
9606	112081409	LOC112081409	-	-	-	11	11q	Sharpr-MPRA regulatory region 3974	biological-region	-	-	-	-	20201124	regulatory:enhancer
9606	112081410	LOC112081410	-	-	-	11	11q	Sharpr-MPRA regulatory region 983	biological-region	-	-	-	-	20201124	regulatory:enhancer
9606	112081411	LOC112081411	-	-	-	11	11q	Sharpr-MPRA regulatory region 5915	biological-region	-	-	-	-	20201124	regulatory:enhancer
9606	112081412	LOC112081412	-	-	-	11	11q	Sharpr-MPRA regulatory region 15247	biological-region	-	-	-	-	20201124	regulatory:enhancer
9606	112081413	LOC112081413	-	-	-	11	11q	Sharpr-MPRA regulatory region 5992	biological-region	-	-	-	-	20201124	regulatory:enhancer
9606	112081415	LOC112081415	-	-	-	11	11q	Sharpr-MPRA regulatory region 1260	biological-region	-	-	-	-	20201124	regulatory:enhancer
9606	112081416	LOC112081416	-	-	-	11	11q	Sharpr-MPRA regulatory region 9006	biological-region	-	-	-	-	20201124	regulatory:enhancer
9606	112136078	LOC112136078	-	-	-	11	11q	Sharpr-MPRA regulatory region 1080	biological-region	-	-	-	-	20201124	regulatory:enhancer
9606	112136080	LOC112136080	-	-	-	11	11p	Sharpr-MPRA regulatory region 5166	biological-region	-	-	-	-	20201124	regulatory:enhancer
9606	112136081	LOC112136081	-	-	-	11	11p	Sharpr-MPRA regulatory region 4980	biological-region	-	-	-	-	20201124	regulatory:enhancer
9606	112136082	LOC112136082	-	-	-	11	11q	Sharpr-MPRA regulatory region 3523	biological-region	-	-	-	-	20201124	regulatory:enhancer
9606	112136083	LOC112136083	-	-	-	11	11q	Sharpr-MPRA regulatory region 14106	biological-region	-	-	-	-	20201124	regulatory:enhancer
9606	112136088	LOC112136088	-	-	-	11	11q	Sharpr-MPRA regulatory region 10154	biological-region	-	-	-	-	20201124	regulatory:enhancer
9606	112136089	LOC112136089	-	-	-	11	11q	Sharpr-MPRA regulatory region 9860	biological-region	-	-	-	-	20201124	regulatory:enhancer
9606	112136090	LOC112136090	-	-	-	11	11q	Sharpr-MPRA regulatory region 1403	biological-region	-	-	-	-	20201124	regulatory:enhancer
9606	112136091	LOC112136091	-	-	-	11	11q	Sharpr-MPRA regulatory region 2371	biological-region	-	-	-	-	20201124	regulatory:enhancer
9606	112136092	LOC112136092	-	-	-	11	11p	Sharpr-MPRA regulatory region 3983	biological-region	-	-	-	-	20201124	regulatory:enhancer
9606	112136093	LOC112136093	-	-	-	11	11q	Sharpr-MPRA regulatory region 8285	biological-region	-	-	-	-	20201124	regulatory:enhancer
9606	112136094	LOC112136094	-	-	-	11	11p	Sharpr-MPRA regulatory region 9656	biological-region	-	-	-	-	20201124	regulatory:enhancer
9606	112136095	LOC112136095	-	-	-	11	11q	Sharpr-MPRA regulatory region 5970	biological-region	-	-	-	-	20201124	regulatory:enhancer
9606	112136096	LOC112136096	-	-	-	11	11q	Sharpr-MPRA regulatory region 4215	biological-region	-	-	-	-	20201124	regulatory:enhancer
9606	112136097	LOC112136097	-	-	-	11	11q	Sharpr-MPRA regulatory region 12150	biological-region	-	-	-	-	20201124	regulatory:enhancer
9606	112136100	LOC112136100	-	-	-	12	12p	Sharpr-MPRA regulatory region 5038	biological-region	-	-	-	-	20201124	regulatory:enhancer
9606	112136101	LOC112136101	-	-	-	12	12q	Sharpr-MPRA regulatory region 7946	biological-region	-	-	-	-	20201124	regulatory:enhancer
9606	112136102	LOC112136102	-	-	-	12	12q	Sharpr-MPRA regulatory region 12855	biological-region	-	-	-	-	20201124	regulatory:enhancer
9606	112136103	LOC112136103	-	-	-	12	12q	Sharpr-MPRA regulatory region 9924	biological-region	-	-	-	-	20201124	regulatory:enhancer
9606	112136104	LOC112136104	-	-	-	12	12q	Sharpr-MPRA regulatory region 11431	biological-region	-	-	-	-	20201124	regulatory:enhancer
9606	112136105	LOC112136105	-	-	-	12	12q	Sharpr-MPRA regulatory region 839	biological-region	-	-	-	-	20201124	regulatory:enhancer
9606	112136106	LOC112136106	-	-	-	12	12p	Sharpr-MPRA regulatory region 13514	biological-region	-	-	-	-	20201124	regulatory:enhancer
9606	112136107	LOC112136107	-	-	-	12	12q	Sharpr-MPRA regulatory region 2512	biological-region	-	-	-	-	20201124	regulatory:enhancer
9606	112136108	LOC112136108	-	-	-	12	12q	Sharpr-MPRA regulatory region 13461	biological-region	-	-	-	-	20201124	regulatory:enhancer
9606	112136111	LOC112136111	-	-	-	12	12q	Sharpr-MPRA regulatory region 5940	biological-region	-	-	-	-	20201124	regulatory:enhancer
9606	112136112	LOC112136112	-	-	-	12	12q	Sharpr-MPRA regulatory region 11920	biological-region	-	-	-	-	20201124	regulatory:enhancer
9606	112163524	MTND4P39	-	-	HGNC:HGNC:52324	8	8q13.2	MT-ND4 pseudogene 39	pseudo	MTND4P39	MT-ND4 pseudogene 39	O	mitochondrially encoded NADH:ubiquinone oxidoreductase core subunit 4 pseudogene 39	20201124	-
9606	112163525	LOC112163525	-	-	-	12	12q	Sharpr-MPRA regulatory region 2968	biological-region	-	-	-	-	20201124	regulatory:enhancer
9606	112163526	LOC112163526	-	-	-	12	12q	Sharpr-MPRA regulatory region 11046	biological-region	-	-	-	-	20201124	regulatory:enhancer
9606	112163527	LOC112163527	-	-	-	12	12q	Sharpr-MPRA regulatory region 576	biological-region	-	-	-	-	20201124	regulatory:enhancer
9606	112163528	LOC112163528	-	-	-	12	12q	Sharpr-MPRA regulatory region 763	biological-region	-	-	-	-	20201124	regulatory:enhancer
9606	112163529	LOC112163529	-	-	-	12	12q	Sharpr-MPRA regulatory region 3971	biological-region	-	-	-	-	20201124	regulatory:enhancer
9606	112163530	LOC112163530	-	-	-	12	12q	Sharpr-MPRA regulatory region 4268	biological-region	-	-	-	-	20201124	regulatory:enhancer
9606	112163531	LOC112163531	-	-	-	12	12q	Sharpr-MPRA regulatory region 8907	biological-region	-	-	-	-	20201124	regulatory:enhancer
9606	112163532	LOC112163532	-	-	-	12	12q	Sharpr-MPRA regulatory region 2179	biological-region	-	-	-	-	20201124	regulatory:enhancer
9606	112163533	LOC112163533	-	-	-	12	12q	Sharpr-MPRA regulatory region 1215	biological-region	-	-	-	-	20201124	regulatory:enhancer
9606	112163534	LOC112163534	-	-	-	12	12q	Sharpr-MPRA regulatory region 11641	biological-region	-	-	-	-	20201124	regulatory:enhancer
9606	112163535	LOC112163535	-	-	-	12	12q	Sharpr-MPRA regulatory region 5794	biological-region	-	-	-	-	20201124	regulatory:enhancer
9606	112163537	LOC112163537	-	-	-	12	12q	Sharpr-MPRA regulatory region 11802	biological-region	-	-	-	-	20201124	regulatory:enhancer
9606	112163538	LOC112163538	-	-	-	12	12q	Sharpr-MPRA regulatory region 12812	biological-region	-	-	-	-	20201124	regulatory:enhancer
9606	112163539	LOC112163539	-	-	-	12	12q	Sharpr-MPRA regulatory region 4504	biological-region	-	-	-	-	20201124	regulatory:enhancer
9606	112163540	LOC112163540	-	-	-	12	12q	Sharpr-MPRA regulatory region 517	biological-region	-	-	-	-	20201124	regulatory:enhancer
9606	112163541	LOC112163541	-	-	-	12	12q	Sharpr-MPRA regulatory region 13079	biological-region	-	-	-	-	20201124	regulatory:enhancer
9606	112163542	LOC112163542	-	-	-	12	12q	Sharpr-MPRA regulatory region 7648	biological-region	-	-	-	-	20201124	regulatory:enhancer
9606	112163543	LOC112163543	-	-	-	12	12p	Sharpr-MPRA regulatory region 6201	biological-region	-	-	-	-	20201124	regulatory:enhancer
9606	112163544	LOC112163544	-	-	-	12	12p	Sharpr-MPRA regulatory region 3500	biological-region	-	-	-	-	20201124	regulatory:enhancer
9606	112163545	LOC112163545	-	-	-	12	12p	Sharpr-MPRA regulatory region 1480	biological-region	-	-	-	-	20201124	regulatory:enhancer
9606	112163546	LOC112163546	-	-	-	12	12q	Sharpr-MPRA regulatory region 4789	biological-region	-	-	-	-	20201124	regulatory:enhancer
9606	112163547	LOC112163547	-	-	-	12	12q	Sharpr-MPRA regulatory region 713	biological-region	-	-	-	-	20201124	regulatory:enhancer
9606	112163548	LOC112163548	-	-	-	12	12p	Sharpr-MPRA regulatory region 13841	biological-region	-	-	-	-	20201124	regulatory:enhancer
9606	112163549	LOC112163549	-	-	-	12	12p	Sharpr-MPRA regulatory region 6359	biological-region	-	-	-	-	20201124	regulatory:enhancer
9606	112163550	LOC112163550	-	-	-	12	12p	Sharpr-MPRA regulatory region 4305	biological-region	-	-	-	-	20201124	regulatory:enhancer
9606	112163551	LOC112163551	-	-	-	12	12p	Sharpr-MPRA regulatory region 3097	biological-region	-	-	-	-	20201124	regulatory:enhancer
9606	112163552	LOC112163552	-	-	-	12	12p	Sharpr-MPRA regulatory region 2870	biological-region	-	-	-	-	20201124	regulatory:enhancer
9606	112163594	LOC112163594	-	-	-	12	12q	Sharpr-MPRA regulatory region 10514	biological-region	-	-	-	-	20201124	regulatory:enhancer
9606	112163595	LOC112163595	-	-	-	12	12q	Sharpr-MPRA regulatory region 11797	biological-region	-	-	-	-	20201124	regulatory:enhancer
9606	112163596	LOC112163596	-	-	-	12	12q	Sharpr-MPRA regulatory region 3992	biological-region	-	-	-	-	20201124	regulatory:enhancer
9606	112163597	LOC112163597	-	-	-	12	12p	Sharpr-MPRA regulatory region 4015	biological-region	-	-	-	-	20201124	regulatory:enhancer
9606	112163598	LOC112163598	-	-	-	12	12q	Sharpr-MPRA regulatory region 13914	biological-region	-	-	-	-	20201124	regulatory:enhancer
9606	112163599	MTND4P37	-	-	HGNC:HGNC:52319	15	15q15.1	MT-ND4 pseudogene 37	pseudo	MTND4P37	MT-ND4 pseudogene 37	O	mitochondrially encoded NADH:ubiquinone oxidoreductase core subunit 4 pseudogene 37	20201124	-
9606	112163600	LOC112163600	-	-	-	12	12q	Sharpr-MPRA regulatory region 11175	biological-region	-	-	-	-	20201124	regulatory:enhancer
9606	112163601	LOC112163601	-	-	-	12	12q	Sharpr-MPRA regulatory region 4642	biological-region	-	-	-	-	20201124	regulatory:enhancer
9606	112163602	LOC112163602	-	-	-	12	12q	Sharpr-MPRA regulatory region 9853	biological-region	-	-	-	-	20201124	regulatory:enhancer
9606	112163604	LOC112163604	-	-	-	12	12p	Sharpr-MPRA regulatory region 4380	biological-region	-	-	-	-	20201124	regulatory:enhancer
9606	112163605	LOC112163605	-	-	-	12	12q	Sharpr-MPRA regulatory region 2055	biological-region	-	-	-	-	20201124	regulatory:enhancer
9606	112163606	LOC112163606	-	-	-	12	12q	Sharpr-MPRA regulatory region 3292	biological-region	-	-	-	-	20201124	regulatory:enhancer
9606	112163607	LOC112163607	-	-	-	12	12q	Sharpr-MPRA regulatory region 12	biological-region	-	-	-	-	20201124	regulatory:enhancer
9606	112163608	LOC112163608	-	-	-	12	12q	Sharpr-MPRA regulatory region 10893	biological-region	-	-	-	-	20201124	regulatory:enhancer
9606	112163609	LOC112163609	-	-	-	12	12q	Sharpr-MPRA regulatory region 3466	biological-region	-	-	-	-	20201124	regulatory:enhancer
9606	112163612	LOC112163612	-	-	-	12	12q	Sharpr-MPRA regulatory region 1237	biological-region	-	-	-	-	20201124	regulatory:enhancer
9606	112163613	LOC112163613	-	-	-	12	12q	Sharpr-MPRA regulatory region 9353	biological-region	-	-	-	-	20201124	regulatory:enhancer
9606	112163614	MTND5P44	-	-	HGNC:HGNC:52323	8	8q13.2	MT-ND5 pseudogene 44	pseudo	MTND5P44	MT-ND5 pseudogene 44	O	mitochondrially encoded NADH:ubiquinone oxidoreductase core subunit 5 pseudogene 44	20201124	-
9606	112163615	LOC112163615	-	-	-	12	12q	Sharpr-MPRA regulatory region 4597	biological-region	-	-	-	-	20201124	regulatory:enhancer
9606	112163617	LOC112163617	-	-	-	12	12q	Sharpr-MPRA regulatory region 225	biological-region	-	-	-	-	20201124	regulatory:enhancer
9606	112163618	LOC112163618	-	-	-	12	12q	Sharpr-MPRA regulatory region 358	biological-region	-	-	-	-	20201124	regulatory:enhancer
9606	112163619	LOC112163619	-	-	-	12	12q	Sharpr-MPRA regulatory region 15392	biological-region	-	-	-	-	20201124	regulatory:enhancer
9606	112163620	LOC112163620	-	-	-	12	12p	Sharpr-MPRA regulatory region 3083	biological-region	-	-	-	-	20201124	regulatory:enhancer
9606	112163621	LOC112163621	-	-	-	12	12p	Sharpr-MPRA regulatory region 14257	biological-region	-	-	-	-	20201124	regulatory:enhancer
9606	112163622	LOC112163622	-	-	-	12	12p	Sharpr-MPRA regulatory region 10655	biological-region	-	-	-	-	20201124	regulatory:enhancer
9606	112163623	LOC112163623	-	-	-	12	12p	Sharpr-MPRA regulatory region 10601	biological-region	-	-	-	-	20201124	regulatory:enhancer
9606	112163625	LOC112163625	-	-	-	12	12p	Sharpr-MPRA regulatory region 11848	biological-region	-	-	-	-	20201124	regulatory:enhancer
9606	112163626	LOC112163626	-	-	-	12	12p	Sharpr-MPRA regulatory region 3501	biological-region	-	-	-	-	20201124	regulatory:enhancer
9606	112163628	LOC112163628	-	-	-	12	12q	Sharpr-MPRA regulatory region 3321	biological-region	-	-	-	-	20201124	regulatory:enhancer
9606	112163629	LOC112163629	-	-	-	12	12q	Sharpr-MPRA regulatory region 14116	biological-region	-	-	-	-	20201124	regulatory:enhancer
9606	112163630	LOC112163630	-	-	-	12	12p	Sharpr-MPRA regulatory region 10898	biological-region	-	-	-	-	20201124	regulatory:enhancer
9606	112163631	LOC112163631	-	-	-	12	12q	Sharpr-MPRA regulatory region 15256	biological-region	-	-	-	-	20201124	regulatory:enhancer
9606	112163632	LOC112163632	-	-	-	12	12q	Sharpr-MPRA regulatory region 20	biological-region	-	-	-	-	20201124	regulatory:enhancer
9606	112163633	LOC112163633	-	-	-	12	12q	Sharpr-MPRA regulatory region 5962	biological-region	-	-	-	-	20201124	regulatory:enhancer
9606	112163634	LOC112163634	-	-	-	12	12q	Sharpr-MPRA regulatory region 14945	biological-region	-	-	-	-	20201124	regulatory:enhancer
9606	112163635	LOC112163635	-	-	-	12	12q	Sharpr-MPRA regulatory region 9199	biological-region	-	-	-	-	20201124	regulatory:enhancer
9606	112163636	LOC112163636	-	-	-	12	12q	Sharpr-MPRA regulatory region 2068	biological-region	-	-	-	-	20201124	regulatory:enhancer
9606	112163637	LOC112163637	-	-	-	13	13q	Sharpr-MPRA regulatory region 5963	biological-region	-	-	-	-	20201124	regulatory:enhancer
9606	112163638	LOC112163638	-	-	-	13	13q	Sharpr-MPRA regulatory region 12105	biological-region	-	-	-	-	20201124	regulatory:enhancer
9606	112163639	LOC112163639	-	-	-	13	13q	Sharpr-MPRA regulatory region 9290	biological-region	-	-	-	-	20201124	regulatory:enhancer
9606	112163640	LOC112163640	-	-	-	13	13q	Sharpr-MPRA regulatory region 13792	biological-region	-	-	-	-	20201124	regulatory:enhancer
9606	112163642	LINC01513	-	TCONS_00009352	HGNC:HGNC:51202	5	5p15.2	long intergenic non-protein coding RNA 1513	ncRNA	LINC01513	long intergenic non-protein coding RNA 1513	O	-	20190324	-
9606	112163643	LOC112163643	-	-	-	13	13q	Sharpr-MPRA regulatory region 11013	biological-region	-	-	-	-	20201124	regulatory:enhancer
9606	112163644	LOC112163644	-	-	-	13	13q	Sharpr-MPRA regulatory region 12287	biological-region	-	-	-	-	20201124	regulatory:enhancer
9606	112163645	LOC112163645	-	-	-	13	13q	Sharpr-MPRA regulatory region 8271	biological-region	-	-	-	-	20201124	regulatory:enhancer
9606	112163646	LOC112163646	-	-	-	13	13q	Sharpr-MPRA regulatory region 3704	biological-region	-	-	-	-	20201124	regulatory:enhancer
9606	112163647	LOC112163647	-	-	-	13	13q	Sharpr-MPRA regulatory region 6807	biological-region	-	-	-	-	20201124	regulatory:enhancer
9606	112163648	LOC112163648	-	-	-	13	13q	Sharpr-MPRA regulatory region 8838	biological-region	-	-	-	-	20201124	regulatory:enhancer
9606	112163649	LOC112163649	-	-	-	13	13q	Sharpr-MPRA regulatory region 10151	biological-region	-	-	-	-	20201124	regulatory:enhancer
9606	112163650	LOC112163650	-	-	-	13	13q	Sharpr-MPRA regulatory region 11800	biological-region	-	-	-	-	20201124	regulatory:enhancer
9606	112163651	LOC112163651	-	-	-	13	13q	Sharpr-MPRA regulatory region 9463	biological-region	-	-	-	-	20201124	regulatory:enhancer
9606	112163652	LOC112163652	-	-	-	13	13q	Sharpr-MPRA regulatory region 10155	biological-region	-	-	-	-	20201124	regulatory:enhancer
9606	112163653	LOC112163653	-	-	-	13	13q	Sharpr-MPRA regulatory region 1962	biological-region	-	-	-	-	20201124	regulatory:enhancer
9606	112163654	LOC112163654	-	-	-	13	13q	Sharpr-MPRA regulatory region 3304	biological-region	-	-	-	-	20201124	regulatory:enhancer
9606	112163655	LOC112163655	-	-	-	13	13q	Sharpr-MPRA regulatory region 5265	biological-region	-	-	-	-	20201124	regulatory:enhancer
9606	112163656	LOC112163656	-	-	-	13	13q	Sharpr-MPRA regulatory region 5068	biological-region	-	-	-	-	20201124	regulatory:enhancer
9606	112163657	LOC112163657	-	-	-	13	13q	Sharpr-MPRA regulatory region 4080	biological-region	-	-	-	-	20201124	regulatory:enhancer
9606	112163658	LOC112163658	-	-	-	13	13q	Sharpr-MPRA regulatory region 12652	biological-region	-	-	-	-	20201124	regulatory:enhancer
9606	112163659	TMDD1	-	C12orf81|hCG1648055	HGNC:HGNC:53646|Ensembl:ENSG00000284730	12	12q13.13	transmembrane and death domain 1	protein-coding	TMDD1	transmembrane and death domain 1	O	transmembrane and death domain protein 1|Uncharacterized protein C12orf81	20201209	-
9606	112163662	LOC112163662	-	-	-	13	13q	Sharpr-MPRA regulatory region 3717	biological-region	-	-	-	-	20201124	regulatory:enhancer
9606	112163663	LOC112163663	-	-	-	13	13q	Sharpr-MPRA regulatory region 2352	biological-region	-	-	-	-	20201124	regulatory:enhancer
9606	112163664	LOC112163664	-	-	-	13	13q	Sharpr-MPRA regulatory region 8029	biological-region	-	-	-	-	20201124	regulatory:enhancer
9606	112163665	LOC112163665	-	-	-	13	13q	Sharpr-MPRA regulatory region 4317	biological-region	-	-	-	-	20201124	regulatory:enhancer
9606	112163666	LOC112163666	-	-	-	13	13q	Sharpr-MPRA regulatory region 1301	biological-region	-	-	-	-	20201124	regulatory:enhancer
9606	112163667	LOC112163667	-	-	-	13	13q	Sharpr-MPRA regulatory region 14942	biological-region	-	-	-	-	20201124	regulatory:enhancer
9606	112163668	LOC112163668	-	-	-	13	13q	Sharpr-MPRA regulatory region 2769	biological-region	-	-	-	-	20201124	regulatory:enhancer
9606	112163669	LOC112163669	-	-	-	13	13q	Sharpr-MPRA regulatory region 11269	biological-region	-	-	-	-	20201124	regulatory:enhancer
9606	112163670	LOC112163670	-	-	-	13	13q	Sharpr-MPRA regulatory region 2285	biological-region	-	-	-	-	20201124	regulatory:enhancer
9606	112163671	LOC112163671	-	-	-	13	13q	Sharpr-MPRA regulatory region 1150	biological-region	-	-	-	-	20201124	regulatory:enhancer
9606	112163672	LOC112163672	-	-	-	13	13q	Sharpr-MPRA regulatory region 2923	biological-region	-	-	-	-	20201124	regulatory:enhancer
9606	112163673	SCGB1B3P	-	SCGB1B3|SCGB4A4	HGNC:HGNC:20943	19	19q13.11	secretoglobin family 1B member 3, pseudogene	pseudo	SCGB1B3P	secretoglobin family 1B member 3, pseudogene	O	secretoglobin, family 1B, member 3	20201124	-
9606	112163674	LOC112163674	-	-	-	13	13q	Sharpr-MPRA regulatory region 14763	biological-region	-	-	-	-	20201124	regulatory:enhancer
9606	112163675	LOC112163675	-	-	-	13	13q	Sharpr-MPRA regulatory region 5370	biological-region	-	-	-	-	20201124	regulatory:enhancer
9606	112163676	LOC112163676	-	-	-	13	13q	Sharpr-MPRA regulatory region 2339	biological-region	-	-	-	-	20201124	regulatory:enhancer
9606	112163679	LOC112163679	-	-	-	14	14q	Sharpr-MPRA regulatory region 4550	biological-region	-	-	-	-	20201124	regulatory:enhancer
9606	112163680	LOC112163680	-	-	-	14	14q	Sharpr-MPRA regulatory region 4628	biological-region	-	-	-	-	20201124	regulatory:enhancer
9606	112163681	LOC112163681	-	-	-	14	14q	Sharpr-MPRA regulatory region 10653	biological-region	-	-	-	-	20201124	regulatory:enhancer
9606	112163682	LOC112163682	-	-	-	14	14q	Sharpr-MPRA regulatory region 10698	biological-region	-	-	-	-	20201124	regulatory:enhancer
9606	112163683	LOC112163683	-	-	-	14	14q	Sharpr-MPRA regulatory region 3007	biological-region	-	-	-	-	20201124	regulatory:enhancer
9606	112163684	LOC112163684	-	-	-	14	14q	Sharpr-MPRA regulatory region 9453	biological-region	-	-	-	-	20201124	regulatory:enhancer
9606	112163685	LOC112163685	-	-	-	14	14q	Sharpr-MPRA regulatory region 5751	biological-region	-	-	-	-	20201124	regulatory:enhancer
9606	112163686	MTND6P35	-	-	HGNC:HGNC:52326|Ensembl:ENSG00000283879	17	17p11.2	MT-ND6 pseudogene 35	pseudo	MTND6P35	MT-ND6 pseudogene 35	O	mitochondrially encoded NADH:ubiquinone oxidoreductase core subunit 6 pseudogene 35	20201124	-
9606	112214169	PIGPP1	-	-	HGNC:HGNC:45153	2	2p15	phosphatidylinositol glycan anchor biosynthesis class P pseudogene 1	pseudo	PIGPP1	phosphatidylinositol glycan anchor biosynthesis class P pseudogene 1	O	-	20201124	-
9606	112214170	LOC112214170	-	-	-	14	14q	Sharpr-MPRA regulatory region 8185	biological-region	-	-	-	CRISPRi-validated cis-regulatory element chr14.61	20201124	regulatory:enhancer|regulatory:transcriptional_cis_regulatory_region
9606	112214171	LOC112214171	-	-	-	14	14q	Sharpr-MPRA regulatory region 15263	biological-region	-	-	-	-	20201124	regulatory:enhancer
9606	112214174	LOC112214174	-	-	-	14	14q	Sharpr-MPRA regulatory region 964	biological-region	-	-	-	-	20201124	regulatory:enhancer|regulatory:silencer
9606	112214175	LOC112214175	-	-	-	14	14q	Sharpr-MPRA regulatory region 809	biological-region	-	-	-	-	20201124	regulatory:enhancer
9606	112214176	LOC112214176	-	-	-	14	14q	Sharpr-MPRA regulatory region 11879	biological-region	-	-	-	-	20201124	regulatory:enhancer
9606	112267849	LOC112267849	-	-	-	14	14q	Sharpr-MPRA regulatory region 10629	biological-region	-	-	-	-	20201124	regulatory:enhancer
9606	112267850	LOC112267850	-	-	-	14	14q	Sharpr-MPRA regulatory region 5945	biological-region	-	-	-	-	20201124	regulatory:enhancer
9606	112267851	LOC112267851	-	-	-	14	14q	Sharpr-MPRA regulatory region 3923	biological-region	-	-	-	-	20201124	regulatory:enhancer
9606	112267852	LOC112267852	-	-	-	14	14q	Sharpr-MPRA regulatory region 1279	biological-region	-	-	-	-	20201124	regulatory:enhancer
9606	112267853	LOC112267853	-	-	-	14	14q	Sharpr-MPRA regulatory region 11850	biological-region	-	-	-	-	20201124	regulatory:enhancer
9606	112267854	LOC112267854	-	-	-	14	14q	Sharpr-MPRA regulatory region 11779	biological-region	-	-	-	-	20201124	regulatory:enhancer
9606	112267855	LOC112267855	-	-	-	5	5q31.3	uncharacterized LOC112267855	protein-coding	-	-	-	uncharacterized protein LOC112267855	20201124	-
9606	112267857	LOC112267857	-	-	-	6	6q14.1	uncharacterized LOC112267857	protein-coding	-	-	-	uncharacterized protein LOC112267857	20201124	-
9606	112267858	LOC112267858	-	-	-	7	7q21.3	uncharacterized LOC112267858	ncRNA	-	-	-	-	20201124	-
9606	112267859	LOC112267859	-	-	Ensembl:ENSG00000279688	9	9q21.11	putative aquaporin-7-like protein 3	protein-coding	-	-	-	putative aquaporin-7-like protein 3	20201124	-
9606	112267861	LOC112267861	-	-	-	9	9q34.3	uncharacterized LOC112267861	ncRNA	-	-	-	-	20201124	-
9606	112267862	LINC02675	-	-	HGNC:HGNC:54169	10	10q11.22	long intergenic non-protein coding RNA 2675	ncRNA	LINC02675	long intergenic non-protein coding RNA 2675	O	-	20201124	-
9606	112267864	LOC112267864	-	-	-	12	12p13.1	uncharacterized LOC112267864	ncRNA	-	-	-	-	20201124	-
9606	112267865	LOC112267865	-	-	-	12	12q23.2	uncharacterized LOC112267865	ncRNA	-	-	-	-	20201124	-
9606	112267866	LOC112267866	-	-	-	12	12q22	uncharacterized LOC112267866	ncRNA	-	-	-	-	20201124	-
9606	112267867	LOC112267867	-	-	-	14	14q11.2	uncharacterized LOC112267867	ncRNA	-	-	-	-	20201124	-
9606	112267868	LOC112267868	-	-	-	14	14q12	uncharacterized LOC112267868	ncRNA	-	-	-	-	20201124	-
9606	112267869	LOC112267869	-	-	-	15	15q25.2	uncharacterized LOC112267869	ncRNA	-	-	-	-	20201124	-
9606	112267870	LOC112267870	-	-	-	18	18q21.31	uncharacterized LOC112267870	ncRNA	-	-	-	-	20201124	-
9606	112267871	LOC112267871	-	-	Ensembl:ENSG00000228549	1	1p36.13	uncharacterized LOC112267871	ncRNA	-	-	-	-	20201124	-
9606	112267872	LOC112267872	-	-	-	19	19p13.11	uncharacterized LOC112267872	ncRNA	-	-	-	-	20201124	-
9606	112267873	LINC02814	-	-	HGNC:HGNC:54346	1	1q42.13	long intergenic non-protein coding RNA 2814	ncRNA	LINC02814	long intergenic non-protein coding RNA 2814	O	-	20201124	-
9606	112267875	LOC112267875	-	-	-	X	Xq21.2	uncharacterized LOC112267875	ncRNA	-	-	-	-	20201124	-
9606	112267876	LOC112267876	-	-	-	11	-	H19 opposite tumor suppressor-like	protein-coding	-	-	-	uncharacterized protein LOC112267876	20201124	-
9606	112267877	LOC112267877	-	-	Ensembl:ENSG00000226833	2	2p23.2	uncharacterized LOC112267877	ncRNA	-	-	-	-	20201124	-
9606	112267879	LOC112267879	-	-	-	3	3p14.1	uncharacterized LOC112267879	ncRNA	-	-	-	-	20201124	-
9606	112267881	LOC112267881	-	-	-	19	-	killer cell immunoglobulin-like receptor 2DL1-like	protein-coding	-	-	-	killer cell immunoglobulin-like receptor 2DL1-like|killer cell immunoglobulin-like receptor two domains long cytoplasmic tail 1-like|truncated killer cell immunoglobulin-like receptor two domains long cytoplasmic tail 1 variant A|truncated killer cell immunoglobulin-like receptor two domains long cytoplasmic tail 1 variant AB|truncated killer cell immunoglobulin-like receptor two domains long cytoplasmic tail 1 variant B	20201124	-
9606	112267883	LOC112267883	-	-	-	7	-	uncharacterized LOC112267883	ncRNA	-	-	-	-	20201124	-
9606	112267884	LOC112267884	-	-	-	12	-	uncharacterized LOC112267884	ncRNA	-	-	-	-	20201124	-
9606	112267887	LOC112267887	-	-	-	3	3q21.2-q21.3	uncharacterized LOC112267887	ncRNA	-	-	-	-	20201124	-
9606	112267888	LOC112267888	-	-	-	2	2p24.2	uncharacterized LOC112267888	ncRNA	-	-	-	-	20201124	-
9606	112267889	KIF5C-AS1	-	-	HGNC:HGNC:40325	2	2q23.1	KIF5C antisense RNA 1	ncRNA	KIF5C-AS1	KIF5C antisense RNA 1	O	-	20201124	-
9606	112267890	LOC112267890	-	-	-	22	22q11.22	uncharacterized LOC112267890	ncRNA	-	-	-	-	20201124	-
9606	112267891	LOC112267891	-	-	-	22	22q13.31	uncharacterized LOC112267891	ncRNA	-	-	-	-	20201124	-
9606	112267892	LOC112267892	-	-	-	14	14q31.1	uncharacterized LOC112267892	ncRNA	-	-	-	-	20201124	-
9606	112267893	LOC112267893	-	-	-	5	5q23.2	putative RNA-binding protein 15	pseudo	-	-	-	-	20201124	-
9606	112267895	LOC112267895	-	-	Ensembl:ENSG00000261241	16	16q12.1	uncharacterized LOC112267895	ncRNA	-	-	-	-	20201124	-
9606	112267896	LOC112267896	-	-	-	17	17q24.3	uncharacterized LOC112267896	ncRNA	-	-	-	-	20201124	-
9606	112267897	LOC112267897	-	-	Ensembl:ENSG00000237378	13	13q21.31	keratin-associated protein 21-1-like	protein-coding	-	-	-	keratin-associated protein 6-2-like	20201124	-
9606	112267899	LOC112267899	-	-	-	14	14q21.1	uncharacterized LOC112267899	ncRNA	-	-	-	-	20201124	-
9606	112267900	LOC112267900	-	-	-	1	1p32.2	uncharacterized LOC112267900	ncRNA	-	-	-	-	20201124	-
9606	112267901	LOC112267901	-	-	-	4	4q23	uncharacterized LOC112267901	ncRNA	-	-	-	-	20201124	-
9606	112267902	LOC112267902	-	-	-	6	6p21.33	uncharacterized LOC112267902	ncRNA	-	-	-	-	20201124	-
9606	112267903	LOC112267903	-	-	-	9	9q22.1	uncharacterized LOC112267903	ncRNA	-	-	-	-	20201124	-
9606	112267904	LOC112267904	-	-	-	11	11q22.3	uncharacterized LOC112267904	protein-coding	-	-	-	uncharacterized protein LOC112267904	20201124	-
9606	112267905	LOC112267905	-	-	-	15	15q21.1	uncharacterized LOC112267905	ncRNA	-	-	-	-	20201124	-
9606	112267906	LOC112267906	-	-	-	16	16p12.3	acyl-coenzyme A synthetase ACSM5, mitochondrial-like	pseudo	-	-	-	-	20201124	-
9606	112267907	LOC112267907	-	-	-	16	16p13.13	uncharacterized LOC112267907	ncRNA	-	-	-	-	20201124	-
9606	112267908	LOC112267908	-	-	-	3	3q21.2	serine/arginine-rich splicing factor SR45-like	pseudo	-	-	-	-	20201124	-
9606	112267909	LOC112267909	-	-	-	11	11q22.3	uncharacterized LOC112267909	ncRNA	-	-	-	-	20201124	-
9606	112267910	LOC112267910	-	-	-	X	Xq22.3	NACHT, LRR and PYD domains-containing protein 10-like	protein-coding	-	-	-	NACHT, LRR and PYD domains-containing protein 10-like	20201124	-
9606	112267911	LOC112267911	-	-	-	7	7p12.3	putative uncharacterized protein FLJ44672	pseudo	-	-	-	-	20201124	-
9606	112267913	LOC112267913	-	-	-	7	7q11.21	vegetative cell wall protein gp1-like	pseudo	-	-	-	-	20201124	-
9606	112267914	LOC112267914	-	-	-	10	10q26.2	uncharacterized LOC112267914	ncRNA	-	-	-	-	20201124	-
9606	112267915	LOC112267915	-	-	-	21	21q22.12	uncharacterized LOC112267915	ncRNA	-	-	-	-	20201124	-
9606	112267916	LOC112267916	-	-	-	Un	-	uncharacterized LOC112267916	ncRNA	-	-	-	-	20201124	-
9606	112267917	LOC112267917	-	-	-	4	4q34.1	uncharacterized LOC112267917	ncRNA	-	-	-	-	20201124	-
9606	112267918	LOC112267918	-	-	-	7	7p12.3	putative uncharacterized protein FLJ44672	pseudo	-	-	-	-	20201124	-
9606	112267924	LOC112267924	-	-	-	6	-	HLA class I histocompatibility antigen, A-33 alpha chain-like	pseudo	-	-	-	-	20201124	-
9606	112267925	LOC112267925	-	-	-	17	-	leucine-rich repeat-containing protein 37A3-like	pseudo	-	-	-	-	20201124	-
9606	112267926	LOC112267926	-	-	-	6	-	HLA class I histocompatibility antigen, A-33 alpha chain-like	pseudo	-	-	-	-	20201124	-
9606	112267927	LOC112267927	-	-	-	6	-	HLA class II histocompatibility antigen, DR beta 4 chain-like	pseudo	-	-	-	-	20201124	-
9606	112267929	LOC112267929	-	-	-	5	5p15.33	uncharacterized LOC112267929	ncRNA	-	-	-	-	20201124	-
9606	112267930	LOC112267930	-	-	-	5	5p13.1	uncharacterized LOC112267930	protein-coding	-	-	-	uncharacterized protein LOC112267930	20201124	-
9606	112267931	LOC112267931	-	-	Ensembl:ENSG00000153071	5	5p13.1	uncharacterized LOC112267931	ncRNA	-	-	-	-	20201124	-
9606	112267932	LOC112267932	-	-	-	5	5q13.2	uncharacterized LOC112267932	ncRNA	-	-	-	-	20201124	-
9606	112267933	LOC112267933	-	-	-	5	5q15	uncharacterized LOC112267933	ncRNA	-	-	-	-	20201124	-
9606	112267934	LOC112267934	-	-	-	5	5q31.3	uncharacterized LOC112267934	ncRNA	-	-	-	-	20201124	-
9606	112267935	LOC112267935	-	-	-	5	5q33.1	uncharacterized LOC112267935	ncRNA	-	-	-	-	20201124	-
9606	112267936	LOC112267936	-	-	-	5	5q33.2	uncharacterized LOC112267936	ncRNA	-	-	-	-	20201124	-
9606	112267937	LOC112267937	-	-	-	5	5q35.3	uncharacterized LOC112267937	ncRNA	-	-	-	-	20201124	-
9606	112267938	LOC112267938	-	-	-	5	5p14.3	uncharacterized LOC112267938	ncRNA	-	-	-	-	20201124	-
9606	112267939	LOC112267939	-	-	-	5	5q13.2	uncharacterized LOC112267939	protein-coding	-	-	-	uncharacterized protein LOC112267939	20201124	-
9606	112267940	LOC112267940	-	-	-	5	5q13.2	uncharacterized LOC112267940	protein-coding	-	-	-	uncharacterized protein LOC112267940	20201124	-
9606	112267941	LOC112267941	-	-	-	5	5q13.2	uncharacterized LOC112267941	ncRNA	-	-	-	-	20201124	-
9606	112267942	LOC112267942	-	-	-	5	5q13.2	uncharacterized LOC112267942	ncRNA	-	-	-	-	20201124	-
9606	112267943	LOC112267943	-	-	-	5	5q14.3	uncharacterized LOC112267943	ncRNA	-	-	-	-	20201124	-
9606	112267944	LOC112267944	-	-	-	5	5q23.3	uncharacterized LOC112267944	ncRNA	-	-	-	-	20201124	-
9606	112267946	LOC112267946	-	-	-	5	5p15.33	cadherin-related family member 5-like	pseudo	-	-	-	-	20201124	-
9606	112267947	LOC112267947	-	-	-	5	5p15.33	translation initiation factor IF-2-like	protein-coding	-	-	-	uncharacterized protein LOC112267947	20201124	-
9606	112267948	LOC112267948	-	-	-	5	5p13.3	translation machinery-associated protein 7 pseudogene	pseudo	-	-	-	-	20201124	-
9606	112267949	LOC112267949	-	-	Ensembl:ENSG00000249944	5	5q22.3	COX assembly mitochondrial protein homolog pseudogene	pseudo	-	-	-	-	20201124	-
9606	112267951	LOC112267951	-	-	-	5	5q35.2	collagen alpha-1(III) chain-like	protein-coding	-	-	-	collagen alpha-1(III) chain-like	20201124	-
9606	112267952	LOC112267952	-	-	-	6	6p24.3	uncharacterized LOC112267952	ncRNA	-	-	-	-	20201124	-
9606	112267953	LOC112267953	-	-	-	6	6p24.2	uncharacterized LOC112267953	ncRNA	-	-	-	-	20201124	-
9606	112267954	LOC112267954	-	-	-	6	6p22.2	putative POM121-like protein 1-like	pseudo	-	-	-	-	20201124	-
9606	112267955	LOC112267955	-	-	-	6	6p21.31	uncharacterized LOC112267955	ncRNA	-	-	-	-	20201124	-
9606	112267956	LOC112267956	-	-	-	6	6p21.31	uncharacterized LOC112267956	ncRNA	-	-	-	-	20201124	-
9606	112267957	LOC112267957	-	-	-	6	6p21.1	uncharacterized LOC112267957	ncRNA	-	-	-	-	20201124	-
9606	112267958	KLC4-AS1	-	-	HGNC:HGNC:55228	6	6p21.1	KLC4 antisense RNA 1	ncRNA	KLC4-AS1	KLC4 antisense RNA 1	O	-	20201124	-
9606	112267959	LOC112267959	-	-	-	6	6q13	uncharacterized protein C9orf85-like	protein-coding	-	-	-	uncharacterized protein C9orf85-like	20201124	-
9606	112267960	LOC112267960	-	-	-	6	6q13	uncharacterized LOC112267960	ncRNA	-	-	-	-	20201124	-
9606	112267961	LOC112267961	-	-	-	6	6q13	uncharacterized LOC112267961	protein-coding	-	-	-	-	20201124	-
9606	112267962	LOC112267962	-	-	-	6	6q14.1	uncharacterized LOC112267962	ncRNA	-	-	-	-	20201124	-
9606	112267963	LOC112267963	-	-	-	6	6q14.2	glyceraldehyde-3-phosphate dehydrogenase pseudogene	pseudo	-	-	-	-	20201124	-
9606	112267964	LOC112267964	-	-	-	6	6q14.3	small integral membrane protein 30-like	protein-coding	-	-	-	small integral membrane protein 30-like	20201124	-
9606	112267965	LOC112267965	-	-	-	6	6q22.1	uncharacterized LOC112267965	ncRNA	-	-	-	-	20201124	-
9606	112267966	LOC112267966	-	-	-	6	6q22.31	uncharacterized LOC112267966	ncRNA	-	-	-	-	20201124	-
9606	112267967	LOC112267967	-	-	-	6	6q25.3	uncharacterized LOC112267967	ncRNA	-	-	-	-	20201124	-
9606	112267968	LOC112267968	-	-	-	6	6q25.3	uncharacterized LOC112267968	protein-coding	-	-	-	uncharacterized protein LOC112267968	20201124	-
9606	112267969	LOC112267969	-	-	-	6	6q26	uncharacterized LOC112267969	ncRNA	-	-	-	-	20201124	-
9606	112267970	LOC112267970	-	-	-	6	6q27	uncharacterized LOC112267970	ncRNA	-	-	-	-	20201124	-
9606	112267971	LOC112267971	-	-	-	6	6q27	translation initiation factor IF-2-like	protein-coding	-	-	-	uncharacterized protein LOC112267971	20201124	-
9606	112267972	LOC112267972	-	-	-	6	6q22.33	uncharacterized LOC112267972	ncRNA	-	-	-	-	20201124	-
9606	112267973	LOC112267973	-	-	-	6	6q22.33	uncharacterized LOC112267973	ncRNA	-	-	-	-	20201124	-
9606	112267974	LOC112267974	-	-	-	6	6q23.1	uncharacterized LOC112267974	ncRNA	-	-	-	-	20201124	-
9606	112267975	LOC112267975	-	-	-	6	6p21.31	V-type proton ATPase subunit F pseudogene	pseudo	-	-	-	-	20201124	-
9606	112267976	LOC112267976	-	-	-	6	6q14.1	dnaJ homolog subfamily B member 6-like	pseudo	-	-	-	-	20201124	-
9606	112267977	LOC112267977	-	-	-	6	6q25.3	mitochondrial import receptor subunit TOM6 homolog pseudogene	pseudo	-	-	-	-	20201124	-
9606	112267978	LOC112267978	-	-	-	6	6p25.3	uncharacterized LOC112267978	ncRNA	-	-	-	-	20201124	-
9606	112267979	LOC112267979	-	-	-	7	7p11.2	putative uncharacterized protein FLJ46235	pseudo	-	-	-	-	20201124	-
9606	112267980	LOC112267980	-	-	-	7	7q11.21	putative uncharacterized protein FLJ46235	pseudo	-	-	-	-	20201124	-
9606	112267981	LOC112267981	-	-	-	7	7q11.22	prefoldin subunit 4 pseudogene	pseudo	-	-	-	-	20201124	-
9606	112267982	LOC112267982	-	-	-	7	7q32.1	zinc finger protein 195-like	pseudo	-	-	-	-	20201124	-
9606	112267983	CDK13-DT	-	-	HGNC:HGNC:55407|Ensembl:ENSG00000259826	7	7p14.1	CDK13 divergent transcript	ncRNA	CDK13-DT	CDK13 divergent transcript	O	-	20210112	-
9606	112267984	LOC112267984	-	-	-	7	7p14.1	uncharacterized LOC112267984	ncRNA	-	-	-	-	20201124	-
9606	112267985	LOC112267985	-	-	-	7	7q21.13	uncharacterized LOC112267985	ncRNA	-	-	-	-	20201124	-
9606	112267986	LOC112267986	-	-	Ensembl:ENSG00000287672	7	7q21.2	uncharacterized LOC112267986	ncRNA	-	-	-	-	20201124	-
9606	112267987	LOC112267987	-	-	-	7	7q35	uncharacterized LOC112267987	ncRNA	-	-	-	-	20201124	-
9606	112267988	LOC112267988	-	-	-	7	7q35	uncharacterized LOC112267988	ncRNA	-	-	-	-	20201124	-
9606	112267989	LOC112267989	-	-	-	7	7q36.2	uncharacterized LOC112267989	ncRNA	-	-	-	-	20201124	-
9606	112267990	LOC112267990	-	-	Ensembl:ENSG00000236574	7	7q11.21	translation machinery-associated protein 7 pseudogene	pseudo	-	-	-	-	20201124	-
9606	112267991	LOC112267991	-	-	-	7	7p22.3	uncharacterized LOC112267991	ncRNA	-	-	-	-	20201124	-
9606	112267992	LOC112267992	-	-	-	7	7p22.1	uncharacterized LOC112267992	protein-coding	-	-	-	uncharacterized protein LOC112267992	20201124	-
9606	112267993	LOC112267993	-	-	-	7	7p15.3	uncharacterized LOC112267993	ncRNA	-	-	-	-	20201124	-
9606	112267994	LOC112267994	-	-	-	7	7p11.2	putative uncharacterized protein FLJ44672	pseudo	-	-	-	-	20201124	-
9606	112267995	LOC112267995	-	-	-	7	7p11.2	putative uncharacterized protein FLJ46235	pseudo	-	-	-	-	20201124	-
9606	112267998	LOC112267998	-	-	-	7	7p11.2	putative uncharacterized protein FLJ46235	pseudo	-	-	-	-	20201124	-
9606	112267999	LOC112267999	-	-	-	7	7q11.21	putative uncharacterized protein FLJ44672	pseudo	-	-	-	-	20201124	-
9606	112268006	LOC112268006	-	-	-	7	7q11.21	uncharacterized LOC112268006	ncRNA	-	-	-	-	20201124	-
9606	112268007	GRM3-AS1	-	-	HGNC:HGNC:40264	7	7q21.12	GRM3 antisense RNA 1	ncRNA	GRM3-AS1	GRM3 antisense RNA 1	O	-	20201124	-
9606	112268008	LOC112268008	-	-	-	7	7q21.12	uncharacterized LOC112268008	ncRNA	-	-	-	-	20201124	-
9606	112268009	LOC112268009	-	-	-	7	7q21.2	uncharacterized LOC112268009	ncRNA	-	-	-	-	20201124	-
9606	112268010	LOC112268010	-	-	-	7	7q31.1	uncharacterized LOC112268010	ncRNA	-	-	-	-	20201124	-
9606	112268011	LOC112268011	-	-	-	7	7q36.1	putative uncharacterized protein FLJ45355	pseudo	-	-	-	-	20201124	-
9606	112268012	LOC112268012	-	-	-	7	7q36.3	uncharacterized LOC112268012	ncRNA	-	-	-	-	20201124	-
9606	112268014	LOC112268014	-	-	-	8	8p23.1	uncharacterized LOC112268014	ncRNA	-	-	-	-	20201124	-
9606	112268015	LOC112268015	-	-	-	8	8q21.3	uncharacterized LOC112268015	protein-coding	-	-	-	-	20201124	-
9606	112268016	LOC112268016	-	-	-	8	8q22.2	uncharacterized LOC112268016	ncRNA	-	-	-	-	20201124	-
9606	112268017	LOC112268017	-	-	-	8	8p23.1	uncharacterized LOC112268017	ncRNA	-	-	-	-	20201124	-
9606	112268018	LOC112268018	-	-	Ensembl:ENSG00000254492	8	8q22.3	6.8 kDa mitochondrial proteolipid-like	pseudo	-	-	-	-	20201124	-
9606	112268019	LOC112268019	-	-	-	8	8q12.3	SRSF protein kinase 2 pseudogene	pseudo	-	-	-	-	20201124	-
9606	112268020	LOC112268020	-	-	-	8	8p23.3	uncharacterized LOC112268020	ncRNA	-	-	-	-	20201124	-
9606	112268021	LOC112268021	-	-	-	8	8p23.1	uncharacterized LOC112268021	ncRNA	-	-	-	-	20201124	-
9606	112268022	LOC112268022	-	-	-	8	8p23.1	uncharacterized LOC112268022	ncRNA	-	-	-	-	20201124	-
9606	112268023	LOC112268023	-	-	-	8	8p21.2	uncharacterized LOC112268023	ncRNA	-	-	-	-	20201124	-
9606	112268024	LOC112268024	-	-	-	8	8p12	uncharacterized LOC112268024	ncRNA	-	-	-	-	20201124	-
9606	112268025	LOC112268025	-	-	-	8	8p12	uncharacterized LOC112268025	ncRNA	-	-	-	-	20201124	-
9606	112268026	LOC112268026	-	-	-	8	8p12	uncharacterized LOC112268026	ncRNA	-	-	-	-	20201124	-
9606	112268027	LOC112268027	-	-	-	8	8q11.21	uncharacterized LOC112268027	ncRNA	-	-	-	-	20201124	-
9606	112268028	LOC112268028	-	-	-	8	8q12.3	translation machinery-associated protein 7 pseudogene	pseudo	-	-	-	-	20201124	-
9606	112268029	LOC112268029	-	-	-	8	8q13.1	uncharacterized LOC112268029	ncRNA	-	-	-	-	20201124	-
9606	112268030	LOC112268030	-	-	-	8	8q24.11	uncharacterized LOC112268030	ncRNA	-	-	-	-	20201124	-
9606	112268031	LOC112268031	-	-	-	8	8q24.13	transcription factor SOX-2-like	pseudo	-	-	-	-	20201124	-
9606	112268032	LOC112268032	-	-	Ensembl:ENSG00000228373	9	9q21.33	cytochrome c oxidase subunit NDUFA4 pseudogene	pseudo	-	-	-	-	20201124	-
9606	112268033	LOC112268033	-	-	-	9	9p11.2	uncharacterized LOC112268033	ncRNA	-	-	-	-	20201124	-
9606	112268034	LOC112268034	-	-	-	9	9p11.2	uncharacterized LOC112268034	ncRNA	-	-	-	-	20201124	-
9606	112268035	LOC112268035	-	-	-	9	9p11.2	uncharacterized LOC112268035	ncRNA	-	-	-	-	20201124	-
9606	112268036	LOC112268036	-	-	-	9	9p11.1	uncharacterized LOC112268036	ncRNA	-	-	-	-	20201124	-
9606	112268037	LOC112268037	-	-	-	9	9q21.32	uncharacterized LOC112268037	ncRNA	-	-	-	-	20201124	-
9606	112268038	LOC112268038	-	-	-	9	9q31.1	uncharacterized LOC112268038	ncRNA	-	-	-	-	20201124	-
9606	112268039	LOC112268039	-	-	Ensembl:ENSG00000287187	9	9q22.32	uncharacterized LOC112268039	ncRNA	-	-	-	-	20201124	-
9606	112268042	LOC112268042	-	-	-	9	9p24.3	uncharacterized LOC112268042	ncRNA	-	-	-	-	20201124	-
9606	112268043	LOC112268043	-	-	-	9	9p21.2	uncharacterized LOC112268043	ncRNA	-	-	-	-	20201124	-
9606	112268044	LOC112268044	-	-	-	9	9p11.1	uncharacterized LOC112268044	ncRNA	-	-	-	-	20201124	-
9606	112268045	LOC112268045	-	-	-	9	9q21.11	uncharacterized LOC112268045	ncRNA	-	-	-	-	20201124	-
9606	112268046	LOC112268046	-	-	-	9	9q21.32	uncharacterized LOC112268046	ncRNA	-	-	-	-	20201124	-
9606	112268047	LOC112268047	-	-	-	9	9q22.31	uncharacterized LOC112268047	ncRNA	-	-	-	-	20201124	-
9606	112268048	LOC112268048	-	-	-	9	9q22.31	uncharacterized LOC112268048	ncRNA	-	-	-	-	20201124	-
9606	112268049	LOC112268049	-	-	-	9	9q22.32	uncharacterized LOC112268049	ncRNA	-	-	-	-	20201124	-
9606	112268050	LOC112268050	-	-	-	9	9q22.33	uncharacterized LOC112268050	ncRNA	-	-	-	-	20201124	-
9606	112268051	LOC112268051	-	-	-	9	9q22.33	uncharacterized LOC112268051	ncRNA	-	-	-	-	20201124	-
9606	112268052	LOC112268052	-	-	-	9	9q31.2	translation initiation factor IF-2-like	protein-coding	-	-	-	uncharacterized protein LOC112268052	20201124	-
9606	112268053	LOC112268053	-	-	-	9	9q31.2	uncharacterized LOC112268053	ncRNA	-	-	-	-	20201124	-
9606	112268054	LOC112268054	-	-	-	9	9q32	uncharacterized LOC112268054	ncRNA	-	-	-	-	20201124	-
9606	112268055	LOC112268055	-	-	-	9	9q33.3	uncharacterized LOC112268055	ncRNA	-	-	-	-	20201124	-
9606	112268056	LOC112268056	-	-	-	9	9q33.3	uncharacterized LOC112268056	ncRNA	-	-	-	-	20201124	-
9606	112268057	LOC112268057	-	-	-	10	10q22.3	uncharacterized LOC112268057	ncRNA	-	-	-	-	20201124	-
9606	112268058	LOC112268058	-	-	-	10	10q25.2	uncharacterized LOC112268058	ncRNA	-	-	-	-	20201124	-
9606	112268059	LOC112268059	-	-	-	10	10p14	uncharacterized LOC112268059	ncRNA	-	-	-	-	20201124	-
9606	112268060	LOC112268060	-	-	-	10	10p12.1	uncharacterized LOC112268060	ncRNA	-	-	-	-	20201124	-
9606	112268061	LOC112268061	-	-	-	10	10q22.1	uncharacterized LOC112268061	ncRNA	-	-	-	-	20201124	-
9606	112268062	LOC112268062	-	-	-	10	10q22.3	uncharacterized LOC112268062	ncRNA	-	-	-	-	20201124	-
9606	112268063	LOC112268063	-	-	-	10	10q23.2	uncharacterized LOC112268063	ncRNA	-	-	-	-	20201124	-
9606	112268064	LOC112268064	-	-	-	10	10q23.2	uncharacterized LOC112268064	ncRNA	-	-	-	-	20201124	-
9606	112268065	LOC112268065	-	-	-	10	10q24.1	uncharacterized LOC112268065	ncRNA	-	-	-	-	20201124	-
9606	112268066	LOC112268066	-	-	-	10	10q25.2	uncharacterized LOC112268066	ncRNA	-	-	-	-	20201124	-
9606	112268067	LOC112268067	-	-	-	10	10q26.3	uncharacterized LOC112268067	ncRNA	-	-	-	-	20201124	-
9606	112268068	LOC112268068	-	-	-	10	10q21.1	uncharacterized LOC112268068	ncRNA	-	-	-	-	20201124	-
9606	112268069	LOC112268069	-	-	-	11	11q24.2	uncharacterized LOC112268069	ncRNA	-	-	-	-	20201124	-
9606	112268070	LOC112268070	-	-	-	11	11p15.5	uncharacterized LOC112268070	ncRNA	-	-	-	-	20201124	-
9606	112268071	LOC112268071	-	-	-	11	11p15.4	uncharacterized LOC112268071	ncRNA	-	-	-	-	20201124	-
9606	112268072	LOC112268072	-	-	-	11	11p15.4	uncharacterized LOC112268072	ncRNA	-	-	-	-	20201124	-
9606	112268073	LOC112268073	-	-	-	11	11p15.1	uncharacterized LOC112268073	ncRNA	-	-	-	-	20201124	-
9606	112268075	LOC112268075	-	-	-	11	11p11.2	ATPase Asna1 pseudogene	pseudo	-	-	-	-	20201124	-
9606	112268076	LOC112268076	-	-	-	11	11q13.2	uncharacterized LOC112268076	protein-coding	-	-	-	uncharacterized protein LOC112268076	20201124	-
9606	112268077	LOC112268077	-	-	-	11	11q13.4	uncharacterized LOC112268077	ncRNA	-	-	-	-	20201124	-
9606	112268078	LOC112268078	-	-	-	11	11q13.4	uncharacterized LOC112268078	ncRNA	-	-	-	-	20201124	-
9606	112268079	LOC112268079	-	-	-	11	11q13.5	uncharacterized LOC112268079	ncRNA	-	-	-	-	20201124	-
9606	112268080	LOC112268080	-	-	-	11	11q21	6.8 kDa mitochondrial proteolipid-like	protein-coding	-	-	-	6.8 kDa mitochondrial proteolipid-like	20201124	-
9606	112268081	LOC112268081	-	-	-	11	11q22.3	uncharacterized LOC112268081	ncRNA	-	-	-	-	20201124	-
9606	112268082	LOC112268082	-	-	-	11	11q23.3	uncharacterized LOC112268082	ncRNA	-	-	-	-	20201124	-
9606	112268083	LOC112268083	-	-	-	11	11p11.12	NADH-ubiquinone oxidoreductase chain 1-like	pseudo	-	-	-	-	20201124	-
9606	112268084	LOC112268084	-	-	-	11	11p15.2	uncharacterized LOC112268084	ncRNA	-	-	-	-	20201124	-
9606	112268085	LOC112268085	-	-	-	11	11p15.1	uncharacterized LOC112268085	ncRNA	-	-	-	-	20201124	-
9606	112268086	LOC112268086	-	-	-	11	11q14.2	uncharacterized LOC112268086	ncRNA	-	-	-	-	20201124	-
9606	112268087	LOC112268087	-	-	-	12	12q24.23	uncharacterized LOC112268087	ncRNA	-	-	-	-	20201124	-
9606	112268088	LOC112268088	-	-	-	12	12p13.31	uncharacterized LOC112268088	ncRNA	-	-	-	-	20201124	-
9606	112268089	LOC112268089	-	-	-	12	12p13.31	uncharacterized LOC112268089	ncRNA	-	-	-	-	20201124	-
9606	112268090	LOC112268090	-	-	-	12	12p13.31	uncharacterized LOC112268090	ncRNA	-	-	-	-	20201124	-
9606	112268092	LOC112268092	-	-	-	12	12p12.3	uncharacterized LOC112268092	protein-coding	-	-	-	uncharacterized protein LOC112268092	20201124	-
9606	112268093	LOC112268093	-	-	-	12	12p12.1	uncharacterized LOC112268093	ncRNA	-	-	-	-	20201124	-
9606	112268094	LOC112268094	-	-	-	12	12p12.1	small integral membrane protein 30-like	pseudo	-	-	-	-	20201124	-
9606	112268095	LOC112268095	-	-	-	12	12q12	uncharacterized LOC112268095	ncRNA	-	-	-	-	20201124	-
9606	112268096	LOC112268096	-	-	-	12	12q13.13	uncharacterized LOC112268096	ncRNA	-	-	-	-	20201124	-
9606	112268097	MYG1-AS1	-	-	HGNC:HGNC:54810	12	12q13.13	MYG1 antisense RNA 1	ncRNA	MYG1-AS1	MYG1 antisense RNA 1	O	-	20201124	-
9606	112268098	LOC112268098	-	-	-	12	12q13.3	uncharacterized LOC112268098	ncRNA	-	-	-	-	20201124	-
9606	112268099	LOC112268099	-	-	-	12	12q22	uncharacterized LOC112268099	ncRNA	-	-	-	-	20201124	-
9606	112268100	LOC112268100	-	-	-	12	12q23.3	uncharacterized LOC112268100	ncRNA	-	-	-	-	20201124	-
9606	112268101	LOC112268101	-	-	-	12	12q24.23	uncharacterized LOC112268101	ncRNA	-	-	-	-	20201124	-
9606	112268102	LOC112268102	-	-	-	12	12q24.33	uncharacterized LOC112268102	protein-coding	-	-	-	-	20201124	-
9606	112268103	LOC112268103	-	-	-	12	12p13.33	uncharacterized LOC112268103	ncRNA	-	-	-	-	20201124	-
9606	112268104	LOC112268104	-	-	-	12	12p13.2	uncharacterized LOC112268104	ncRNA	-	-	-	-	20201124	-
9606	112268105	SBNO1-AS1	-	-	HGNC:HGNC:54355	12	12q24.31	SBNO1 antisense RNA 1	ncRNA	SBNO1-AS1	SBNO1 antisense RNA 1	O	-	20201124	-
9606	112268106	LOC112268106	-	-	-	13	13q31.2	uncharacterized LOC112268106	ncRNA	-	-	-	-	20201124	-
9606	112268107	LOC112268107	-	-	-	13	13q32.1	uncharacterized LOC112268107	ncRNA	-	-	-	-	20201124	-
9606	112268108	LOC112268108	-	-	-	13	13q32.1	uncharacterized LOC112268108	ncRNA	-	-	-	-	20201124	-
9606	112268109	LOC112268109	-	-	-	13	13q33.3	uncharacterized LOC112268109	ncRNA	-	-	-	-	20201124	-
9606	112268110	LOC112268110	-	-	-	13	13q33.3	uncharacterized LOC112268110	ncRNA	-	-	-	-	20201124	-
9606	112268111	LOC112268111	-	-	-	13	13q33.3	uncharacterized LOC112268111	ncRNA	-	-	-	-	20201124	-
9606	112268112	LOC112268112	-	-	-	13	13q34	uncharacterized LOC112268112	ncRNA	-	-	-	-	20201124	-
9606	112268113	LOC112268113	-	-	-	13	13q34	60S ribosomal protein L23a pseudogene	pseudo	-	-	-	-	20201124	-
9606	112268114	LOC112268114	-	-	-	13	13q32.1	uncharacterized LOC112268114	ncRNA	-	-	-	-	20201124	-
9606	112268115	LOC112268115	-	-	-	13	13q12.12	uncharacterized LOC112268115	ncRNA	-	-	-	-	20201124	-
9606	112268116	LOC112268116	-	-	-	13	13q13.1	uncharacterized LOC112268116	ncRNA	-	-	-	-	20201124	-
9606	112268117	LOC112268117	-	-	Ensembl:ENSG00000285576	13	13q14.13	keratin associated protein 21-1 pseudogene	pseudo	-	-	-	-	20201124	-
9606	112268118	LOC112268118	-	-	-	13	13q14.2	uncharacterized LOC112268118	ncRNA	-	-	-	-	20201124	-
9606	112268119	LOC112268119	-	-	-	13	13q14.11	protein SPT2 homolog	protein-coding	-	-	-	protein SPT2 homolog	20201124	-
9606	112268120	LOC112268120	-	-	-	13	13q22.2	uncharacterized LOC112268120	ncRNA	-	-	-	-	20201124	-
9606	112268121	LOC112268121	-	-	-	13	13q22.3	uncharacterized LOC112268121	ncRNA	-	-	-	-	20201124	-
9606	112268122	LOC112268122	-	-	-	14	14q32.13	uncharacterized LOC112268122	ncRNA	-	-	-	-	20201124	-
9606	112268123	LOC112268123	-	-	-	14	14q13.1	uncharacterized LOC112268123	ncRNA	-	-	-	-	20201124	-
9606	112268124	BAZ1A-AS1	-	-	HGNC:HGNC:55440|Ensembl:ENSG00000258738	14	14q13.2	BAZ1A antisense RNA 1	ncRNA	BAZ1A-AS1	BAZ1A antisense RNA 1	O	-	20210117	-
9606	112268125	LOC112268125	-	-	-	14	14q31.1	uncharacterized LOC112268125	ncRNA	-	-	-	-	20201124	-
9606	112268126	LOC112268126	-	-	-	14	14q32.12	COX assembly mitochondrial protein homolog pseudogene	pseudo	-	-	-	-	20201124	-
9606	112268127	LOC112268127	-	-	-	14	14q32.13	uncharacterized LOC112268127	ncRNA	-	-	-	-	20201124	-
9606	112268128	LOC112268128	-	-	-	14	14q12	uncharacterized LOC112268128	ncRNA	-	-	-	-	20201124	-
9606	112268129	LOC112268129	-	-	-	14	14q22.3	uncharacterized LOC112268129	ncRNA	-	-	-	-	20201124	-
9606	112268130	LOC112268130	-	-	-	14	14q32.33	uncharacterized LOC112268130	ncRNA	-	-	-	-	20201124	-
9606	112268131	LOC112268131	-	-	-	14	14q32.33	uncharacterized LOC112268131	protein-coding	-	-	-	uncharacterized protein LOC112268131	20201124	-
9606	112268132	LOC112268132	-	-	-	14	14q11.2	histone demethylase UTY-like	pseudo	-	-	-	-	20201124	-
9606	112268133	LOC112268133	-	-	-	14	14q22.2	uncharacterized LOC112268133	ncRNA	-	-	-	-	20201124	-
9606	112268134	LOC112268134	-	-	-	14	14q22.1	uncharacterized LOC112268134	ncRNA	-	-	-	-	20201124	-
9606	112268135	LOC112268135	-	-	-	14	14q12	uncharacterized LOC112268135	ncRNA	-	-	-	-	20201124	-
9606	112268136	LOC112268136	-	-	-	14	14q21.1	uncharacterized LOC112268136	ncRNA	-	-	-	-	20201124	-
9606	112268138	LOC112268138	-	-	-	14	14q32.33	uncharacterized LOC112268138	ncRNA	-	-	-	-	20201124	-
9606	112268139	LOC112268139	-	-	-	14	14q32.33	uncharacterized LOC112268139	ncRNA	-	-	-	-	20201124	-
9606	112268140	LOC112268140	-	-	-	14	14q23.2	loricrin-like	ncRNA	-	-	-	-	20201124	-
9606	112268141	LOC112268141	-	-	-	14	14q24.3	small ubiquitin-related modifier 2-like	pseudo	-	-	-	-	20201124	-
9606	112268142	LOC112268142	-	-	-	15	15q25.1	uncharacterized LOC112268142	ncRNA	-	-	-	-	20201124	-
9606	112268143	LOC112268143	-	-	-	15	15q25.1	uncharacterized LOC112268143	ncRNA	-	-	-	-	20201124	-
9606	112268144	LOC112268144	-	-	-	15	15q15.1	uncharacterized LOC112268144	ncRNA	-	-	-	-	20201124	-
9606	112268145	LOC112268145	-	-	-	15	15q24.1	uncharacterized LOC112268145	protein-coding	-	-	-	uncharacterized protein LOC112268145	20201124	-
9606	112268146	LOC112268146	-	-	-	15	15q21.2	uncharacterized LOC112268146	ncRNA	-	-	-	-	20201124	-
9606	112268147	LOC112268147	-	-	-	15	15q22.31	uncharacterized LOC112268147	ncRNA	-	-	-	-	20201124	-
9606	112268148	LOC112268148	-	-	Ensembl:ENSG00000138594	15	15q21.2	uncharacterized LOC112268148	ncRNA	-	-	-	-	20201124	-
9606	112268149	LOC112268149	-	-	-	15	15q21.2	uncharacterized LOC112268149	ncRNA	-	-	-	-	20201124	-
9606	112268150	LOC112268150	-	-	-	15	15q21.2	uncharacterized LOC112268150	ncRNA	-	-	-	-	20201124	-
9606	112268151	LOC112268151	-	-	-	15	15q12	uncharacterized LOC112268151	ncRNA	-	-	-	-	20201124	-
9606	112268152	LOC112268152	-	-	-	15	15q15.1	uncharacterized LOC112268152	ncRNA	-	-	-	-	20201124	-
9606	112268153	LOC112268153	-	-	-	15	15q26.1	uncharacterized LOC112268153	ncRNA	-	-	-	-	20201124	-
9606	112268154	LOC112268154	-	-	-	15	15q11.2	uncharacterized LOC112268154	ncRNA	-	-	-	-	20201124	-
9606	112268155	LOC112268155	-	-	-	15	15q26.1	vesicle-associated membrane protein-associated protein A pseudogene	pseudo	-	-	-	-	20201124	-
9606	112268156	LOC112268156	-	-	-	15	15q26.2	uncharacterized LOC112268156	ncRNA	-	-	-	-	20201124	-
9606	112268159	LOC112268159	-	-	-	15	15q13.3	uncharacterized LOC112268159	ncRNA	-	-	-	-	20201124	-
9606	112268160	LOC112268160	-	-	-	15	15q11.2	uncharacterized LOC112268160	pseudo	-	-	-	-	20201124	-
9606	112268161	LOC112268161	-	-	-	15	15q11.2	pectinesterase inhibitor 10-like	pseudo	-	-	-	-	20201124	-
9606	112268162	LOC112268162	-	-	-	15	15q21.1	cytochrome b5 type B pseudogene	pseudo	-	-	-	-	20201124	-
9606	112268163	LOC112268163	-	-	-	15	15q26.1	uncharacterized LOC112268163	ncRNA	-	-	-	-	20201124	-
9606	112268164	LOC112268164	-	-	-	16	16q23.1	uncharacterized LOC112268164	pseudo	-	-	-	-	20201124	-
9606	112268165	LOC112268165	-	-	-	16	16q23.1	uncharacterized LOC112268165	ncRNA	-	-	-	-	20201124	-
9606	112268166	LOC112268166	-	-	-	16	16q12.1	uncharacterized LOC112268166	ncRNA	-	-	-	-	20201124	-
9606	112268167	LOC112268167	-	-	-	16	16q21	transmembrane protein 254 pseudogene	pseudo	-	-	-	-	20201124	-
9606	112268168	LOC112268168	-	-	-	16	16q22.1	putative uncharacterized protein encoded by LINC00269	protein-coding	-	-	-	putative uncharacterized protein encoded by LINC00269	20201124	-
9606	112268169	LOC112268169	-	-	-	16	16q23.3	uncharacterized LOC112268169	ncRNA	-	-	-	-	20201124	-
9606	112268170	LOC112268170	-	-	-	16	16p11.2	uncharacterized LOC112268170	pseudo	-	-	-	-	20201124	-
9606	112268171	LOC112268171	-	-	-	16	16p12.1	uncharacterized LOC112268171	ncRNA	-	-	-	-	20201124	-
9606	112268172	LOC112268172	-	-	-	16	16p12.3	uncharacterized LOC112268172	ncRNA	-	-	-	-	20201124	-
9606	112268173	LOC112268173	-	-	Ensembl:ENSG00000261398	16	16p11.2	uncharacterized LOC112268173	ncRNA	-	-	-	-	20201124	-
9606	112268174	LOC112268174	-	-	-	16	16p12.2	uncharacterized LOC112268174	ncRNA	-	-	-	-	20201124	-
9606	112268175	LOC112268175	-	-	-	16	16p12.2	uncharacterized LOC112268175	ncRNA	-	-	-	-	20201124	-
9606	112268176	LOC112268176	-	-	Ensembl:ENSG00000261090	16	16p12.2	uncharacterized LOC112268176	ncRNA	-	-	-	-	20201124	-
9606	112268177	LOC112268177	-	-	-	16	16p13.13	uncharacterized LOC112268177	ncRNA	-	-	-	-	20201124	-
9606	112268178	LOC112268178	-	-	-	16	16p13.12	putative uncharacterized protein encoded by LINC00596	pseudo	-	-	-	-	20201124	-
9606	112268179	LOC112268179	-	-	-	16	16q24.3	uncharacterized LOC112268179	ncRNA	-	-	-	-	20201124	-
9606	112268180	LOC112268180	-	-	-	16	16p11.2	COX assembly mitochondrial protein 2 homolog	pseudo	-	-	-	-	20201124	-
9606	112268181	LOC112268181	-	-	-	16	16p11.2	uncharacterized LOC112268181	pseudo	-	-	-	-	20201124	-
9606	112268182	LOC112268182	-	-	-	16	16q24.2	uncharacterized LOC112268182	ncRNA	-	-	-	-	20201124	-
9606	112268183	LOC112268183	-	-	-	17	17q21.31	basic proline-rich protein-like	pseudo	-	-	-	-	20201124	-
9606	112268184	KPNB1-DT	-	-	HGNC:HGNC:55336	17	17q21.32	KPNB1 divergent transcript	protein-coding	KPNB1-DT	KPNB1 divergent transcript	O	uncharacterized protein KPNB1-DT	20201124	-
9606	112268185	LOC112268185	-	-	-	17	17q22	protein GVQW1-like	pseudo	-	-	-	-	20201124	-
9606	112268186	LOC112268186	-	-	-	17	17q25.3	basic proline-rich protein-like	protein-coding	-	-	-	basic proline-rich protein-like	20201124	-
9606	112268187	LOC112268187	-	-	-	17	17q21.1	uncharacterized LOC112268187	ncRNA	-	-	-	-	20201124	-
9606	112268188	LOC112268188	-	-	-	17	17p11.2	uncharacterized LOC112268188	ncRNA	-	-	-	-	20201124	-
9606	112268189	LOC112268189	-	-	-	17	17q25.3	uncharacterized LOC112268189	ncRNA	-	-	-	-	20201124	-
9606	112268190	LOC112268190	-	-	-	17	17p13.3	uncharacterized LOC112268190	ncRNA	-	-	-	-	20201124	-
9606	112268191	LOC112268191	-	-	-	17	17q21.32	uncharacterized LOC112268191	ncRNA	-	-	-	-	20201124	-
9606	112268192	LOC112268192	-	-	-	17	17q21.32	protein GVQW1-like	pseudo	-	-	-	-	20201124	-
9606	112268193	LOC112268193	-	-	-	17	17q21.32	COX assembly mitochondrial protein homolog pseudogene	pseudo	-	-	-	-	20201124	-
9606	112268194	LOC112268194	-	-	-	17	17q22	uncharacterized LOC112268194	ncRNA	-	-	-	-	20201124	-
9606	112268195	LOC112268195	-	-	-	17	17p13.1	uncharacterized LOC112268195	ncRNA	-	-	-	-	20201124	-
9606	112268196	LOC112268196	-	-	-	17	17q25.3	uncharacterized LOC112268196	ncRNA	-	-	-	-	20201124	-
9606	112268197	LOC112268197	-	-	-	17	17q12	mitochondrial import receptor subunit TOM20 homolog pseudogene	pseudo	-	-	-	-	20201124	-
9606	112268198	LOC112268198	-	-	-	17	17q25.3	uncharacterized LOC112268198	ncRNA	-	-	-	-	20201124	-
9606	112268199	LOC112268199	-	-	-	17	17q25.3	uncharacterized LOC112268199	ncRNA	-	-	-	-	20201124	-
9606	112268200	LOC112268200	-	-	-	17	17q23.2	uncharacterized LOC112268200	ncRNA	-	-	-	-	20201124	-
9606	112268201	LOC112268201	-	-	-	17	17q23.2	uncharacterized LOC112268201	ncRNA	-	-	-	-	20201124	-
9606	112268202	LOC112268202	-	-	-	17	17q23.2	uncharacterized LOC112268202	ncRNA	-	-	-	-	20201124	-
9606	112268203	LOC112268203	-	-	-	17	17q21.31	uncharacterized LOC112268203	ncRNA	-	-	-	-	20201124	-
9606	112268204	LOC112268204	-	-	-	17	17q23.3	uncharacterized LOC112268204	ncRNA	-	-	-	-	20201124	-
9606	112268205	LOC112268205	-	-	-	17	17p11.2	uncharacterized LOC112268205	ncRNA	-	-	-	-	20201124	-
9606	112268206	LOC112268206	-	-	-	17	17q12	uncharacterized LOC112268206	ncRNA	-	-	-	-	20201124	-
9606	112268207	LOC112268207	-	-	-	18	18q23	collagen alpha-1(XXVII) chain-like	pseudo	-	-	-	-	20201124	-
9606	112268208	LOC112268208	-	-	-	18	18q12.1	uncharacterized LOC112268208	ncRNA	-	-	-	-	20201124	-
9606	112268209	LOC112268209	-	-	-	18	18q21.33	uncharacterized LOC112268209	ncRNA	-	-	-	-	20201124	-
9606	112268210	LOC112268210	-	-	-	18	18q21.1	uncharacterized LOC112268210	ncRNA	-	-	-	-	20201124	-
9606	112268211	LOC112268211	-	-	-	18	18q21.32	O-acyltransferase like protein-like	protein-coding	-	-	-	O-acyltransferase like protein-like	20201124	-
9606	112268212	LOC112268212	-	-	-	18	18q12.2	uncharacterized LOC112268212	ncRNA	-	-	-	-	20201124	-
9606	112268213	LOC112268213	-	-	-	18	18q11.2	uncharacterized LOC112268213	ncRNA	-	-	-	-	20201124	-
9606	112268214	LOC112268214	-	-	-	18	18q12.2	uncharacterized LOC112268214	ncRNA	-	-	-	-	20201124	-
9606	112268215	LOC112268215	-	-	-	18	18q22.2	uncharacterized LOC112268215	ncRNA	-	-	-	-	20201124	-
9606	112268216	LINC02856	-	-	HGNC:HGNC:54393|Ensembl:ENSG00000285594	18	18p11.22	long intergenic non-protein coding RNA 2856	ncRNA	LINC02856	long intergenic non-protein coding RNA 2856	O	-	20201124	-
9606	112268217	LOC112268217	-	-	-	18	18p11.21	histone H1, gonadal-like	pseudo	-	-	-	-	20201124	-
9606	112268218	LOC112268218	-	-	-	1	1p36.33	uncharacterized LOC112268218	ncRNA	-	-	-	-	20201124	-
9606	112268219	LOC112268219	-	-	-	1	1p36.33	uncharacterized LOC112268219	ncRNA	-	-	-	-	20201124	-
9606	112268220	LOC112268220	-	-	-	1	1p36.32	uncharacterized LOC112268220	ncRNA	-	-	-	-	20201124	-
9606	112268221	LOC112268221	-	-	-	1	1p36.22	uncharacterized LOC112268221	ncRNA	-	-	-	-	20201124	-
9606	112268223	CDC42-AS1	-	-	HGNC:HGNC:54314	1	1p36.12	CDC42 antisense RNA 1	ncRNA	CDC42-AS1	CDC42 antisense RNA 1	O	-	20201124	-
9606	112268224	LOC112268224	-	-	-	1	1p35.1	uncharacterized LOC112268224	ncRNA	-	-	-	-	20201124	-
9606	112268225	LOC112268225	-	-	-	1	1p34.2	uncharacterized LOC112268225	ncRNA	-	-	-	-	20201124	-
9606	112268226	LOC112268226	-	-	-	1	1p32.3	translation machinery-associated protein 7 pseudogene	pseudo	-	-	-	-	20201124	-
9606	112268227	LOC112268227	-	-	-	1	1p31.3	uncharacterized LOC112268227	ncRNA	-	-	-	-	20201124	-
9606	112268228	LOC112268228	-	-	-	1	1q21.1	translation initiation factor IF-2-like	pseudo	-	-	-	-	20201124	-
9606	112268230	LOC112268230	-	-	-	1	1p31.1	uncharacterized LOC112268230	ncRNA	-	-	-	-	20201124	-
9606	112268231	LOC112268231	-	-	-	1	1p22.3	uncharacterized LOC112268231	ncRNA	-	-	-	-	20201124	-
9606	112268234	LOC112268234	-	-	Ensembl:ENSG00000287103	1	1p13.2	uncharacterized LOC112268234	ncRNA	-	-	-	-	20201124	-
9606	112268235	LOC112268235	-	-	-	1	1p13.1	uncharacterized LOC112268235	ncRNA	-	-	-	-	20201124	-
9606	112268236	LOC112268236	-	-	-	1	1q21.2	uncharacterized LOC112268236	pseudo	-	-	-	-	20201124	-
9606	112268239	LOC112268239	-	-	-	1	1q21.3	uncharacterized LOC112268239	ncRNA	-	-	-	-	20201124	-
9606	112268240	LOC112268240	-	-	-	1	1q21.3	uncharacterized LOC112268240	ncRNA	-	-	-	-	20201124	-
9606	112268241	ZNF470-DT	-	-	HGNC:HGNC:55272	19	19q13.43	ZNF470 divergent transcript	ncRNA	ZNF470-DT	ZNF470 divergent transcript	O	-	20201124	-
9606	112268242	LOC112268242	-	-	Ensembl:ENSG00000248406	19	19p13.2	zinc finger protein 799-like	pseudo	-	-	-	-	20201124	-
9606	112268243	ZSCAN5A-AS1	-	-	HGNC:HGNC:55294	19	19q13.43	ZSCAN5A antisense RNA 1	ncRNA	ZSCAN5A-AS1	ZSCAN5A antisense RNA 1	O	-	20201124	-
9606	112268244	LOC112268244	-	-	-	19	19q13.41	uncharacterized LOC112268244	ncRNA	-	-	-	-	20201124	-
9606	112268245	LOC112268245	-	-	-	19	19p13.2	uncharacterized LOC112268245	ncRNA	-	-	-	-	20201124	-
9606	112268246	LOC112268246	-	-	-	19	19q13.42	uncharacterized LOC112268246	ncRNA	-	-	-	-	20201124	-
9606	112268247	LOC112268247	-	-	-	19	19p12	uncharacterized LOC112268247	ncRNA	-	-	-	-	20201124	-
9606	112268248	LOC112268248	-	-	-	19	19p12	uncharacterized LOC112268248	ncRNA	-	-	-	-	20201124	-
9606	112268249	LOC112268249	-	-	-	19	19p12	uncharacterized LOC112268249	ncRNA	-	-	-	-	20201124	-
9606	112268250	LOC112268250	-	-	-	19	19p13.2	uncharacterized LOC112268250	ncRNA	-	-	-	-	20201124	-
9606	112268251	LOC112268251	-	-	-	19	19q13.43	uncharacterized LOC112268251	ncRNA	-	-	-	-	20201124	-
9606	112268252	LOC112268252	-	-	-	19	19q13.2	uncharacterized LOC112268252	ncRNA	-	-	-	-	20201124	-
9606	112268253	LOC112268253	-	-	-	19	19p13.12	uncharacterized LOC112268253	ncRNA	-	-	-	-	20201124	-
9606	112268254	LOC112268254	-	-	-	1	1q32.1	uncharacterized LOC112268254	ncRNA	-	-	-	-	20201124	-
9606	112268255	LOC112268255	-	-	-	1	1q42.12	NADH dehydrogenase [ubiquinone] 1 alpha subcomplex assembly factor 8-like	pseudo	-	-	-	-	20201124	-
9606	112268256	LOC112268256	-	-	-	1	1q42.2	uncharacterized LOC112268256	ncRNA	-	-	-	-	20201124	-
9606	112268257	LOC112268257	-	-	-	1	1q44	uncharacterized LOC112268257	ncRNA	-	-	-	-	20201124	-
9606	112268258	LOC112268258	-	-	-	1	1q44	uncharacterized LOC112268258	ncRNA	-	-	-	-	20201124	-
9606	112268259	LOC112268259	-	-	-	1	1q44	uncharacterized LOC112268259	ncRNA	-	-	-	-	20201124	-
9606	112268260	LOC112268260	-	-	-	1	1p36.33	uncharacterized LOC112268260	protein-coding	-	-	-	uncharacterized protein LOC112268260	20201124	-
9606	112268261	LOC112268261	-	-	-	1	1p36.23	uncharacterized LOC112268261	ncRNA	-	-	-	-	20201124	-
9606	112268262	LOC112268262	-	-	-	1	1p32.3	uncharacterized LOC112268262	ncRNA	-	-	-	-	20201124	-
9606	112268263	LOC112268263	-	-	-	1	1p32.1	uncharacterized LOC112268263	ncRNA	-	-	-	-	20201124	-
9606	112268264	LOC112268264	-	-	-	20	20q13.32	small integral membrane protein 30-like	pseudo	-	-	-	-	20201124	-
9606	112268265	LOC112268265	-	-	-	20	20q11.21	ankyrin repeat domain-containing protein 26-like	pseudo	-	-	-	-	20201124	-
9606	112268266	LOC112268266	-	-	-	20	20q13.13	uncharacterized LOC112268266	ncRNA	-	-	-	-	20201124	-
9606	112268267	LOC112268267	-	-	-	1	1p22.2	uncharacterized LOC112268267	ncRNA	-	-	-	-	20201124	-
9606	112268268	LOC112268268	-	-	-	20	20p12.2	uncharacterized LOC112268268	ncRNA	-	-	-	-	20201124	-
9606	112268269	LOC112268269	-	-	-	20	20q13.33	uncharacterized LOC112268269	ncRNA	-	-	-	-	20201124	-
9606	112268270	LOC112268270	-	-	-	20	20q13.31	translation initiation factor IF-2-like	protein-coding	-	-	-	uncharacterized protein LOC112268270	20201124	-
9606	112268271	LOC112268271	-	-	-	20	20p11.22	translation initiation factor IF-2	protein-coding	-	-	-	uncharacterized protein LOC112268271	20201124	-
9606	112268272	LOC112268272	-	-	-	1	1q21.2	uncharacterized LOC112268272	ncRNA	-	-	-	-	20201124	-
9606	112268273	LOC112268273	-	-	-	1	1q21.1	uncharacterized LOC112268273	ncRNA	-	-	-	-	20201124	-
9606	112268274	LOC112268274	-	-	-	1	1q21.1	uncharacterized LOC112268274	ncRNA	-	-	-	-	20201124	-
9606	112268275	LINC02799	-	-	HGNC:HGNC:54324	1	1q21.1	long intergenic non-protein coding RNA 2799	ncRNA	LINC02799	long intergenic non-protein coding RNA 2799	O	-	20201124	-
9606	112268276	LOC112268276	-	-	-	1	1q24.1	uncharacterized LOC112268276	ncRNA	-	-	-	-	20201124	-
9606	112268278	LOC112268278	-	-	-	21	21q22.3	uncharacterized LOC112268278	ncRNA	-	-	-	-	20201124	-
9606	112268279	LOC112268279	-	-	-	21	21q21.3	uncharacterized LOC112268279	ncRNA	-	-	-	-	20201124	-
9606	112268280	LOC112268280	-	-	-	21	21q21.3	uncharacterized LOC112268280	ncRNA	-	-	-	-	20201124	-
9606	112268281	LOC112268281	-	-	-	21	21q21.1	uncharacterized LOC112268281	ncRNA	-	-	-	-	20201124	-
9606	112268282	LOC112268282	-	-	-	21	21q21.1	uncharacterized LOC112268282	ncRNA	-	-	-	-	20201124	-
9606	112268283	LOC112268283	-	-	-	21	21q11.2	uncharacterized LOC112268283	ncRNA	-	-	-	-	20201124	-
9606	112268285	LOC112268285	-	-	-	1	1p36.31	protein GVQW2-like	pseudo	-	-	-	-	20201124	-
9606	112268286	LOC112268286	-	-	-	1	1p21.1	uncharacterized LOC112268286	ncRNA	-	-	-	-	20201124	-
9606	112268287	LOC112268287	-	-	-	1	1p13.1	uncharacterized LOC112268287	ncRNA	-	-	-	-	20201124	-
9606	112268288	LOC112268288	-	-	-	22	22q13.31	uncharacterized LOC112268288	ncRNA	-	-	-	-	20201124	-
9606	112268289	LOC112268289	-	-	Ensembl:ENSG00000286367	22	22q11.21	uncharacterized LOC112268289	ncRNA	-	-	-	-	20201124	-
9606	112268290	LOC112268290	-	-	-	22	22q11.1	putative ankyrin repeat domain-containing protein 30B-like	pseudo	-	-	-	-	20201124	-
9606	112268291	LOC112268291	-	-	-	22	22q11.1	uncharacterized LOC112268291	ncRNA	-	-	-	-	20201124	-
9606	112268292	LOC112268292	-	-	Ensembl:ENSG00000100181	22	22q11.1	uncharacterized LOC112268292	ncRNA	-	-	-	-	20201124	-
9606	112268293	LOC112268293	-	-	-	22	22q13.1	translation machinery-associated protein 7 pseudogene	pseudo	-	-	-	-	20201124	-
9606	112268294	LOC112268294	-	-	-	22	22q13.2	uncharacterized LOC112268294	ncRNA	-	-	-	-	20201124	-
9606	112268295	LOC112268295	-	-	-	22	22q12.3	uncharacterized LOC112268295	ncRNA	-	-	-	-	20201124	-
9606	112268296	LOC112268296	-	-	-	22	22q12.3	uncharacterized LOC112268296	ncRNA	-	-	-	-	20201124	-
9606	112268297	LOC112268297	-	-	-	22	22q11.21	uncharacterized LOC112268297	ncRNA	-	-	-	-	20201124	-
9606	112268299	LOC112268299	-	-	-	22	22q11.21	uncharacterized LOC112268299	ncRNA	-	-	-	-	20201124	-
9606	112268300	LOC112268300	-	-	-	22	22q11.21	uncharacterized LOC112268300	pseudo	-	-	-	-	20201124	-
9606	112268301	LOC112268301	-	-	-	X	Xq26.3	uncharacterized LOC112268301	ncRNA	-	-	-	-	20201124	-
9606	112268302	LOC112268302	-	-	-	X	Xq24	uncharacterized LOC112268302	ncRNA	-	-	-	-	20201124	-
9606	112268303	LOC112268303	-	-	-	X	Xq26.1	SNRPN upstream reading frame protein pseudogene	pseudo	-	-	-	-	20201124	-
9606	112268304	LOC112268304	-	-	-	X|Y	X;Y	uncharacterized LOC112268304	ncRNA	-	-	-	-	20201124	-
9606	112268306	LOC112268306	-	-	-	X	Xq13.1	small integral membrane protein 30-like	pseudo	-	-	-	-	20201124	-
9606	112268307	LOC112268307	-	-	-	X	Xq11.2	uncharacterized LOC112268307	ncRNA	-	-	-	-	20201124	-
9606	112268308	LOC112268308	-	-	-	X	Xq28	paraneoplastic antigen Ma6F-like	pseudo	-	-	-	-	20201124	-
9606	112268309	LOC112268309	-	-	-	X	Xp11.3	uncharacterized protein C8orf59 homolog	pseudo	-	-	-	-	20201124	-
9606	112268310	LOC112268310	-	-	-	X	Xq11.1	uncharacterized LOC112268310	ncRNA	-	-	-	-	20201124	-
9606	112268311	LOC112268311	-	-	-	Y	Yq11.221	uncharacterized LOC112268311	ncRNA	-	-	-	-	20201124	-
9606	112268312	LOC112268312	-	-	-	Y	Yq11.221	uncharacterized LOC112268312	ncRNA	-	-	-	-	20201124	-
9606	112268313	LOC112268313	-	-	-	Un	-	collagen alpha-1(I) chain-like	pseudo	-	-	-	-	20201124	-
9606	112268314	LOC112268314	-	-	-	14	-	immunoglobulin kappa variable 1-39-like	other	-	-	-	-	20201124	-
9606	112268315	LOC112268315	-	-	-	16	-	uncharacterized LOC112268315	ncRNA	-	-	-	-	20201124	-
9606	112268316	LOC112268316	-	-	-	16	-	immunoglobulin heavy variable 3-23-like	other	-	-	-	-	20201124	-
9606	112268317	LOC112268317	-	-	-	Un	-	zinc finger protein 195-like	pseudo	-	-	-	-	20201124	-
9606	112268318	LOC112268318	-	-	-	Un	-	uncharacterized LOC112268318	ncRNA	-	-	-	-	20201124	-
9606	112268319	LOC112268319	-	-	-	17	-	uncharacterized LOC112268319	ncRNA	-	-	-	-	20201124	-
9606	112268320	LOC112268320	-	-	-	1	-	PRAME family member 3	protein-coding	-	-	-	PRAME family member 3	20201124	-
9606	112268321	LOC112268321	-	-	-	2	2p25.3	uncharacterized LOC112268321	pseudo	-	-	-	-	20201124	-
9606	112268322	LOC112268322	-	-	-	3	-	uncharacterized LOC112268322	ncRNA	-	-	-	-	20201124	-
9606	112268323	LOC112268323	-	-	-	4	4p15.2	uncharacterized LOC112268323	ncRNA	-	-	-	-	20201124	-
9606	112268325	LOC112268325	-	-	-	17	-	uncharacterized LOC112268325	ncRNA	-	-	-	-	20201124	-
9606	112268327	LOC112268327	-	-	-	5	-	uncharacterized LOC112268327	ncRNA	-	-	-	-	20201124	-
9606	112268329	LOC112268329	-	-	-	2	-	uncharacterized LOC112268329	ncRNA	-	-	-	-	20201124	-
9606	112268330	LOC112268330	-	-	-	5	-	putative POM121-like protein 1-like	pseudo	-	-	-	-	20201124	-
9606	112268333	LOC112268333	-	-	-	22	-	uncharacterized LOC112268333	ncRNA	-	-	-	-	20201124	-
9606	112268334	LOC112268334	-	-	-	19	-	leukocyte immunoglobulin-like receptor subfamily B member 3	protein-coding	-	-	-	leukocyte immunoglobulin-like receptor subfamily B member 3	20201124	-
9606	112268335	LOC112268335	-	-	-	6	-	HLA class II histocompatibility antigen, DR beta 4 chain-like	pseudo	-	-	-	-	20201124	-
9606	112268336	LOC112268336	-	-	-	19	-	leukocyte immunoglobulin-like receptor subfamily B member 3	protein-coding	-	-	-	leukocyte immunoglobulin-like receptor subfamily B member 3	20201124	-
9606	112268337	LOC112268337	-	-	-	19	-	leukocyte immunoglobulin-like receptor subfamily B member 3	protein-coding	-	-	-	leukocyte immunoglobulin-like receptor subfamily B member 3	20201124	-
9606	112268339	LOC112268339	-	-	-	3	-	uncharacterized LOC112268339	ncRNA	-	-	-	-	20201124	-
9606	112268340	LOC112268340	-	-	-	19	-	leukocyte immunoglobulin-like receptor subfamily B member 3	protein-coding	-	-	-	leukocyte immunoglobulin-like receptor subfamily B member 3	20201124	-
9606	112268341	LOC112268341	-	-	-	15	-	uncharacterized LOC112268341	ncRNA	-	-	-	-	20201124	-
9606	112268342	LOC112268342	-	-	-	22	-	uncharacterized LOC112268342	protein-coding	-	-	-	uncharacterized protein LOC112268342	20201124	-
9606	112268344	LOC112268344	-	-	-	5	-	putative POM121-like protein 1-like	pseudo	-	-	-	-	20201124	-
9606	112268347	LOC112268347	-	-	-	5	-	putative POM121-like protein 1-like	protein-coding	-	-	-	putative POM121-like protein 1-like	20201124	-
9606	112268350	LOC112268350	-	-	-	5	-	uncharacterized LOC112268350	protein-coding	-	-	-	uncharacterized protein LOC112268350	20201124	-
9606	112268354	LOC112268354	-	-	-	19	-	killer cell immunoglobulin-like receptor 2DL4-like	protein-coding	-	-	-	killer cell immunoglobulin-like receptor 2DL4-like	20201124	-
9606	112268355	LOC112268355	-	-	-	19	-	killer cell immunoglobulin-like receptor 3DS1-like	protein-coding	-	-	-	killer cell immunoglobulin-like receptor 3DS1-like	20201124	-
9606	112268362	LOC112268362	-	-	-	19	-	killer cell immunoglobulin-like receptor 2DL1	pseudo	-	-	-	-	20201124	-
9606	112268367	LOC112268367	-	-	-	19	-	killer cell immunoglobulin-like receptor 2DL1	pseudo	-	-	-	-	20201124	-
9606	112268371	LOC112268371	-	-	-	7	-	uncharacterized LOC112268371	ncRNA	-	-	-	-	20201124	-
9606	112268372	LOC112268372	-	-	-	8	-	uncharacterized LOC112268372	ncRNA	-	-	-	-	20201124	-
9606	112268373	LOC112268373	-	-	-	16	-	carbonic anhydrase 2-like	pseudo	-	-	-	-	20201124	-
9606	112268374	LOC112268374	-	-	-	16	-	uncharacterized LOC112268374	ncRNA	-	-	-	-	20201124	-
9606	112268376	LOC112268376	-	-	-	16	-	zinc finger protein ENSP00000375192-like	pseudo	-	-	-	-	20201124	-
9606	112268377	LOC112268377	-	-	-	16	-	zinc finger protein ENSP00000375192-like	pseudo	-	-	-	-	20201124	-
9606	112268378	LOC112268378	-	-	-	16	-	zinc finger protein ENSP00000375192-like	pseudo	-	-	-	-	20201124	-
9606	112268379	LOC112268379	-	-	-	7	-	uncharacterized LOC112268379	ncRNA	-	-	-	-	20201124	-
9606	112268382	LOC112268382	-	-	-	7	-	cTAGE family member 4-like	pseudo	-	-	-	-	20201124	-
9606	112268383	LOC112268383	-	-	-	7	-	olfactory receptor 2A1/2A42-like	pseudo	-	-	-	-	20201124	-
9606	112268384	LOC112268384	-	-	-	7	-	olfactory receptor 2A1/2A42-like	protein-coding	-	-	-	olfactory receptor 2A1/2A42-like	20201124	-
9606	112268385	LOC112268385	-	-	-	7	-	uncharacterized LOC112268385	ncRNA	-	-	-	-	20201124	-
9606	112268387	LOC112268387	-	-	-	8	-	putative protein FAM90A16P/FAM90A17P	protein-coding	-	-	-	putative protein FAM90A16P/FAM90A17P	20201124	-
9606	112268389	LOC112268389	-	-	-	8	-	uncharacterized LOC112268389	ncRNA	-	-	-	-	20201124	-
9606	112268390	LOC112268390	-	-	-	8	-	putative protein FAM90A12P	protein-coding	-	-	-	putative protein FAM90A12P	20201124	-
9606	112268391	LOC112268391	-	-	-	8	-	FAM90A pseudogene	pseudo	-	-	-	-	20201124	-
9606	112268392	LOC112268392	-	-	-	8	-	FAM90A pseudogene	pseudo	-	-	-	-	20201124	-
9606	112268393	LOC112268393	-	-	-	8	-	FAM90A pseudogene	pseudo	-	-	-	-	20201124	-
9606	112268395	LOC112268395	-	-	-	8	-	putative protein FAM90A15P	protein-coding	-	-	-	putative protein FAM90A15P	20201124	-
9606	112268396	LOC112268396	-	-	-	8	-	40S ribosomal protein S3a-like	pseudo	-	-	-	-	20201124	-
9606	112268397	LOC112268397	-	-	-	8	-	40S ribosomal protein S24-like	pseudo	-	-	-	-	20201124	-
9606	112268399	LOC112268399	-	-	-	8	-	putative protein N-methyltransferase FAM86B1	pseudo	-	-	-	-	20201124	-
9606	112268400	LOC112268400	-	-	-	8	-	uncharacterized LOC112268400	ncRNA	-	-	-	-	20201124	-
9606	112268401	LOC112268401	-	-	-	8	-	uncharacterized LOC112268401	ncRNA	-	-	-	-	20201124	-
9606	112268402	LOC112268402	-	-	-	8	-	uncharacterized LOC112268402	ncRNA	-	-	-	-	20201124	-
9606	112268404	LOC112268404	-	-	-	8	-	uncharacterized LOC112268404	ncRNA	-	-	-	-	20201124	-
9606	112268405	LOC112268405	-	-	-	8	-	uncharacterized LOC112268405	ncRNA	-	-	-	-	20201124	-
9606	112268406	LOC112268406	-	-	-	12	-	uncharacterized LOC112268406	ncRNA	-	-	-	-	20201124	-
9606	112268407	LOC112268407	-	-	-	12	-	uncharacterized LOC112268407	ncRNA	-	-	-	-	20201124	-
9606	112268408	LOC112268408	-	-	-	18	-	uncharacterized LOC112268408	ncRNA	-	-	-	-	20201124	-
9606	112268410	LOC112268410	-	-	Ensembl:ENSG00000223977	2	2p11.2	zinc finger protein 141 pseudogene	pseudo	-	-	-	-	20201124	-
9606	112268411	LOC112268411	-	-	Ensembl:ENSG00000236106	2	2p25.2	uncharacterized LOC112268411	ncRNA	-	-	-	-	20201124	-
9606	112268412	LOC112268412	-	-	-	2	2p25.1	uncharacterized LOC112268412	ncRNA	-	-	-	-	20201124	-
9606	112268413	LOC112268413	-	-	-	2	2p21	uncharacterized LOC112268413	ncRNA	-	-	-	-	20201124	-
9606	112268415	LOC112268415	-	-	-	2	2p16.2	uncharacterized LOC112268415	ncRNA	-	-	-	-	20201124	-
9606	112268416	LOC112268416	-	-	-	2	2p16.1	uncharacterized LOC112268416	ncRNA	-	-	-	-	20201124	-
9606	112268417	LOC112268417	-	-	-	2	2p14	small integral membrane protein 30-like	pseudo	-	-	-	-	20201124	-
9606	112268418	LOC112268418	-	-	-	2	2p13.1	uncharacterized LOC112268418	ncRNA	-	-	-	-	20201124	-
9606	112268419	LOC112268419	-	-	-	2	2p13.1	uncharacterized LOC112268419	ncRNA	-	-	-	-	20201124	-
9606	112268420	LOC112268420	-	-	-	2	2p11.2	uncharacterized LOC112268420	ncRNA	-	-	-	-	20201124	-
9606	112268421	LOC112268421	-	-	-	2	2q11.2	uncharacterized LOC112268421	ncRNA	-	-	-	-	20201124	-
9606	112268422	LOC112268422	-	-	-	2	2q14.1	uncharacterized LOC112268422	ncRNA	-	-	-	-	20201124	-
9606	112268423	LOC112268423	-	-	-	2	2q14.1	uncharacterized LOC112268423	ncRNA	-	-	-	-	20201124	-
9606	112268424	LOC112268424	-	-	-	2	2q21.1	uncharacterized LOC112268424	ncRNA	-	-	-	-	20201124	-
9606	112268425	LOC112268425	-	-	-	2	2q21.1	uncharacterized LOC112268425	ncRNA	-	-	-	-	20201124	-
9606	112268426	LOC112268426	-	-	-	2	2q21.3-q22.1	uncharacterized LOC112268426	ncRNA	-	-	-	-	20201124	-
9606	112268427	LOC112268427	-	-	-	2	2q31.1	uncharacterized protein C9orf85-like	pseudo	-	-	-	-	20201124	-
9606	112268428	LOC112268428	-	-	-	2	2q31.1	small integral membrane protein 26-like	pseudo	-	-	-	-	20201124	-
9606	112268429	LOC112268429	-	-	-	2	2q34	uncharacterized LOC112268429	ncRNA	-	-	-	-	20201124	-
9606	112268430	LOC112268430	-	-	-	2	2q35	uncharacterized LOC112268430	ncRNA	-	-	-	-	20201124	-
9606	112268431	LOC112268431	-	-	-	2	2q37.1	uncharacterized LOC112268431	ncRNA	-	-	-	-	20201124	-
9606	112268432	LOC112268432	-	-	-	2	2q37.1	uncharacterized LOC112268432	ncRNA	-	-	-	-	20201124	-
9606	112268433	LOC112268433	-	-	-	2	2q37.3	uncharacterized LOC112268433	ncRNA	-	-	-	-	20201124	-
9606	112268434	LOC112268434	-	-	-	2	2q37.3	uncharacterized LOC112268434	ncRNA	-	-	-	-	20201124	-
9606	112268435	PPIAP61	-	-	HGNC:HGNC:53685	2	2p24.1	peptidylprolyl isomerase A pseudogene 61	pseudo	PPIAP61	peptidylprolyl isomerase A pseudogene 61	O	peptidyl-prolyl cis-trans isomerase A pseudogene	20201124	-
9606	112268436	LOC112268436	-	-	-	2	2p22.1	uncharacterized LOC112268436	ncRNA	-	-	-	-	20201124	-
9606	112268437	LOC112268437	-	AAK1	-	2	2p13.3	uncharacterized protein FLJ45252	protein-coding	-	-	-	uncharacterized protein FLJ45252|alternative protein AAK1	20201124	-
9606	112268438	LOC112268438	-	-	-	2	2q13	uncharacterized LOC112268438	ncRNA	-	-	-	-	20201124	-
9606	112268439	LOC112268439	-	-	-	2	2q21.2	uncharacterized LOC112268439	ncRNA	-	-	-	-	20201124	-
9606	112268440	LOC112268440	-	-	-	2	2q37.3	uncharacterized LOC112268440	ncRNA	-	-	-	-	20201124	-
9606	112268441	LOC112268441	-	-	Ensembl:ENSG00000232227	2	2q32.3	uncharacterized LOC112268441	ncRNA	-	-	-	-	20201124	-
9606	112268442	HIGD2AP2	-	-	HGNC:HGNC:54794	3	3p21.31	HIGD2A pseudogene 2	pseudo	HIGD2AP2	HIGD2A pseudogene 2	O	HIG1 domain family member 2A, mitochondrial pseudogene	20201124	-
9606	112268443	LOC112268443	-	-	-	3	3q26.31	transmembrane protein 229B-like	pseudo	-	-	-	-	20201124	-
9606	112268444	LOC112268444	-	-	-	3	3p22.2	translation initiation factor IF-2-like	protein-coding	-	-	-	uncharacterized protein LOC112268444	20201124	-
9606	112268445	LOC112268445	-	-	-	3	3p25.1	uncharacterized LOC112268445	ncRNA	-	-	-	-	20201124	-
9606	112268446	LOC112268446	-	-	-	3	3q13.2	uncharacterized LOC112268446	ncRNA	-	-	-	-	20201124	-
9606	112268448	LOC112268448	-	-	-	3	3q21.1	uncharacterized LOC112268448	ncRNA	-	-	-	-	20201124	-
9606	112268449	LOC112268449	-	-	-	3	3q24	uncharacterized LOC112268449	ncRNA	-	-	-	-	20201124	-
9606	112268450	LOC112268450	-	-	-	3	3q26.1	uncharacterized LOC112268450	ncRNA	-	-	-	-	20201124	-
9606	112268451	LOC112268451	-	-	-	3	3q26.33	translation machinery-associated protein 7 pseudogene	pseudo	-	-	-	-	20201124	-
9606	112268454	LOC112268454	-	-	-	3	3q26.33	group 10 secretory phospholipase A2 pseudogene	pseudo	-	-	-	-	20201124	-
9606	112268455	LOC112268455	-	-	-	3	3q12.1	uncharacterized LOC112268455	ncRNA	-	-	-	-	20201124	-
9606	112268457	LOC112268457	-	-	-	3	3q25.32	uncharacterized LOC112268457	ncRNA	-	-	-	-	20201124	-
9606	112268458	LOC112268458	-	-	-	3	3q29	uncharacterized LOC112268458	ncRNA	-	-	-	-	20201124	-
9606	112268460	LOC112268460	-	-	-	4	4p16.3	uncharacterized LOC112268460	ncRNA	-	-	-	-	20201124	-
9606	112268461	LOC112268461	-	-	-	4	4p16.3	uncharacterized LOC112268461	ncRNA	-	-	-	-	20201124	-
9606	112268462	LOC112268462	-	-	-	4	4p16.3	uncharacterized LOC112268462	ncRNA	-	-	-	-	20201124	-
9606	112268463	LOC112268463	-	-	-	4	4p16.1	uncharacterized LOC112268463	ncRNA	-	-	-	-	20201124	-
9606	112268465	LOC112268465	-	-	-	4	4p12	uncharacterized LOC112268465	ncRNA	-	-	-	-	20201124	-
9606	112268466	LOC112268466	-	-	-	4	4q12	uncharacterized LOC112268466	ncRNA	-	-	-	-	20201124	-
9606	112268467	LOC112268467	-	-	-	4	4q13.3	uncharacterized LOC112268467	ncRNA	-	-	-	-	20201124	-
9606	112268468	LOC112268468	-	-	-	4	4q22.1	uncharacterized LOC112268468	ncRNA	-	-	-	-	20201124	-
9606	112268469	LOC112268469	-	-	-	4	4q27	uncharacterized LOC112268469	ncRNA	-	-	-	-	20201124	-
9606	112268470	LOC112268470	-	-	-	4	4q28.1	SOSS complex subunit C pseudogene	pseudo	-	-	-	-	20201124	-
9606	112268471	LOC112268471	-	-	-	4	4q32.1	uncharacterized LOC112268471	ncRNA	-	-	-	-	20201124	-
9606	112268472	LOC112268472	-	-	Ensembl:ENSG00000286821	4	4q35.1	uncharacterized LOC112268472	ncRNA	-	-	-	-	20201124	-
9606	112268474	LOC112268474	-	-	-	4	4q34.1	uncharacterized LOC112268474	ncRNA	-	-	-	-	20201124	-
9606	112268475	LOC112268475	-	-	Ensembl:ENSG00000249351	4	4q13.1	arf-GAP with GTPase, ANK repeat and PH domain-containing protein 1 pseudogene	pseudo	-	-	-	-	20201124	-
9606	112268476	COPS5P2	-	-	HGNC:HGNC:45266|Ensembl:ENSG00000270445	12	12q24.31	COP9 signalosome subunit 5 pseudogene 2	pseudo	COPS5P2	COP9 signalosome subunit 5 pseudogene 2	O	-	20201124	-
9606	112268478	LOC112268478	-	-	-	14	14q	Sharpr-MPRA regulatory region 2297	biological-region	-	-	-	-	20201124	regulatory:enhancer
9606	112268479	LOC112268479	-	-	-	14	14q	Sharpr-MPRA regulatory region 8744	biological-region	-	-	-	-	20201124	regulatory:enhancer
9606	112268480	LOC112268480	-	-	-	14	14q	Sharpr-MPRA regulatory region 6575	biological-region	-	-	-	-	20201124	regulatory:enhancer
9606	112268481	LOC112268481	-	-	-	14	14q	Sharpr-MPRA regulatory region 5932	biological-region	-	-	-	-	20201124	regulatory:enhancer
9606	112268482	LOC112268482	-	-	-	14	14q	Sharpr-MPRA regulatory region 9489	biological-region	-	-	-	-	20201124	regulatory:enhancer
9606	112268483	LOC112268483	-	-	-	14	14q	Sharpr-MPRA regulatory region 2393	biological-region	-	-	-	-	20201124	regulatory:enhancer
9606	112268484	LOC112268484	-	-	-	14	14q	Sharpr-MPRA regulatory region 8345	biological-region	-	-	-	CRISPRi-validated cis-regulatory element chr14.836	20201124	regulatory:enhancer|regulatory:transcriptional_cis_regulatory_region
9606	112268485	LOC112268485	-	-	-	14	14q	Sharpr-MPRA regulatory region 10894	biological-region	-	-	-	-	20201124	regulatory:enhancer
9606	112268486	LOC112268486	-	-	-	14	14q	Sharpr-MPRA regulatory region 1153	biological-region	-	-	-	-	20201124	regulatory:enhancer|regulatory:silencer
9606	112268487	KRTAP12-6P	-	KRTAP12p1	HGNC:HGNC:53815|Ensembl:ENSG00000276647	21	21q22.3	keratin associated protein 12-6, pseudogene	pseudo	KRTAP12-6P	keratin associated protein 12-6, pseudogene	O	-	20201124	-
9606	112268489	MTND6P34	-	-	HGNC:HGNC:52325	17	17p11.2	MT-ND6 pseudogene 34	pseudo	MTND6P34	MT-ND6 pseudogene 34	O	mitochondrially encoded NADH:ubiquinone oxidoreductase core subunit 6 pseudogene 34	20201124	-
9606	112272545	LOC112272545	-	-	-	14	14q	Sharpr-MPRA regulatory region 12651	biological-region	-	-	-	-	20201124	regulatory:enhancer
9606	112272546	LOC112272546	-	-	-	14	14q	Sharpr-MPRA regulatory region 7830	biological-region	-	-	-	-	20201124	regulatory:enhancer|regulatory:silencer
9606	112272547	MTND4P40	-	-	HGNC:HGNC:52336	2	2q37.3	MT-ND4 pseudogene 40	pseudo	MTND4P40	MT-ND4 pseudogene 40	O	mitochondrially encoded NADH:ubiquinone oxidoreductase core subunit 4 pseudogene 40	20201124	-
9606	112272548	LOC112272548	-	-	-	14	14q	Sharpr-MPRA regulatory region 9441	biological-region	-	-	-	-	20201124	regulatory:enhancer
9606	112272549	LOC112272549	-	-	-	14	14q	Sharpr-MPRA regulatory region 4541	biological-region	-	-	-	-	20201124	regulatory:enhancer
9606	112272550	LOC112272550	-	-	-	14	14q	Sharpr-MPRA regulatory region 13811	biological-region	-	-	-	-	20201124	regulatory:enhancer
9606	112272551	LOC112272551	-	-	-	14	14q	Sharpr-MPRA regulatory region 7662	biological-region	-	-	-	-	20201124	regulatory:enhancer
9606	112272552	LOC112272552	-	-	-	14	14q	Sharpr-MPRA regulatory region 4438	biological-region	-	-	-	-	20201124	regulatory:enhancer
9606	112272553	LOC112272553	-	-	-	14	14q	Sharpr-MPRA regulatory region 8327	biological-region	-	-	-	-	20201124	regulatory:enhancer
9606	112272554	LOC112272554	-	-	-	14	14q	Sharpr-MPRA regulatory region 10266	biological-region	-	-	-	-	20201124	regulatory:enhancer
9606	112272555	LOC112272555	-	-	-	14	14q	Sharpr-MPRA regulatory region 14883	biological-region	-	-	-	-	20201124	regulatory:enhancer
9606	112272556	LOC112272556	-	-	-	14	14q	Sharpr-MPRA regulatory region 237	biological-region	-	-	-	-	20201124	regulatory:enhancer
9606	112272557	LOC112272557	-	-	-	14	14q	Sharpr-MPRA regulatory region 2473	biological-region	-	-	-	-	20201124	regulatory:enhancer
9606	112272558	LOC112272558	-	-	-	14	14q	Sharpr-MPRA regulatory region 6100	biological-region	-	-	-	-	20201124	regulatory:enhancer
9606	112272559	LOC112272559	-	-	-	14	14q	Sharpr-MPRA regulatory region 8154	biological-region	-	-	-	-	20201124	regulatory:enhancer
9606	112272560	LOC112272560	-	-	-	14	14q	Sharpr-MPRA regulatory region 7209	biological-region	-	-	-	-	20201124	regulatory:enhancer|regulatory:silencer
9606	112272561	LOC112272561	-	-	-	14	14q	Sharpr-MPRA regulatory region 10244	biological-region	-	-	-	-	20201124	regulatory:enhancer
9606	112272562	MTND4P38	-	-	HGNC:HGNC:52320	15	15q21.3	MT-ND4 pseudogene 38	pseudo	MTND4P38	MT-ND4 pseudogene 38	O	mitochondrially encoded NADH:ubiquinone oxidoreductase core subunit 4 pseudogene 38	20190908	-
9606	112272564	SUGT1P4	-	-	HGNC:HGNC:53832	9	9q22.33	SUGT1 pseudogene 4	pseudo	SUGT1P4	SUGT1 pseudogene 4	O	-	20201124	-
9606	112272565	STRA6LP	-	-	HGNC:HGNC:53830	9	9q22.33	STRA6 like, pseudogene	pseudo	STRA6LP	STRA6 like, pseudogene	O	-	20201124	-
9606	112272566	LOC112272566	-	-	-	14	14q	Sharpr-MPRA regulatory region 5900	biological-region	-	-	-	-	20201124	regulatory:enhancer
9606	112272567	LOC112272567	-	-	-	14	14q	Sharpr-MPRA regulatory region 3433	biological-region	-	-	-	-	20201124	regulatory:enhancer
9606	112272568	LOC112272568	-	-	-	14	14q	Sharpr-MPRA regulatory region 509	biological-region	-	-	-	-	20201124	regulatory:enhancer
9606	112272569	LOC112272569	-	-	-	14	14q	Sharpr-MPRA regulatory region 4292	biological-region	-	-	-	CRISPRi-validated cis-regulatory element chr14.1905	20201124	regulatory:enhancer|regulatory:transcriptional_cis_regulatory_region
9606	112272570	LOC112272570	-	-	-	14	14q	Sharpr-MPRA regulatory region 4126	biological-region	-	-	-	-	20201124	regulatory:enhancer
9606	112272571	LOC112272571	-	-	-	14	14q	Sharpr-MPRA regulatory region 11883	biological-region	-	-	-	-	20201124	regulatory:enhancer
9606	112272572	LOC112272572	-	-	-	14	14q	Sharpr-MPRA regulatory region 9177	biological-region	-	-	-	-	20201124	regulatory:enhancer
9606	112272573	LOC112272573	-	-	-	14	14q	Sharpr-MPRA regulatory region 7827	biological-region	-	-	-	-	20201124	regulatory:enhancer
9606	112272574	LOC112272574	-	-	-	15	15q	Sharpr-MPRA regulatory region 9420	biological-region	-	-	-	-	20201124	regulatory:enhancer
9606	112272575	LOC112272575	-	-	-	15	15q	Sharpr-MPRA regulatory region 8478	biological-region	-	-	-	-	20201124	regulatory:enhancer
9606	112272576	LOC112272576	-	-	-	15	15q	Sharpr-MPRA regulatory region 3977	biological-region	-	-	-	-	20201124	regulatory:enhancer
9606	112272577	NDUFA3P5	-	-	HGNC:HGNC:45054	13	13q32.1	NADH:ubiquinone oxidoreductase subunit A3 pseudogene 5	pseudo	NDUFA3P5	NADH:ubiquinone oxidoreductase subunit A3 pseudogene 5	O	ADH:ubiquinone oxidoreductase subunit A3 pseudogene 5|NADH dehydrogenase (ubiquinone) 1 alpha subcomplex, 3 pseudogene 5	20201124	-
9606	112272578	LOC112272578	-	-	-	15	15q	Sharpr-MPRA regulatory region 9168	biological-region	-	-	-	-	20201124	regulatory:enhancer
9606	112272579	LOC112272579	-	-	-	15	15q	Sharpr-MPRA regulatory region 849	biological-region	-	-	-	-	20201124	regulatory:enhancer
9606	112272580	LOC112272580	-	-	-	15	15q	Sharpr-MPRA regulatory region 4259	biological-region	-	-	-	-	20201124	regulatory:enhancer
9606	112272581	LOC112272581	-	-	-	15	15q	Sharpr-MPRA regulatory region 3573	biological-region	-	-	-	-	20201124	regulatory:enhancer
9606	112272582	LOC112272582	-	-	-	15	15q	Sharpr-MPRA regulatory region 5138	biological-region	-	-	-	-	20201124	regulatory:enhancer|regulatory:silencer
9606	112272583	LOC112272583	-	-	-	15	15q	Sharpr-MPRA regulatory region 9988	biological-region	-	-	-	-	20201124	regulatory:enhancer
9606	112272584	LOC112272584	-	-	-	15	15q	Sharpr-MPRA regulatory region 10520	biological-region	-	-	-	-	20201124	regulatory:enhancer
9606	112272585	LOC112272585	-	-	-	15	15q	Sharpr-MPRA regulatory region 12089	biological-region	-	-	-	-	20201124	regulatory:enhancer
9606	112272586	LOC112272586	-	-	-	15	15q	Sharpr-MPRA regulatory region 6351	biological-region	-	-	-	-	20201124	regulatory:enhancer
9606	112272587	LOC112272587	-	-	-	15	15q	Sharpr-MPRA regulatory region 5929	biological-region	-	-	-	-	20201124	regulatory:enhancer
9606	112272590	LOC112272590	-	-	-	15	15q	Sharpr-MPRA regulatory region 4481	biological-region	-	-	-	-	20201124	regulatory:enhancer
9606	112272591	LOC112272591	-	-	-	15	15q	Sharpr-MPRA regulatory region 13517	biological-region	-	-	-	-	20201124	regulatory:enhancer
9606	112272592	LOC112272592	-	-	-	15	15q	Sharpr-MPRA regulatory region 771	biological-region	-	-	-	-	20201124	regulatory:enhancer
9606	112272593	LOC112272593	-	-	-	15	15q	Sharpr-MPRA regulatory region 8572	biological-region	-	-	-	-	20201124	regulatory:enhancer
9606	112272594	LOC112272594	-	-	-	15	15q	Sharpr-MPRA regulatory region 3311	biological-region	-	-	-	-	20201124	regulatory:enhancer
9606	112272595	TTPP3	-	-	MIM:614834	17	17q24.3	Thyrotoxic periodic paralysis, susceptibility to, 3	unknown	-	-	-	-	20190816	-
9606	112272596	LOC112272596	-	-	-	15	15q	Sharpr-MPRA regulatory region 13260	biological-region	-	-	-	-	20201124	regulatory:enhancer|regulatory:silencer
9606	112272597	LOC112272597	-	-	-	15	15q	Sharpr-MPRA regulatory region 6285	biological-region	-	-	-	-	20201124	regulatory:enhancer
9606	112272598	LOC112272598	-	-	-	15	15q	Sharpr-MPRA regulatory region 5540	biological-region	-	-	-	-	20201124	regulatory:enhancer
9606	112272599	LOC112272599	-	-	-	15	15q	Sharpr-MPRA regulatory region 459	biological-region	-	-	-	-	20201124	regulatory:enhancer
9606	112272600	LOC112272600	-	-	-	15	15q	Sharpr-MPRA regulatory region 4265	biological-region	-	-	-	-	20201124	regulatory:enhancer
9606	112272601	PRR13P6	-	-	HGNC:HGNC:50619	7	7q11.21	proline rich 13 pseudogene 6	pseudo	PRR13P6	proline rich 13 pseudogene 6	O	-	20190826	-
9606	112272602	LOC112272602	-	-	-	15	15q	Sharpr-MPRA regulatory region 8834	biological-region	-	-	-	-	20201124	regulatory:enhancer
9606	112272603	LOC112272603	-	-	-	15	15q	Sharpr-MPRA regulatory region 10240	biological-region	-	-	-	-	20201124	regulatory:enhancer
9606	112272604	LOC112272604	-	-	-	15	15q	Sharpr-MPRA regulatory region 12494	biological-region	-	-	-	-	20201124	regulatory:enhancer
9606	112272605	LOC112272605	-	-	-	15	15q	Sharpr-MPRA regulatory region 15221	biological-region	-	-	-	-	20201124	regulatory:enhancer
9606	112272606	LOC112272606	-	-	-	15	15q	Sharpr-MPRA regulatory region 569	biological-region	-	-	-	-	20201124	regulatory:enhancer
9606	112272607	LOC112272607	-	-	-	15	15q	Sharpr-MPRA regulatory region 237	biological-region	-	-	-	-	20201124	regulatory:enhancer
9606	112272608	LOC112272608	-	-	-	15	15q	Sharpr-MPRA regulatory region 4882	biological-region	-	-	-	-	20201124	regulatory:enhancer
9606	112272609	LOC112272609	-	-	-	15	15q	Sharpr-MPRA regulatory region 2	biological-region	-	-	-	-	20201124	regulatory:enhancer
9606	112272610	LOC112272610	-	-	-	15	15q	Sharpr-MPRA regulatory region 11672	biological-region	-	-	-	-	20201124	regulatory:enhancer
9606	112272612	DBF4P3	-	-	HGNC:HGNC:45061|Ensembl:ENSG00000271097	2	2p11.2	DBF4 zinc finger pseudogene 3	pseudo	DBF4P3	DBF4 zinc finger pseudogene 3	O	DBF4 homolog pseudogene 3	20201124	-
9606	112272613	LOC112272613	-	-	-	15	15q	Sharpr-MPRA regulatory region 1213	biological-region	-	-	-	-	20201124	regulatory:enhancer
9606	112272614	LOC112272614	-	-	-	15	15q	Sharpr-MPRA regulatory region 8861	biological-region	-	-	-	-	20201124	regulatory:enhancer
9606	112272615	LOC112272615	-	-	-	15	15q	Sharpr-MPRA regulatory region 315	biological-region	-	-	-	-	20201124	regulatory:enhancer
9606	112272616	LOC112272616	-	-	-	15	15q	Sharpr-MPRA regulatory region 10472	biological-region	-	-	-	-	20201124	regulatory:enhancer
9606	112272617	LOC112272617	-	-	-	15	15q	Sharpr-MPRA regulatory region 58	biological-region	-	-	-	-	20201124	regulatory:enhancer
9606	112272618	LOC112272618	-	-	-	15	15q	Sharpr-MPRA regulatory region 8353	biological-region	-	-	-	-	20201124	regulatory:enhancer
9606	112272619	LOC112272619	-	-	-	15	15q	Sharpr-MPRA regulatory region 228	biological-region	-	-	-	-	20201124	regulatory:enhancer
9606	112272620	LOC112272620	-	-	-	15	15q	Sharpr-MPRA regulatory region 8640	biological-region	-	-	-	-	20201124	regulatory:enhancer
9606	112272621	LOC112272621	-	-	-	15	15q	Sharpr-MPRA regulatory region 12283	biological-region	-	-	-	-	20201124	regulatory:enhancer
9606	112272622	LOC112272622	-	-	-	15	15q	Sharpr-MPRA regulatory region 6429	biological-region	-	-	-	-	20201124	regulatory:enhancer
9606	112272623	LOC112272623	-	-	-	15	15q	Sharpr-MPRA regulatory region 8091	biological-region	-	-	-	-	20201124	regulatory:enhancer
9606	112296172	YWHAEP6	-	-	HGNC:HGNC:49435	17	17q12	tyrosine 3-monooxygenase/tryptophan 5-monooxygenase activation protein epsilon pseudogene 6	pseudo	YWHAEP6	tyrosine 3-monooxygenase/tryptophan 5-monooxygenase activation protein epsilon pseudogene 6	O	-	20201124	-
9606	112296173	LOC112296173	-	-	-	15	15q	Sharpr-MPRA regulatory region 12348	biological-region	-	-	-	-	20201124	regulatory:enhancer
9606	112296174	LOC112296174	-	-	-	15	15q	Sharpr-MPRA regulatory region 4312	biological-region	-	-	-	-	20201124	regulatory:enhancer
9606	112296175	LOC112296175	-	-	-	15	15q	Sharpr-MPRA regulatory region 12031	biological-region	-	-	-	-	20201124	regulatory:enhancer
9606	112296176	LOC112296176	-	-	-	15	15q	Sharpr-MPRA regulatory region 10912	biological-region	-	-	-	-	20201124	regulatory:enhancer
9606	112296177	LOC112296177	-	-	-	15	15q	Sharpr-MPRA regulatory region 12634	biological-region	-	-	-	-	20201124	regulatory:enhancer
9606	112296178	LOC112296178	-	-	-	15	15q	Sharpr-MPRA regulatory region 12410	biological-region	-	-	-	-	20201124	regulatory:enhancer
9606	112296179	LOC112296179	-	-	-	16	16p	Sharpr-MPRA regulatory region 10228	biological-region	-	-	-	-	20201124	regulatory:enhancer
9606	112296180	LOC112296180	-	-	-	16	16p	Sharpr-MPRA regulatory region 10157	biological-region	-	-	-	-	20201124	regulatory:enhancer|regulatory:silencer
9606	112296181	LOC112296181	-	-	-	16	16p	Sharpr-MPRA regulatory region 8116	biological-region	-	-	-	-	20201124	regulatory:enhancer
9606	112296182	LOC112296182	-	-	-	16	16p	Sharpr-MPRA regulatory region 4417	biological-region	-	-	-	-	20201124	regulatory:enhancer
9606	112296183	LOC112296183	-	-	-	16	16p	Sharpr-MPRA regulatory region 8349	biological-region	-	-	-	-	20201124	regulatory:enhancer
9606	112296184	LOC112296184	-	-	-	16	16p	Sharpr-MPRA regulatory region 9869	biological-region	-	-	-	-	20201124	regulatory:enhancer
9606	112296185	LOC112296185	-	-	-	16	16p	Sharpr-MPRA regulatory region 497	biological-region	-	-	-	-	20201124	regulatory:enhancer
9606	112296186	LOC112296186	-	-	-	16	16p	Sharpr-MPRA regulatory region 12750	biological-region	-	-	-	-	20201124	regulatory:enhancer
9606	112296187	LOC112296187	-	-	-	16	16p	Sharpr-MPRA regulatory region 5052	biological-region	-	-	-	-	20201124	regulatory:enhancer
9606	112296188	LOC112296188	-	-	-	16	16p	Sharpr-MPRA regulatory region 10358	biological-region	-	-	-	-	20201124	regulatory:enhancer
9606	112296189	LOC112296189	-	-	-	16	16p	Sharpr-MPRA regulatory region 5329	biological-region	-	-	-	-	20201124	regulatory:enhancer
9606	112296190	KRTAP4-17P	-	KRTAP4p3	HGNC:HGNC:53814	17	17q21.2	keratin associated protein 4-17, pseudogene	pseudo	KRTAP4-17P	keratin associated protein 4-17, pseudogene	O	-	20201124	-
9606	112323207	HSPE1P15	-	-	HGNC:HGNC:49335	5	5q31.2	heat shock protein family E (Hsp10) member 1 pseudogene 15	pseudo	HSPE1P15	heat shock protein family E (Hsp10) member 1 pseudogene 15	O	heat shock 10kDa protein 1 pseudogene 15	20201124	-
9606	112323209	GTF3AP3	-	-	HGNC:HGNC:49746	2	2q36.1	general transcription factor IIIA pseudogene 3	pseudo	GTF3AP3	general transcription factor IIIA pseudogene 3	O	-	20201124	-
9606	112340375	MTND6P37	-	-	HGNC:HGNC:52328	13	13q31.1	MT-ND6 pseudogene 37	pseudo	MTND6P37	MT-ND6 pseudogene 37	O	mitochondrially encoded NADH:ubiquinone oxidoreductase core subunit 6 pseudogene 37	20201124	-
9606	112340377	LOC112340377	-	-	-	16	16p	Sharpr-MPRA regulatory region 1947	biological-region	-	-	-	-	20201124	regulatory:enhancer|regulatory:silencer
9606	112340378	LOC112340378	-	-	-	16	16p	Sharpr-MPRA regulatory region 13846	biological-region	-	-	-	-	20201124	regulatory:enhancer
9606	112340379	LOC112340379	-	-	-	16	16p	Sharpr-MPRA regulatory region 1380	biological-region	-	-	-	-	20201124	regulatory:enhancer
9606	112340380	LOC112340380	-	-	-	16	16p	Sharpr-MPRA regulatory region 9672	biological-region	-	-	-	-	20201124	regulatory:enhancer
9606	112340381	LOC112340381	-	-	-	16	16p	Sharpr-MPRA regulatory region 12074	biological-region	-	-	-	-	20201124	regulatory:enhancer
9606	112340382	LOC112340382	-	-	-	16	16p	Sharpr-MPRA regulatory region 4662	biological-region	-	-	-	-	20201124	regulatory:enhancer
9606	112340383	LOC112340383	-	-	-	16	16p	Sharpr-MPRA regulatory region 11301	biological-region	-	-	-	-	20201124	regulatory:enhancer
9606	112340384	COX6CP9	-	-	HGNC:HGNC:49361	4	4q21.1	cytochrome c oxidase subunit 6C pseudogene 9	pseudo	COX6CP9	cytochrome c oxidase subunit 6C pseudogene 9	O	cytochrome c oxidase subunit VIc pseudogene 9	20201124	-
9606	112340385	LOC112340385	-	-	-	16	16p	Sharpr-MPRA regulatory region 10538	biological-region	-	-	-	-	20201124	regulatory:enhancer
9606	112340386	LOC112340386	-	-	-	16	16p	Sharpr-MPRA regulatory region 11897	biological-region	-	-	-	-	20201124	regulatory:enhancer
9606	112340387	LOC112340387	-	-	-	16	16p	Sharpr-MPRA regulatory region 5944	biological-region	-	-	-	-	20201124	regulatory:enhancer
9606	112340388	LOC112340388	-	-	-	16	16p	Sharpr-MPRA regulatory region 3130	biological-region	-	-	-	-	20201124	regulatory:enhancer
9606	112340389	LOC112340389	-	-	-	16	16p	Sharpr-MPRA regulatory region 1818	biological-region	-	-	-	-	20201124	regulatory:enhancer
9606	112340390	LOC112340390	-	-	-	16	16p	Sharpr-MPRA regulatory region 1793	biological-region	-	-	-	-	20201124	regulatory:enhancer
9606	112340391	LOC112340391	-	-	-	16	16p	Sharpr-MPRA regulatory region 12060	biological-region	-	-	-	-	20201124	regulatory:enhancer
9606	112340392	LOC112340392	-	-	-	16	16p	Sharpr-MPRA regulatory region 4245	biological-region	-	-	-	-	20201124	regulatory:enhancer
9606	112340393	LOC112340393	-	-	-	16	16p	Sharpr-MPRA regulatory region 4004	biological-region	-	-	-	-	20201124	regulatory:enhancer
9606	112351742	HNRNPDLP5	-	-	HGNC:HGNC:48809	X	Xp22.2	HNRNPDL pseudogene 5	pseudo	HNRNPDLP5	HNRNPDL pseudogene 5	O	heterogeneous nuclear ribonucleoprotein D-like pseudogene 5	20201124	-
9606	112352679	LOC112352679	-	-	-	16	16p	Sharpr-MPRA regulatory region 12377	biological-region	-	-	-	-	20201124	regulatory:enhancer
9606	112352680	LOC112352680	-	-	-	16	16p	Sharpr-MPRA regulatory region 6067	biological-region	-	-	-	-	20201124	regulatory:enhancer
9606	112352681	LOC112352681	-	-	-	16	16p	Sharpr-MPRA regulatory region 48	biological-region	-	-	-	-	20201124	regulatory:enhancer
9606	112352682	HSPE1P17	-	-	HGNC:HGNC:49336	3	3q11.1	heat shock protein family E (Hsp10) member 1 pseudogene 17	pseudo	HSPE1P17	heat shock protein family E (Hsp10) member 1 pseudogene 17	O	heat shock 10kDa protein 1 pseudogene 17	20201124	-
9606	112390310	SYNGAP1-AS1	-	SYNGAP1-AS	HGNC:HGNC:53831	6	6p21.32	SYNGAP1 antisense RNA 1	ncRNA	SYNGAP1-AS1	SYNGAP1 antisense RNA 1	O	-	20190324	-
9606	112390311	MTND5P46	-	-	HGNC:HGNC:52335	2	2q37.3	MT-ND5 pseudogene 46	pseudo	MTND5P46	MT-ND5 pseudogene 46	O	mitochondrially encoded NADH:ubiquinone oxidoreductase core subunit 5 pseudogene 46	20201124	-
9606	112416061	SCGB2B1P	-	Abpbg1p	HGNC:HGNC:31898	19	19q13.11	secretoglobin family 2B member 1, pseudogene	pseudo	SCGB2B1P	secretoglobin family 2B member 1, pseudogene	O	-	20201124	-
9606	112422909	PFN5P	-	-	HGNC:HGNC:53808|Ensembl:ENSG00000283349	X	Xq11.2	profilin 5, pseudogene	pseudo	PFN5P	profilin 5, pseudogene	O	-	20201209	-
9606	112436690	ATP6V0CP4	-	-	HGNC:HGNC:40002|Ensembl:ENSG00000284138	1	1p34.2	ATPase H+ transporting V0 subunit c pseudogene 4	pseudo	ATP6V0CP4	ATPase H+ transporting V0 subunit c pseudogene 4	O	ATPase, H+ transporting, lysosomal 16kDa, V0 subunit c pseudogene 4	20201209	-
9606	112436691	HNRNPA1P75	-	-	HGNC:HGNC:48805	7	7q11.21	heterogeneous nuclear ribonucleoprotein A1 pseudogene 75	pseudo	HNRNPA1P75	heterogeneous nuclear ribonucleoprotein A1 pseudogene 75	O	-	20201124	-
9606	112436692	RNA5SP530	-	-	HGNC:HGNC:53799|Ensembl:ENSG00000277049	9	9p11.2	RNA, 5S ribosomal pseudogene 530	pseudo	RNA5SP530	RNA, 5S ribosomal pseudogene 530	O	-	20201124	-
9606	112441426	TMEM271	-	-	HGNC:HGNC:53639|Ensembl:ENSG00000273238	4	4p16.3	transmembrane protein 271	protein-coding	TMEM271	transmembrane protein 271	O	transmembrane protein 271	20201124	-
9606	112441427	GCASPC	-	lnc-SOD2-1	HGNC:HGNC:52281	6	6q25.3	gall bladder cancer associated suppressor of pyruvate carboxylase lncRNA	ncRNA	GCASPC	gall bladder cancer associated suppressor of pyruvate carboxylase lncRNA	O	RP1-56L9.7-001|TCONS_00011605	20190324	-
9606	112441428	SCYGR1	-	KRTAP28-1	HGNC:HGNC:34218	2	2q36.3	small cysteine and glycine repeat containing 1	protein-coding	SCYGR1	small cysteine and glycine repeat containing 1	O	keratin associated protein 28-1	20190324	-
9606	112441429	SCYGR3	-	KRTAP28-3	HGNC:HGNC:34222	2	2q36.3	small cysteine and glycine repeat containing 3	protein-coding	SCYGR3	small cysteine and glycine repeat containing 3	O	keratin associated protein 28-3	20190324	-
9606	112441430	SCYGR4	-	KRTAP28-4	HGNC:HGNC:34223	2	2q36.3	small cysteine and glycine repeat containing 4	protein-coding	SCYGR4	small cysteine and glycine repeat containing 4	O	keratin associated protein 28-4	20190324	-
9606	112441431	SCYGR6	-	KRTAP28-6	HGNC:HGNC:34225	2	2q36.3	small cysteine and glycine repeat containing 6	protein-coding	SCYGR6	small cysteine and glycine repeat containing 6	O	keratin associated protein 28-6	20190324	-
9606	112441432	SCYGR8	-	KRTAP28-8	HGNC:HGNC:34227	2	2q36.3	small cysteine and glycine repeat containing 8	protein-coding	SCYGR8	small cysteine and glycine repeat containing 8	O	keratin associated protein 28-8	20190324	-
9606	112441433	MIR122HG	-	-	HGNC:HGNC:53821|Ensembl:ENSG00000267391	18	18q21.31	MIR122 host gene	ncRNA	MIR122HG	MIR122 host gene	O	lnc-pri-miR-122	20201209	-
9606	112441434	SHLD3	-	CTC-534A2.2|RINN1	MIM:618030|HGNC:HGNC:53826|Ensembl:ENSG00000253251	5	5q12.3	shieldin complex subunit 3	protein-coding	SHLD3	shieldin complex subunit 3	O	shieldin complex subunit 3|REV7-interacting novel NHEJ regulator 1|shield complex subunit 3	20201124	-
9606	112441435	SCYGR2	-	KRTAP28-2	HGNC:HGNC:34220	2	2q36.3	small cysteine and glycine repeat containing 2	protein-coding	SCYGR2	small cysteine and glycine repeat containing 2	O	keratin associated protein 28-2	20190324	-
9606	112441436	SCYGR10	-	KRTAP28-10|KRTAP28p2	HGNC:HGNC:34221	2	2q36.3	small cysteine and glycine repeat containing 10 (gene/pseudogene)	protein-coding	SCYGR10	small cysteine and glycine repeat containing 10 (gene/pseudogene)	O	keratin associated protein 28 family pseudogene 2|keratin associated protein 28-910	20190324	-
9606	112441437	SCYGR5	-	KRTAP28-5	HGNC:HGNC:34224	2	2q36.3	small cysteine and glycine repeat containing 5	protein-coding	SCYGR5	small cysteine and glycine repeat containing 5	O	keratin associated protein 28-5	20190324	-
9606	112441438	SCYGR7	-	KRTAP28-7	HGNC:HGNC:34226	2	2q36.3	small cysteine and glycine repeat containing 7	protein-coding	SCYGR7	small cysteine and glycine repeat containing 7	O	keratin associated protein 28-7	20190324	-
9606	112441440	MRD4	-	-	MIM:612581	11	11q24.2	Mental retardation, autosomal dominant 4	unknown	-	-	-	-	20190816	-
9606	112441441	LINC02590	-	-	HGNC:HGNC:53861	2	2p21	long intergenic non-protein coding RNA 2590	ncRNA	LINC02590	long intergenic non-protein coding RNA 2590	O	-	20190324	-
9606	112441442	RNA5SP532	-	-	HGNC:HGNC:53801|Ensembl:ENSG00000283433	20	20q11.1	RNA, 5S ribosomal pseudogene 532	pseudo	RNA5SP532	RNA, 5S ribosomal pseudogene 532	O	-	20201124	-
9606	112441443	SCGB1B1P	-	Abpa1p	HGNC:HGNC:18392	19	19q13.11	secretoglobin family 1B member 1, pseudogene	pseudo	SCGB1B1P	secretoglobin family 1B member 1, pseudogene	O	-	20201124	-
9606	112441444	LOC112441444	-	-	-	16	16p	Sharpr-MPRA regulatory region 9884	biological-region	-	-	-	-	20201124	regulatory:enhancer
9606	112441445	LOC112441445	-	-	-	16	16p	Sharpr-MPRA regulatory region 7881	biological-region	-	-	-	-	20201124	regulatory:enhancer
9606	112441446	LOC112441446	-	-	-	16	16p	Sharpr-MPRA regulatory region 39	biological-region	-	-	-	-	20201124	regulatory:enhancer
9606	112441447	LOC112441447	-	-	-	16	16p	Sharpr-MPRA regulatory region 3948	biological-region	-	-	-	-	20201124	regulatory:enhancer
9606	112441448	LOC112441448	-	-	-	16	16p	Sharpr-MPRA regulatory region 3600	biological-region	-	-	-	-	20201124	regulatory:enhancer
9606	112441449	LOC112441449	-	-	-	16	16p	Sharpr-MPRA regulatory region 4309	biological-region	-	-	-	-	20201124	regulatory:enhancer
9606	112441450	LOC112441450	-	-	-	16	16p	Sharpr-MPRA regulatory region 9899	biological-region	-	-	-	-	20201124	regulatory:enhancer
9606	112449709	LOC112449709	-	-	-	16	16q	Sharpr-MPRA regulatory region 14543	biological-region	-	-	-	-	20201124	regulatory:enhancer
9606	112449712	LOC112449712	-	-	-	16	16q	Sharpr-MPRA regulatory region 12922	biological-region	-	-	-	-	20201124	regulatory:enhancer
9606	112449713	LOC112449713	-	-	-	16	16q	Sharpr-MPRA regulatory region 10524	biological-region	-	-	-	-	20201124	regulatory:enhancer
9606	112449714	LOC112449714	-	-	-	16	16q	Sharpr-MPRA regulatory region 13528	biological-region	-	-	-	-	20201124	regulatory:enhancer
9606	112449715	LOC112449715	-	-	-	16	16q	Sharpr-MPRA regulatory region 4070	biological-region	-	-	-	-	20201124	regulatory:enhancer
9606	112449716	LOC112449716	-	-	-	16	16q	Sharpr-MPRA regulatory region 10092	biological-region	-	-	-	-	20201124	regulatory:enhancer
9606	112449717	LOC112449717	-	-	-	16	16q	Sharpr-MPRA regulatory region 7594	biological-region	-	-	-	-	20201124	regulatory:enhancer
9606	112451549	SLC47A1P2	-	-	HGNC:HGNC:53866	17	17p11.2	SLC47A1 pseudogene 2	pseudo	SLC47A1P2	SLC47A1 pseudogene 2	O	-	20201124	-
9606	112469003	LOC112469003	-	-	-	16	16q	Sharpr-MPRA regulatory region 5065	biological-region	-	-	-	-	20201124	regulatory:enhancer
9606	112469004	LOC112469004	-	-	-	16	16q	Sharpr-MPRA regulatory region 2679	biological-region	-	-	-	-	20201124	regulatory:enhancer
9606	112469005	LOC112469005	-	-	-	16	16q	Sharpr-MPRA regulatory region 12884	biological-region	-	-	-	-	20201124	regulatory:enhancer
9606	112469006	LOC112469006	-	-	-	16	16q	Sharpr-MPRA regulatory region 3054	biological-region	-	-	-	-	20201124	regulatory:enhancer
9606	112469007	LOC112469007	-	-	-	16	16q	Sharpr-MPRA regulatory region 5957	biological-region	-	-	-	-	20201124	regulatory:enhancer
9606	112469008	LOC112469008	-	-	-	16	16q	Sharpr-MPRA regulatory region 83	biological-region	-	-	-	-	20201124	regulatory:enhancer
9606	112469009	LOC112469009	-	-	-	16	16q	Sharpr-MPRA regulatory region 7942	biological-region	-	-	-	-	20201124	regulatory:enhancer
9606	112469010	LOC112469010	-	-	-	16	16q	Sharpr-MPRA regulatory region 7405	biological-region	-	-	-	-	20201124	regulatory:enhancer
9606	112469011	LOC112469011	-	-	-	16	16q	Sharpr-MPRA regulatory region 3942	biological-region	-	-	-	-	20201124	regulatory:enhancer
9606	112469012	LOC112469012	-	-	-	16	16q	Sharpr-MPRA regulatory region 4701	biological-region	-	-	-	-	20201124	regulatory:enhancer
9606	112469013	LOC112469013	-	-	-	16	16q	Sharpr-MPRA regulatory region 12894	biological-region	-	-	-	-	20201124	regulatory:enhancer
9606	112469014	LOC112469014	-	-	-	16	16q	Sharpr-MPRA regulatory region 12864	biological-region	-	-	-	-	20201124	regulatory:enhancer
9606	112469015	LOC112469015	-	-	-	16	16q	Sharpr-MPRA regulatory region 11181	biological-region	-	-	-	-	20201124	regulatory:enhancer
9606	112469016	LOC112469016	-	-	-	16	16q	Sharpr-MPRA regulatory region 4953	biological-region	-	-	-	-	20201124	regulatory:enhancer
9606	112486201	LOC112486201	-	-	-	16	16q	Sharpr-MPRA regulatory region 4224	biological-region	-	-	-	-	20201124	regulatory:enhancer
9606	112486202	LOC112486202	-	-	-	16	16q	Sharpr-MPRA regulatory region 12307	biological-region	-	-	-	-	20201124	regulatory:enhancer
9606	112486203	LOC112486203	-	-	-	16	16q	Sharpr-MPRA regulatory region 2580	biological-region	-	-	-	-	20201124	regulatory:enhancer
9606	112486204	LOC112486204	-	-	-	16	16q	Sharpr-MPRA regulatory region 7868	biological-region	-	-	-	-	20201124	regulatory:enhancer
9606	112486205	LOC112486205	-	-	-	16	16q	Sharpr-MPRA regulatory region 11593	biological-region	-	-	-	-	20201124	regulatory:enhancer
9606	112486206	LOC112486206	-	-	-	16	16q	Sharpr-MPRA regulatory region 9376	biological-region	-	-	-	-	20201124	regulatory:enhancer
9606	112486207	LOC112486207	-	-	-	16	16q	Sharpr-MPRA regulatory region 10346	biological-region	-	-	-	-	20201124	regulatory:enhancer
9606	112486208	LOC112486208	-	-	-	16	16q	Sharpr-MPRA regulatory region 41	biological-region	-	-	-	-	20201124	regulatory:enhancer
9606	112486209	LOC112486209	-	-	-	16	16q	Sharpr-MPRA regulatory region 4302	biological-region	-	-	-	-	20201124	regulatory:enhancer
9606	112486210	LOC112486210	-	-	-	16	16q	Sharpr-MPRA regulatory region 3111	biological-region	-	-	-	-	20201124	regulatory:enhancer
9606	112486211	LOC112486211	-	-	-	16	16q	Sharpr-MPRA regulatory region 12949	biological-region	-	-	-	-	20201124	regulatory:enhancer
9606	112486212	LOC112486212	-	-	-	16	16q	Sharpr-MPRA regulatory region 2416	biological-region	-	-	-	-	20201124	regulatory:enhancer
9606	112486213	LOC112486213	-	-	-	16	16q	Sharpr-MPRA regulatory region 4528	biological-region	-	-	-	-	20201124	regulatory:enhancer
9606	112486214	LOC112486214	-	-	-	16	16q	Sharpr-MPRA regulatory region 8727	biological-region	-	-	-	-	20201124	regulatory:enhancer
9606	112486215	LOC112486215	-	-	-	16	16q	Sharpr-MPRA regulatory region 3417	biological-region	-	-	-	-	20201124	regulatory:enhancer
9606	112486216	LOC112486216	-	-	-	16	16q	Sharpr-MPRA regulatory region 988	biological-region	-	-	-	-	20201124	regulatory:enhancer
9606	112486217	LOC112486217	-	-	-	16	16q	Sharpr-MPRA regulatory region 10585	biological-region	-	-	-	-	20201124	regulatory:enhancer
9606	112486218	LOC112486218	-	-	-	16	16q	Sharpr-MPRA regulatory region 11460	biological-region	-	-	-	-	20201124	regulatory:enhancer
9606	112486219	LOC112486219	-	-	-	16	16q	Sharpr-MPRA regulatory region 6305	biological-region	-	-	-	-	20201124	regulatory:enhancer
9606	112486220	LOC112486220	-	-	-	16	16q	Sharpr-MPRA regulatory region 14328	biological-region	-	-	-	-	20201124	regulatory:enhancer
9606	112486221	LOC112486221	-	-	-	16	16q	Sharpr-MPRA regulatory region 4027	biological-region	-	-	-	-	20201124	regulatory:enhancer
9606	112486222	LOC112486222	-	-	-	16	16q	Sharpr-MPRA regulatory region 3966	biological-region	-	-	-	-	20201124	regulatory:enhancer|regulatory:silencer
9606	112486223	LOC112486223	-	-	-	16	16q	Sharpr-MPRA regulatory region 3988	biological-region	-	-	-	-	20201124	regulatory:enhancer
9606	112486224	LOC112486224	-	-	-	16	16p	Sharpr-MPRA regulatory region 2468	biological-region	-	-	-	-	20201124	regulatory:enhancer
9606	112486225	LOC112486225	-	-	-	16	16p	Sharpr-MPRA regulatory region 11265	biological-region	-	-	-	-	20201124	regulatory:enhancer
9606	112486226	LOC112486226	-	-	-	16	16p	Sharpr-MPRA regulatory region 8137	biological-region	-	-	-	-	20201124	regulatory:enhancer
9606	112486227	LOC112486227	-	-	-	16	16q	Sharpr-MPRA regulatory region 3926	biological-region	-	-	-	-	20201124	regulatory:enhancer
9606	112488736	TAF11L7	-	-	HGNC:HGNC:53850	5	5p15.1	TATA-box binding protein associated factor 11 like 7	unknown	TAF11L7	TATA-box binding protein associated factor 11 like 7	O	-	20190324	-
9606	112488737	TAF11L8	-	-	HGNC:HGNC:53851	5	5p15.1	TATA-box binding protein associated factor 11 like 8	unknown	TAF11L8	TATA-box binding protein associated factor 11 like 8	O	-	20190324	-
9606	112488738	TAF11L10	-	-	HGNC:HGNC:53853	5	5p15.1	TATA-box binding protein associated factor 11 like 10	unknown	TAF11L10	TATA-box binding protein associated factor 11 like 10	O	-	20190324	-
9606	112488739	TAF11L12	-	-	HGNC:HGNC:53855	5	5p15.1	TATA-box binding protein associated factor 11 like 12	unknown	TAF11L12	TATA-box binding protein associated factor 11 like 12	O	-	20190324	-
9606	112488740	TAF11L14	-	-	HGNC:HGNC:53857	5	5p15.1	TATA-box binding protein associated factor 11 like 14	unknown	TAF11L14	TATA-box binding protein associated factor 11 like 14	O	-	20190324	-
9606	112488741	SPECC1P2	-	-	HGNC:HGNC:53868|Ensembl:ENSG00000244456	17	17p11.2	SPECC1 pseudogene 2	pseudo	SPECC1P2	SPECC1 pseudogene 2	O	-	20201124	-
9606	112488742	FAM242D	-	-	HGNC:HGNC:53874	9	9q13	family with sequence similarity 242 member D	ncRNA	FAM242D	family with sequence similarity 242 member D	O	-	20201124	-
9606	112488744	FAM242C	-	-	HGNC:HGNC:53873	12	12q13.13	family with sequence similarity 242 member C	ncRNA	FAM242C	family with sequence similarity 242 member C	O	-	20201124	-
9606	112488745	TAF11L9	-	-	HGNC:HGNC:53852	5	5p15.1	TATA-box binding protein associated factor 11 like 9	unknown	TAF11L9	TATA-box binding protein associated factor 11 like 9	O	-	20190324	-
9606	112488746	TAF11L11	-	-	HGNC:HGNC:53854	5	5p15.1	TATA-box binding protein associated factor 11 like 11	unknown	TAF11L11	TATA-box binding protein associated factor 11 like 11	O	-	20190324	-
9606	112488747	TAF11L13	-	-	HGNC:HGNC:53856	5	5p15.1	TATA-box binding protein associated factor 11 like 13	unknown	TAF11L13	TATA-box binding protein associated factor 11 like 13	O	-	20190324	-
9606	112488748	S100A15A	-	-	HGNC:HGNC:53871|Ensembl:ENSG00000224784	1	1q21.3	S100 calcium binding protein A15A (pseudogene)	pseudo	S100A15A	S100 calcium binding protein A15A (pseudogene)	O	-	20201124	-
9606	112499599	C1DELP35	-	DEL1p35	MIM:617930	1	1p35	Chromosome 1p35 deletion syndrome	unknown	-	-	-	-	20180511	-
9606	112499600	CYP2C64P	-	-	HGNC:HGNC:39974	X	Xq28	cytochrome P450 family 2 subfamily C member 64, pseudogene	pseudo	CYP2C64P	cytochrome P450 family 2 subfamily C member 64, pseudogene	O	CYP2C-se4[1]|cytochrome P450, family 2, subfamily C, polypeptide 64, pseudogene	20201124	-
9606	112529892	LOC112529892	-	-	-	17	17p	Sharpr-MPRA regulatory region 4720	biological-region	-	-	-	-	20201124	regulatory:enhancer
9606	112529893	LOC112529893	-	-	-	17	17p	Sharpr-MPRA regulatory region 4981	biological-region	-	-	-	-	20201124	regulatory:enhancer
9606	112529894	LOC112529894	-	-	-	17	17p	Sharpr-MPRA regulatory region 11916	biological-region	-	-	-	-	20201124	regulatory:enhancer
9606	112529895	LOC112529895	-	-	-	17	17p	Sharpr-MPRA regulatory region 5903	biological-region	-	-	-	-	20201124	regulatory:enhancer
9606	112529896	LOC112529896	-	-	-	17	17p	Sharpr-MPRA regulatory region 550	biological-region	-	-	-	-	20201124	regulatory:enhancer
9606	112529897	LOC112529897	-	-	-	17	17p	Sharpr-MPRA regulatory region 12459	biological-region	-	-	-	-	20201124	regulatory:enhancer
9606	112529898	LOC112529898	-	-	-	17	17p	Sharpr-MPRA regulatory region 4579	biological-region	-	-	-	-	20201124	regulatory:enhancer
9606	112529899	LOC112529899	-	-	-	17	17p	Sharpr-MPRA regulatory region 10129	biological-region	-	-	-	-	20201124	regulatory:enhancer
9606	112529900	LOC112529900	-	-	-	17	17p	Sharpr-MPRA regulatory region 2370	biological-region	-	-	-	-	20201124	regulatory:enhancer
9606	112529901	LOC112529901	-	-	-	17	17p	Sharpr-MPRA regulatory region 2375	biological-region	-	-	-	-	20201124	regulatory:enhancer
9606	112529902	LOC112529902	-	-	-	17	17q	Sharpr-MPRA regulatory region 10516	biological-region	-	-	-	-	20201124	regulatory:enhancer
9606	112529903	LOC112529903	-	-	-	17	17q	Sharpr-MPRA regulatory region 11843	biological-region	-	-	-	-	20201124	regulatory:enhancer|regulatory:silencer
9606	112529904	LOC112529904	-	-	-	17	17q	Sharpr-MPRA regulatory region 12866	biological-region	-	-	-	-	20201124	regulatory:enhancer
9606	112529905	LOC112529905	-	-	-	17	17q	Sharpr-MPRA regulatory region 11433	biological-region	-	-	-	-	20201124	regulatory:enhancer
9606	112529906	LOC112529906	-	-	-	17	17q	Sharpr-MPRA regulatory region 3347	biological-region	-	-	-	-	20201124	regulatory:enhancer
9606	112529907	LOC112529907	-	-	-	17	17q	Sharpr-MPRA regulatory region 4911	biological-region	-	-	-	-	20201124	regulatory:enhancer
9606	112529908	LOC112529908	-	-	-	17	17q	Sharpr-MPRA regulatory region 12358	biological-region	-	-	-	-	20201124	regulatory:enhancer
9606	112529909	LOC112529909	-	-	-	17	17q	Sharpr-MPRA regulatory region 12081	biological-region	-	-	-	-	20201124	regulatory:enhancer
9606	112529910	LOC112529910	-	-	-	17	17q	Sharpr-MPRA regulatory region 14078	biological-region	-	-	-	-	20201124	regulatory:enhancer
9606	112529911	LOC112529911	-	-	-	17	17q	Sharpr-MPRA regulatory region 681	biological-region	-	-	-	-	20201124	regulatory:enhancer
9606	112529912	LOC112529912	-	-	-	17	17q	Sharpr-MPRA regulatory region 2012	biological-region	-	-	-	-	20201124	regulatory:enhancer
9606	112529913	LOC112529913	-	-	-	17	17q	Sharpr-MPRA regulatory region 13940	biological-region	-	-	-	-	20201124	regulatory:enhancer
9606	112529914	LOC112529914	-	-	-	17	17q	Sharpr-MPRA regulatory region 2180	biological-region	-	-	-	-	20201124	regulatory:enhancer
9606	112529915	LOC112529915	-	-	-	17	17p	Sharpr-MPRA regulatory region 9431	biological-region	-	-	-	-	20201124	regulatory:enhancer
9606	112533637	LOC112533637	-	-	-	17	17q	Sharpr-MPRA regulatory region 9875	biological-region	-	-	-	-	20201124	regulatory:enhancer
9606	112533638	LOC112533638	-	-	-	17	17q	Sharpr-MPRA regulatory region 10579	biological-region	-	-	-	-	20201124	regulatory:enhancer
9606	112533639	LOC112533639	-	-	-	17	17q	Sharpr-MPRA regulatory region 4809	biological-region	-	-	-	-	20201124	regulatory:enhancer
9606	112533640	LOC112533640	-	-	-	17	17q	Sharpr-MPRA regulatory region 13819	biological-region	-	-	-	-	20201124	regulatory:enhancer
9606	112533641	LOC112533641	-	-	-	17	17q	Sharpr-MPRA regulatory region 8559	biological-region	-	-	-	-	20201124	regulatory:enhancer
9606	112533642	LOC112533642	-	-	-	17	17q	Sharpr-MPRA regulatory region 455	biological-region	-	-	-	-	20201124	regulatory:enhancer
9606	112533643	LOC112533643	-	-	-	17	17q	Sharpr-MPRA regulatory region 7330	biological-region	-	-	-	-	20201124	regulatory:enhancer
9606	112533644	LOC112533644	-	-	-	17	17q	Sharpr-MPRA regulatory region 12503	biological-region	-	-	-	-	20201124	regulatory:enhancer
9606	112533645	LOC112533645	-	-	-	17	17q	Sharpr-MPRA regulatory region 4395	biological-region	-	-	-	-	20201124	regulatory:enhancer
9606	112533646	LOC112533646	-	-	-	17	17q	Sharpr-MPRA regulatory region 4378	biological-region	-	-	-	-	20201124	regulatory:enhancer
9606	112533647	LOC112533647	-	-	-	17	17q	Sharpr-MPRA regulatory region 4554	biological-region	-	-	-	-	20201124	regulatory:enhancer
9606	112533648	LOC112533648	-	-	-	17	17q	Sharpr-MPRA regulatory region 5931	biological-region	-	-	-	-	20201124	regulatory:enhancer
9606	112533649	LOC112533649	-	-	-	17	17q	Sharpr-MPRA regulatory region 13843	biological-region	-	-	-	-	20201124	regulatory:enhancer
9606	112533650	LOC112533650	-	-	-	17	17q	Sharpr-MPRA regulatory region 10059	biological-region	-	-	-	-	20201124	regulatory:enhancer
9606	112533651	LOC112533651	-	-	-	17	17q	Sharpr-MPRA regulatory region 9450	biological-region	-	-	-	-	20201124	regulatory:enhancer
9606	112533652	LOC112533652	-	-	-	17	17q	Sharpr-MPRA regulatory region 7909	biological-region	-	-	-	-	20201124	regulatory:enhancer
9606	112533653	LOC112533653	-	-	-	17	17q	Sharpr-MPRA regulatory region 5901	biological-region	-	-	-	-	20201124	regulatory:enhancer
9606	112533654	LOC112533654	-	-	-	17	17q	Sharpr-MPRA regulatory region 10051	biological-region	-	-	-	-	20201124	regulatory:enhancer
9606	112533655	LOC112533655	-	-	-	17	17q	Sharpr-MPRA regulatory region 22	biological-region	-	-	-	-	20201124	regulatory:enhancer
9606	112533656	LOC112533656	-	-	-	17	17p	Sharpr-MPRA regulatory region 13257	biological-region	-	-	-	-	20201124	regulatory:enhancer
9606	112533657	LOC112533657	-	-	-	17	17p	Sharpr-MPRA regulatory regions 2431 and 6579	biological-region	-	-	-	Sharpr-MPRA regulatory region 2431|Sharpr-MPRA regulatory region 6579	20201124	regulatory:enhancer
9606	112533658	LOC112533658	-	-	-	17	17q	Sharpr-MPRA regulatory region 1575	biological-region	-	-	-	-	20201124	regulatory:enhancer
9606	112533659	LOC112533659	-	-	-	17	17q	Sharpr-MPRA regulatory region 10613	biological-region	-	-	-	-	20201124	regulatory:enhancer
9606	112533660	LOC112533660	-	-	-	17	17q	Sharpr-MPRA regulatory region 12714	biological-region	-	-	-	-	20201124	regulatory:enhancer
9606	112533661	LOC112533661	-	-	-	17	17q	Sharpr-MPRA regulatory region 4721	biological-region	-	-	-	-	20201124	regulatory:enhancer
9606	112533662	LOC112533662	-	-	-	17	17q	Sharpr-MPRA regulatory region 7199	biological-region	-	-	-	-	20201124	regulatory:enhancer|regulatory:silencer
9606	112533663	LOC112533663	-	-	-	17	17q	Sharpr-MPRA regulatory region 12590	biological-region	-	-	-	-	20201124	regulatory:enhancer
9606	112533664	LOC112533664	-	-	-	17	17p	Sharpr-MPRA regulatory region 1992	biological-region	-	-	-	-	20201124	regulatory:enhancer
9606	112533665	LOC112533665	-	-	-	17	17p	Sharpr-MPRA regulatory region 4002	biological-region	-	-	-	-	20201124	regulatory:enhancer
9606	112533666	LOC112533666	-	-	-	17	17q	Sharpr-MPRA regulatory region 4436	biological-region	-	-	-	-	20201124	regulatory:enhancer
9606	112533667	LOC112533667	-	-	-	17	17q	Sharpr-MPRA regulatory region 86	biological-region	-	-	-	-	20201124	regulatory:enhancer
9606	112533668	LOC112533668	-	-	-	17	17q	Sharpr-MPRA regulatory region 12431	biological-region	-	-	-	-	20201124	regulatory:enhancer
9606	112533669	LOC112533669	-	-	-	17	17q	Sharpr-MPRA regulatory region 3986	biological-region	-	-	-	-	20201124	regulatory:enhancer
9606	112533670	LOC112533670	-	-	-	17	17q	Sharpr-MPRA regulatory region 2319	biological-region	-	-	-	-	20201124	regulatory:enhancer
9606	112533671	LOC112533671	-	-	-	17	17q	Sharpr-MPRA regulatory region 12010	biological-region	-	-	-	-	20201124	regulatory:enhancer
9606	112533672	LOC112533672	-	-	-	17	17q	Sharpr-MPRA regulatory region 1193	biological-region	-	-	-	-	20201124	regulatory:enhancer
9606	112533673	LOC112533673	-	-	-	17	17q	Sharpr-MPRA regulatory region 10813	biological-region	-	-	-	-	20201124	regulatory:enhancer
9606	112533674	LOC112533674	-	-	-	17	17q	Sharpr-MPRA regulatory region 775	biological-region	-	-	-	-	20201124	regulatory:enhancer
9606	112533675	LOC112533675	-	-	-	17	17q	Sharpr-MPRA regulatory region 3779	biological-region	-	-	-	-	20201124	regulatory:enhancer
9606	112533676	LOC112533676	-	-	-	17	17q	Sharpr-MPRA regulatory region 5335	biological-region	-	-	-	-	20201124	regulatory:enhancer
9606	112533677	LOC112533677	-	-	-	17	17q	Sharpr-MPRA regulatory region 9091	biological-region	-	-	-	-	20201124	regulatory:enhancer
9606	112533678	LOC112533678	-	-	-	17	17q	Sharpr-MPRA regulatory region 3754	biological-region	-	-	-	-	20201124	regulatory:enhancer
9606	112533679	LOC112533679	-	-	-	17	17q	Sharpr-MPRA regulatory region 8367	biological-region	-	-	-	-	20201124	regulatory:enhancer
9606	112533680	LOC112533680	-	-	-	17	17q	Sharpr-MPRA regulatory region 11647	biological-region	-	-	-	-	20201124	regulatory:enhancer
9606	112533681	LOC112533681	-	-	-	17	17q	Sharpr-MPRA regulatory region 13823	biological-region	-	-	-	-	20201124	regulatory:enhancer
9606	112533682	LOC112533682	-	-	-	17	17q	Sharpr-MPRA regulatory region 4607	biological-region	-	-	-	-	20201124	regulatory:enhancer
9606	112533683	LOC112533683	-	-	-	17	17p	Sharpr-MPRA regulatory region 12124	biological-region	-	-	-	-	20201124	regulatory:enhancer
9606	112533684	LOC112533684	-	-	-	17	17p	Sharpr-MPRA regulatory region 2377	biological-region	-	-	-	-	20201124	regulatory:enhancer
9606	112533685	LOC112533685	-	-	-	17	17p	Sharpr-MPRA regulatory region 493	biological-region	-	-	-	-	20201124	regulatory:enhancer
9606	112533686	LOC112533686	-	-	-	17	17q	Sharpr-MPRA regulatory region 14342	biological-region	-	-	-	-	20201124	regulatory:enhancer
9606	112533687	LOC112533687	-	-	-	17	17q	Sharpr-MPRA regulatory region 591	biological-region	-	-	-	-	20201124	regulatory:enhancer
9606	112538442	LOC112538442	-	-	-	18	18p	Sharpr-MPRA regulatory region 5202	biological-region	-	-	-	-	20201124	regulatory:enhancer
9606	112538443	LOC112538443	-	-	-	18	18p	Sharpr-MPRA regulatory region 6122	biological-region	-	-	-	-	20201124	regulatory:enhancer
9606	112538444	LOC112538444	-	-	-	18	18q	Sharpr-MPRA regulatory region 9828	biological-region	-	-	-	-	20201124	regulatory:enhancer
9606	112538445	LOC112538445	-	-	-	18	18p	Sharpr-MPRA regulatory region 4434	biological-region	-	-	-	-	20201124	regulatory:enhancer
9606	112540014	LOC112540014	-	-	-	18	18q	Sharpr-MPRA regulatory region 6476	biological-region	-	-	-	-	20201124	regulatory:enhancer
9606	112540015	LOC112540015	-	-	-	18	18q	Sharpr-MPRA regulatory region 2761	biological-region	-	-	-	-	20201124	regulatory:enhancer
9606	112540016	LOC112540016	-	-	-	18	18q	Sharpr-MPRA regulatory region 15364	biological-region	-	-	-	-	20201124	regulatory:enhancer
9606	112540017	LOC112540017	-	-	-	18	18q	Sharpr-MPRA regulatory region 2175	biological-region	-	-	-	-	20201124	regulatory:enhancer
9606	112540018	LOC112540018	-	-	-	18	18p	Sharpr-MPRA regulatory region 10665	biological-region	-	-	-	-	20201124	regulatory:enhancer
9606	112543419	LOC112543419	-	-	-	18	18p	Sharpr-MPRA regulatory region 9674	biological-region	-	-	-	-	20201124	regulatory:enhancer
9606	112543420	LOC112543420	-	-	-	18	18p	Sharpr-MPRA regulatory region 10669	biological-region	-	-	-	-	20201124	regulatory:enhancer
9606	112543421	LOC112543421	-	-	-	18	18q	Sharpr-MPRA regulatory region 7107	biological-region	-	-	-	-	20201124	regulatory:enhancer
9606	112543422	LOC112543422	-	-	-	18	18q	Sharpr-MPRA regulatory region 9247	biological-region	-	-	-	-	20201124	regulatory:enhancer
9606	112543423	LOC112543423	-	-	-	18	18p	Sharpr-MPRA regulatory region 437	biological-region	-	-	-	-	20201124	regulatory:enhancer
9606	112543424	LOC112543424	-	-	-	18	18q	Sharpr-MPRA regulatory region 10800	biological-region	-	-	-	-	20201124	regulatory:enhancer
9606	112543425	LOC112543425	-	-	-	18	18q	Sharpr-MPRA regulatory region 5458	biological-region	-	-	-	-	20201124	regulatory:enhancer
9606	112543426	LOC112543426	-	-	-	18	18q	Sharpr-MPRA regulatory region 12870	biological-region	-	-	-	-	20201124	regulatory:enhancer
9606	112543427	LOC112543427	-	-	-	18	18q	Sharpr-MPRA regulatory region 5267	biological-region	-	-	-	-	20201124	regulatory:enhancer
9606	112543428	LOC112543428	-	-	-	18	18q	Sharpr-MPRA regulatory region 10710	biological-region	-	-	-	-	20201124	regulatory:enhancer
9606	112543429	LOC112543429	-	-	-	18	18q	Sharpr-MPRA regulatory region 4888	biological-region	-	-	-	-	20201124	regulatory:enhancer
9606	112543430	LOC112543430	-	-	-	18	18q	Sharpr-MPRA regulatory region 4133	biological-region	-	-	-	-	20201124	regulatory:enhancer
9606	112543431	LOC112543431	-	-	-	18	18p	Sharpr-MPRA regulatory region 12053	biological-region	-	-	-	-	20201124	regulatory:enhancer
9606	112543432	LOC112543432	-	-	-	18	18q	Sharpr-MPRA regulatory region 9998	biological-region	-	-	-	-	20201124	regulatory:enhancer
9606	112543433	LOC112543433	-	-	-	18	18q	Sharpr-MPRA regulatory region 10196	biological-region	-	-	-	-	20201124	regulatory:enhancer
9606	112543434	LOC112543434	-	-	-	18	18p	Sharpr-MPRA regulatory region 1572	biological-region	-	-	-	-	20201124	regulatory:enhancer
9606	112543435	LOC112543435	-	-	-	18	18p	Sharpr-MPRA regulatory region 10096	biological-region	-	-	-	-	20201124	regulatory:enhancer
9606	112543436	LOC112543436	-	-	-	18	18p	Sharpr-MPRA regulatory region 12333	biological-region	-	-	-	-	20201124	regulatory:enhancer
9606	112543437	LOC112543437	-	-	-	18	18p	Sharpr-MPRA regulatory region 4522	biological-region	-	-	-	-	20201124	regulatory:enhancer
9606	112543438	LOC112543438	-	-	-	18	18p	Sharpr-MPRA regulatory region 10972	biological-region	-	-	-	-	20201124	regulatory:enhancer
9606	112543439	LOC112543439	-	-	-	19	19p	Sharpr-MPRA regulatory region 734	biological-region	-	-	-	-	20201124	regulatory:enhancer
9606	112543440	LOC112543440	-	-	-	19	19p	Sharpr-MPRA regulatory region 8340	biological-region	-	-	-	-	20201124	regulatory:enhancer
9606	112543441	LOC112543441	-	-	-	19	19p	Sharpr-MPRA regulatory region 11648	biological-region	-	-	-	-	20201124	regulatory:enhancer
9606	112543443	LOC112543443	-	-	-	19	19p	Sharpr-MPRA regulatory region 13932	biological-region	-	-	-	-	20201124	regulatory:enhancer
9606	112543445	LOC112543445	-	-	-	19	19p	Sharpr-MPRA regulatory region 6121	biological-region	-	-	-	-	20201124	regulatory:enhancer
9606	112543446	LOC112543446	-	-	-	19	19p	Sharpr-MPRA regulatory region 88	biological-region	-	-	-	-	20201124	regulatory:enhancer
9606	112543448	LOC112543448	-	-	-	19	19p	Sharpr-MPRA regulatory region 9902	biological-region	-	-	-	CRISPRi-FlowFISH-validated WDR83OS regulatory element	20201124	regulatory:enhancer|regulatory:transcriptional_cis_regulatory_region
9606	112543452	LOC112543452	-	-	-	19	19p	Sharpr-MPRA regulatory region 6054	biological-region	-	-	-	CRISPRi-FlowFISH-validated KLF1 regulatory element	20201124	regulatory:enhancer|regulatory:transcriptional_cis_regulatory_region
9606	112543454	LOC112543454	-	-	-	19	19p	Sharpr-MPRA regulatory region 7930	biological-region	-	-	-	-	20201124	regulatory:enhancer
9606	112543455	LOC112543455	-	-	-	19	19p	Sharpr-MPRA regulatory region 14065	biological-region	-	-	-	CRISPRi-FlowFISH-validated LYL1 regulatory element	20201124	regulatory:enhancer|regulatory:transcriptional_cis_regulatory_region
9606	112543458	LOC112543458	-	-	-	19	19p	Sharpr-MPRA regulatory region 13602	biological-region	-	-	-	-	20201124	regulatory:enhancer
9606	112543459	LOC112543459	-	-	-	19	19p	Sharpr-MPRA regulatory region 1233	biological-region	-	-	-	-	20201124	regulatory:enhancer
9606	112543461	LOC112543461	-	-	-	19	19p	Sharpr-MPRA regulatory region 3261	biological-region	-	-	-	-	20201124	regulatory:enhancer
9606	112543462	LOC112543462	-	-	-	19	19p	Sharpr-MPRA regulatory region 9920	biological-region	-	-	-	-	20201124	regulatory:enhancer
9606	112543463	LOC112543463	-	-	-	19	19p	Sharpr-MPRA regulatory region 8704	biological-region	-	-	-	-	20201124	regulatory:enhancer
9606	112543464	LOC112543464	-	-	-	19	19p	Sharpr-MPRA regulatory region 12288	biological-region	-	-	-	-	20201124	regulatory:enhancer
9606	112543465	LOC112543465	-	-	-	19	19p	Sharpr-MPRA regulatory region 4774	biological-region	-	-	-	-	20201124	regulatory:enhancer
9606	112543466	LOC112543466	-	-	-	19	19p	Sharpr-MPRA regulatory region 14103	biological-region	-	-	-	-	20201124	regulatory:enhancer
9606	112543467	LOC112543467	-	-	-	19	19p	Sharpr-MPRA regulatory region 798	biological-region	-	-	-	-	20201124	regulatory:enhancer
9606	112543468	LOC112543468	-	-	-	19	19p	Sharpr-MPRA regulatory region 10546	biological-region	-	-	-	-	20201124	regulatory:enhancer
9606	112543469	LOC112543469	-	-	-	19	19p	Sharpr-MPRA regulatory region 11651	biological-region	-	-	-	-	20201124	regulatory:enhancer
9606	112543470	LOC112543470	-	-	-	19	19p	Sharpr-MPRA regulatory region 11645	biological-region	-	-	-	-	20201124	regulatory:enhancer
9606	112543471	LOC112543471	-	-	-	19	19p	Sharpr-MPRA regulatory region 11890	biological-region	-	-	-	-	20201124	regulatory:enhancer
9606	112543472	LOC112543472	-	-	-	19	19p	Sharpr-MPRA regulatory region 5941	biological-region	-	-	-	-	20201124	regulatory:enhancer
9606	112543473	LOC112543473	-	-	-	19	19p	Sharpr-MPRA regulatory region 4095	biological-region	-	-	-	-	20201124	regulatory:enhancer
9606	112543475	LOC112543475	-	-	-	19	19p	Sharpr-MPRA regulatory region 4128	biological-region	-	-	-	-	20201124	regulatory:enhancer
9606	112543476	LOC112543476	-	-	-	19	19p	Sharpr-MPRA regulatory region 4130	biological-region	-	-	-	-	20201124	regulatory:enhancer|regulatory:silencer
9606	112543477	LOC112543477	-	-	-	19	19p	Sharpr-MPRA regulatory region 3019	biological-region	-	-	-	-	20201124	regulatory:enhancer
9606	112543478	MAPK6-DT	-	lncMAPK6	HGNC:HGNC:53900|Ensembl:ENSG00000259438	15	15q21.2	MAPK6 divergent transcript	ncRNA	MAPK6-DT	MAPK6 divergent transcript	O	-	20201124	-
9606	112543479	LOC112543479	-	-	-	19	19q	Sharpr-MPRA regulatory region 5210	biological-region	-	-	-	-	20201124	regulatory:enhancer
9606	112543480	LOC112543480	-	-	-	19	19p	Sharpr-MPRA regulatory region 13242	biological-region	-	-	-	-	20201124	regulatory:enhancer
9606	112543481	LOC112543481	-	-	-	19	19p	Sharpr-MPRA regulatory region 323	biological-region	-	-	-	-	20201124	regulatory:enhancer
9606	112543482	LOC112543482	-	-	-	19	19p	Sharpr-MPRA regulatory region 5698	biological-region	-	-	-	-	20201124	regulatory:enhancer
9606	112543483	LOC112543483	-	-	-	19	19q	Sharpr-MPRA regulatory region 11339	biological-region	-	-	-	-	20201124	regulatory:enhancer
9606	112543484	LOC112543484	-	-	-	19	19q	Sharpr-MPRA regulatory region 14193	biological-region	-	-	-	-	20201124	regulatory:enhancer
9606	112543485	LOC112543485	-	-	-	19	19q	Sharpr-MPRA regulatory region 5913	biological-region	-	-	-	-	20201124	regulatory:enhancer
9606	112543486	LOC112543486	-	-	-	19	19q	Sharpr-MPRA regulatory region 1826	biological-region	-	-	-	-	20201124	regulatory:enhancer
9606	112543487	LOC112543487	-	-	-	19	19q	Sharpr-MPRA regulatory region 11816	biological-region	-	-	-	-	20201124	regulatory:enhancer
9606	112543488	LOC112543488	-	-	-	19	19q	Sharpr-MPRA regulatory region 9873	biological-region	-	-	-	-	20201124	regulatory:enhancer
9606	112543489	LOC112543489	-	-	-	19	19q	Sharpr-MPRA regulatory region 11361	biological-region	-	-	-	-	20201124	regulatory:enhancer
9606	112543490	LOC112543490	-	-	-	19	19p	Sharpr-MPRA regulatory region 6873	biological-region	-	-	-	-	20201124	regulatory:enhancer
9606	112543491	LOC112543491	-	-	-	1	1q23.3	linc-UFC1	ncRNA	-	-	-	-	20201124	-
9606	112543493	SIRLNT	-	lncRNA-PRLB	HGNC:HGNC:53902|Ensembl:ENSG00000253802	8	8p11.21	SIRT1 regulating lncRNA tumor promoter	ncRNA	SIRLNT	SIRT1 regulating lncRNA tumor promoter	O	CTA-392C11.1|progression-associated lncRNA in breast cancer	20201124	-
9606	112552144	KRTAP12-5P	-	-	HGNC:HGNC:34212	21	21q22.3	keratin associated protein 12-5, pseudogene	pseudo	KRTAP12-5P	keratin associated protein 12-5, pseudogene	O	-	20190324	-
9606	112552146	CYP4F45P	-	-	HGNC:HGNC:39950	9	9q13	cytochrome P450 family 4 subfamily F member 45, pseudogene	pseudo	CYP4F45P	cytochrome P450 family 4 subfamily F member 45, pseudogene	O	CYP4F-se13[6:8]|cytochrome P450, family 4, subfamily F, polypeptide 45, pseudogene	20201124	-
9606	112552148	LOC112552148	-	-	-	19	19p	Sharpr-MPRA regulatory region 10046	biological-region	-	-	-	-	20201124	regulatory:enhancer
9606	112552149	LOC112552149	-	-	-	19	19q	Sharpr-MPRA regulatory region 7932	biological-region	-	-	-	-	20201124	regulatory:enhancer
9606	112552150	LOC112552150	-	-	-	19	19q	Sharpr-MPRA regulatory region 4590	biological-region	-	-	-	-	20201124	regulatory:enhancer
9606	112552151	LOC112552151	-	-	-	19	19q	Sharpr-MPRA regulatory region 12493	biological-region	-	-	-	-	20201124	regulatory:enhancer
9606	112552152	LOC112552152	-	-	-	19	19q	Sharpr-MPRA regulatory region 1789	biological-region	-	-	-	-	20201124	regulatory:enhancer
9606	112552153	LOC112552153	-	-	-	19	19q	Sharpr-MPRA regulatory region 9744	biological-region	-	-	-	-	20201124	regulatory:enhancer
9606	112552154	LOC112552154	-	-	-	19	19q	Sharpr-MPRA regulatory region 2471	biological-region	-	-	-	-	20201124	regulatory:enhancer
9606	112552155	LOC112552155	-	-	-	19	19q	Sharpr-MPRA regulatory region 14970	biological-region	-	-	-	-	20201124	regulatory:enhancer|regulatory:silencer
9606	112552156	LOC112552156	-	-	-	19	19q	Sharpr-MPRA regulatory region 2061	biological-region	-	-	-	-	20201124	regulatory:enhancer
9606	112552157	LOC112552157	-	-	-	19	19q	Sharpr-MPRA regulatory region 3873	biological-region	-	-	-	-	20201124	regulatory:enhancer
9606	112552159	LOC112552159	-	-	-	19	19q	Sharpr-MPRA regulatory region 13779	biological-region	-	-	-	-	20201124	regulatory:enhancer
9606	112552160	LOC112552160	-	-	-	19	19q	Sharpr-MPRA regulatory region 4903	biological-region	-	-	-	-	20201124	regulatory:enhancer
9606	112552161	LOC112552161	-	-	-	19	19q	Sharpr-MPRA regulatory region 10795	biological-region	-	-	-	-	20201124	regulatory:enhancer
9606	112552162	LOC112552162	-	-	-	19	19q	Sharpr-MPRA regulatory region 93	biological-region	-	-	-	-	20201124	regulatory:enhancer
9606	112552163	TUSC2P2	-	-	HGNC:HGNC:53818|Ensembl:ENSG00000285445	X	Xq21.32	TUSC2 pseudogene 2	pseudo	TUSC2P2	TUSC2 pseudogene 2	O	-	20201124	-
9606	112552164	LOC112552164	-	-	-	19	19q	Sharpr-MPRA regulatory region 8906	biological-region	-	-	-	-	20201124	regulatory:enhancer
9606	112552165	LOC112552165	-	-	-	19	19q	Sharpr-MPRA regulatory region 12080	biological-region	-	-	-	-	20201124	regulatory:enhancer
9606	112552166	LOC112552166	-	-	-	19	19q	Sharpr-MPRA regulatory region 10427	biological-region	-	-	-	-	20201124	regulatory:enhancer
9606	112552167	LOC112552167	-	-	-	19	19q	Sharpr-MPRA regulatory region 10552	biological-region	-	-	-	-	20201124	regulatory:enhancer|regulatory:silencer
9606	112552168	LOC112552168	-	-	-	19	19q	Sharpr-MPRA regulatory region 73	biological-region	-	-	-	-	20201124	regulatory:enhancer
9606	112552169	LOC112552169	-	-	-	19	19q	Sharpr-MPRA regulatory region 12315	biological-region	-	-	-	-	20201124	regulatory:enhancer
9606	112552170	LOC112552170	-	-	-	19	19q	Sharpr-MPRA regulatory region 8588	biological-region	-	-	-	-	20201124	regulatory:enhancer
9606	112552171	LOC112552171	-	-	-	19	19q	Sharpr-MPRA regulatory region 12688	biological-region	-	-	-	-	20201124	regulatory:enhancer
9606	112552172	LOC112552172	-	-	-	19	19q	Sharpr-MPRA regulatory region 1809	biological-region	-	-	-	-	20201124	regulatory:enhancer
9606	112552173	LOC112552173	-	-	-	19	19q	Sharpr-MPRA regulatory region 732	biological-region	-	-	-	-	20201124	regulatory:enhancer
9606	112552174	LOC112552174	-	-	-	19	19p	Sharpr-MPRA regulatory region 10376	biological-region	-	-	-	-	20201124	regulatory:enhancer
9606	112552175	LOC112552175	-	-	-	19	19p	Sharpr-MPRA regulatory region 9916	biological-region	-	-	-	-	20201124	regulatory:enhancer
9606	112552176	LOC112552176	-	-	-	19	19p	Sharpr-MPRA regulatory region 310	biological-region	-	-	-	-	20201124	regulatory:enhancer
9606	112552177	LOC112552177	-	-	-	19	19q	Sharpr-MPRA regulatory region 12037	biological-region	-	-	-	-	20201124	regulatory:enhancer
9606	112552178	LOC112552178	-	-	-	19	19p	Sharpr-MPRA regulatory region 12891	biological-region	-	-	-	-	20201124	regulatory:enhancer
9606	112553112	LOC112553112	-	-	-	19	19q	Sharpr-MPRA regulatory region 5518	biological-region	-	-	-	-	20201124	regulatory:enhancer
9606	112553113	LOC112553113	-	-	-	19	19q	Sharpr-MPRA regulatory region 171	biological-region	-	-	-	-	20201124	regulatory:enhancer
9606	112553114	LOC112553114	-	-	-	19	19q	Sharpr-MPRA regulatory region 3780	biological-region	-	-	-	-	20201124	regulatory:enhancer
9606	112553115	LOC112553115	-	-	-	19	19q	Sharpr-MPRA regulatory region 8373	biological-region	-	-	-	-	20201124	regulatory:enhancer
9606	112553116	LOC112553116	-	-	-	19	19q	Sharpr-MPRA regulatory region 15410	biological-region	-	-	-	-	20201124	regulatory:enhancer
9606	112553117	LOC112553117	-	-	-	19	19q	Sharpr-MPRA regulatory region 1998	biological-region	-	-	-	-	20201124	regulatory:enhancer
9606	112553118	LOC112553118	-	-	-	19	19q	Sharpr-MPRA regulatory region 13801	biological-region	-	-	-	-	20201124	regulatory:enhancer
9606	112553119	LOC112553119	-	-	-	19	19q	Sharpr-MPRA regulatory region 10473	biological-region	-	-	-	-	20201124	regulatory:enhancer|regulatory:silencer
9606	112577452	LOC112577452	-	-	-	19	19q	Sharpr-MPRA regulatory region 2652	biological-region	-	-	-	-	20201124	regulatory:enhancer
9606	112577453	LOC112577453	-	-	-	19	19q	Sharpr-MPRA regulatory region 7872	biological-region	-	-	-	-	20201124	regulatory:enhancer
9606	112577454	LOC112577454	-	-	-	19	19q	Sharpr-MPRA regulatory region 9894	biological-region	-	-	-	-	20201124	regulatory:enhancer
9606	112577455	LOC112577455	-	-	-	19	19p	Sharpr-MPRA regulatory region	biological-region	-	-	-	-	20201124	regulatory:enhancer
9606	112577456	LOC112577456	-	-	-	19	19p	Sharpr-MPRA regulatory region 11228	biological-region	-	-	-	-	20201124	regulatory:enhancer
9606	112577457	LOC112577457	-	-	-	19	19p	Sharpr-MPRA regulatory region 8899	biological-region	-	-	-	-	20201124	regulatory:enhancer
9606	112577458	LOC112577458	-	-	-	19	19p	Sharpr-MPRA regulatory region 9055	biological-region	-	-	-	-	20201124	regulatory:enhancer
9606	112577460	IL1R1-AS1	-	-	HGNC:HGNC:53898	2	2q12.1	IL1R1 antisense RNA 1	ncRNA	IL1R1-AS1	IL1R1 antisense RNA 1	O	-	20190324	-
9606	112577461	OOSP3	-	-	HGNC:HGNC:53903|Ensembl:ENSG00000285231	11	11q12.1	oocyte secreted protein family member 3	protein-coding	OOSP3	oocyte secreted protein family member 3	O	oocyte-secreted protein 3	20201124	-
9606	112577462	OOSP4A	-	-	HGNC:HGNC:53904	11	11q12.1	oocyte secreted protein family member 4A	protein-coding	OOSP4A	oocyte secreted protein family member 4A	O	-	20190324	-
9606	112577463	KHDRBS2-OT1	-	KHDRBS2-OT	HGNC:HGNC:53911	6	6q11.1	KHDRBS2 3'UTR overlapping transcript 1	unknown	KHDRBS2-OT1	KHDRBS2 3'UTR overlapping transcript 1	O	-	20191214	-
9606	112577464	ZKSCAN2-DT	-	-	HGNC:HGNC:53912|Ensembl:ENSG00000274925	16	16p12.1	ZKSCAN2 divergent transcript	ncRNA	ZKSCAN2-DT	ZKSCAN2 divergent transcript	O	CTD-2547G23.4	20201209	-
9606	112577465	RDM1P1	-	-	HGNC:HGNC:53917|Ensembl:ENSG00000266504	17	17q21.31	RDM1 pseudogene 1	pseudo	RDM1P1	RDM1 pseudogene 1	O	-	20201124	-
9606	112577466	RDM1P2	-	-	HGNC:HGNC:53918|Ensembl:ENSG00000266497	17	17q21.31	RDM1 pseudogene 2	pseudo	RDM1P2	RDM1 pseudogene 2	O	-	20201124	-
9606	112577467	RDM1P4	-	-	HGNC:HGNC:53920|Ensembl:ENSG00000271974	17	17q24.1	RDM1 pseudogene 4	pseudo	RDM1P4	RDM1 pseudogene 4	O	-	20201124	-
9606	112577469	LOC112577469	-	-	-	1	1p	Sharpr-MPRA regulatory region 13538	biological-region	-	-	-	-	20201124	regulatory:enhancer
9606	112577470	LOC112577470	-	-	-	1	1p	Sharpr-MPRA regulatory region 7876	biological-region	-	-	-	-	20201124	regulatory:enhancer
9606	112577471	LOC112577471	-	-	-	1	1p	Sharpr-MPRA regulatory region 472	biological-region	-	-	-	-	20201124	regulatory:enhancer
9606	112577472	LOC112577472	-	-	-	1	1p	Sharpr-MPRA regulatory region 3946	biological-region	-	-	-	-	20201124	regulatory:enhancer
9606	112577473	LOC112577473	-	-	-	1	1p	Sharpr-MPRA regulatory region 10752	biological-region	-	-	-	-	20201124	regulatory:enhancer
9606	112577475	LOC112577475	-	-	-	1	1p	Sharpr-MPRA regulatory region 11911	biological-region	-	-	-	-	20201124	regulatory:enhancer
9606	112577476	LOC112577476	-	-	-	1	1p	Sharpr-MPRA regulatory region 155	biological-region	-	-	-	-	20201124	regulatory:enhancer
9606	112577477	LOC112577477	-	-	-	1	1p	Sharpr-MPRA regulatory region 4682	biological-region	-	-	-	-	20201124	regulatory:enhancer
9606	112577478	LOC112577478	-	-	-	1	1p	Sharpr-MPRA regulatory region 4510	biological-region	-	-	-	-	20201124	regulatory:enhancer
9606	112577479	LOC112577479	-	-	-	1	1p	Sharpr-MPRA regulatory region 2597	biological-region	-	-	-	-	20201124	regulatory:enhancer
9606	112577480	LOC112577480	-	-	-	1	1p	Sharpr-MPRA regulatory region 11441	biological-region	-	-	-	-	20201124	regulatory:enhancer
9606	112577481	LOC112577481	-	-	-	1	1p	Sharpr-MPRA regulatory region 13778	biological-region	-	-	-	-	20201124	regulatory:enhancer
9606	112577483	LOC112577483	-	-	-	1	1p	Sharpr-MPRA regulatory region 12485	biological-region	-	-	-	CRISPRi-validated cis-regulatory element chr1.8039	20201124	regulatory:enhancer|regulatory:transcriptional_cis_regulatory_region
9606	112577484	LOC112577484	-	-	-	1	1p	Sharpr-MPRA regulatory region 2959	biological-region	-	-	-	-	20201124	regulatory:enhancer
9606	112577485	LOC112577485	-	-	-	1	1p	Sharpr-MPRA regulatory region 13757	biological-region	-	-	-	-	20201124	regulatory:enhancer
9606	112577486	LOC112577486	-	-	-	1	1p	Sharpr-MPRA regulatory region 8260	biological-region	-	-	-	-	20201124	regulatory:enhancer
9606	112577487	LOC112577487	-	-	-	1	1p	Sharpr-MPRA regulatory region 4366	biological-region	-	-	-	-	20201124	regulatory:enhancer
9606	112577488	LOC112577488	-	-	-	1	1p	Sharpr-MPRA regulatory region 5682	biological-region	-	-	-	-	20201124	regulatory:enhancer
9606	112577489	LOC112577489	-	-	-	1	1p	Sharpr-MPRA regulatory region 3361	biological-region	-	-	-	-	20201124	regulatory:enhancer
9606	112577490	LOC112577490	-	-	-	1	1q	Sharpr-MPRA regulatory region 3868	biological-region	-	-	-	-	20201124	regulatory:enhancer
9606	112577491	LOC112577491	-	-	-	1	1p	Sharpr-MPRA regulatory region 2794	biological-region	-	-	-	-	20201124	regulatory:enhancer
9606	112577492	LOC112577492	-	-	-	1	1q	Sharpr-MPRA regulatory region 9	biological-region	-	-	-	-	20201124	regulatory:enhancer
9606	112577493	LOC112577493	-	-	-	1	1q	Sharpr-MPRA regulatory region 10214	biological-region	-	-	-	-	20201124	regulatory:enhancer|regulatory:silencer
9606	112577494	LOC112577494	-	-	-	1	1q	Sharpr-MPRA regulatory region 1421	biological-region	-	-	-	-	20201124	regulatory:enhancer
9606	112577495	LOC112577495	-	-	-	1	1q	Sharpr-MPRA regulatory region 4766	biological-region	-	-	-	-	20201124	regulatory:enhancer
9606	112577503	LOC112577503	-	-	-	1	1q	Sharpr-MPRA regulatory region 389	biological-region	-	-	-	-	20201124	regulatory:enhancer
9606	112577504	LOC112577504	-	-	-	1	1p	Sharpr-MPRA regulatory region 12316	biological-region	-	-	-	-	20201124	regulatory:enhancer
9606	112577505	LOC112577505	-	-	-	1	1p	Sharpr-MPRA regulatory region 8013	biological-region	-	-	-	-	20201124	regulatory:enhancer
9606	112577506	LOC112577506	-	-	-	1	1q	Sharpr-MPRA regulatory region 5459	biological-region	-	-	-	-	20201124	regulatory:enhancer
9606	112577507	LOC112577507	-	-	-	1	1q	Sharpr-MPRA regulatory region 7182	biological-region	-	-	-	-	20201124	regulatory:enhancer
9606	112577508	LOC112577508	-	-	-	1	1q	Sharpr-MPRA regulatory region 2282	biological-region	-	-	-	-	20201124	regulatory:enhancer
9606	112577509	LOC112577509	-	-	-	1	1q	Sharpr-MPRA regulatory region 14887	biological-region	-	-	-	-	20201124	regulatory:enhancer
9606	112577510	LOC112577510	-	-	-	1	1q	Sharpr-MPRA regulatory region 6776	biological-region	-	-	-	-	20201124	regulatory:enhancer
9606	112577511	LOC112577511	-	-	-	1	1q	Sharpr-MPRA regulatory region 11596	biological-region	-	-	-	-	20201124	regulatory:enhancer|regulatory:silencer
9606	112577512	LOC112577512	-	-	-	1	1q	Sharpr-MPRA regulatory region 2803	biological-region	-	-	-	-	20201124	regulatory:enhancer|regulatory:silencer
9606	112577513	LOC112577513	-	-	-	1	1q	Sharpr-MPRA regulatory region 13770	biological-region	-	-	-	-	20201124	regulatory:enhancer
9606	112577514	LOC112577514	-	-	-	1	1q	Sharpr-MPRA regulatory region 5023	biological-region	-	-	-	-	20201124	regulatory:enhancer
9606	112577515	LOC112577515	-	-	-	1	1q	Sharpr-MPRA regulatory region 10542	biological-region	-	-	-	-	20201124	regulatory:enhancer
9606	112577516	LOC112577516	-	-	Ensembl:ENSG00000286135	10	10q26.13	carbohydrate-binding protein AQN-1-like	protein-coding	-	-	-	carbohydrate-binding protein AQN-1-like	20201124	-
9606	112577517	LOC112577517	-	-	-	1	1q	Sharpr-MPRA regulatory region 13766	biological-region	-	-	-	-	20201124	regulatory:enhancer
9606	112577518	MUC5B-AS1	-	-	HGNC:HGNC:53936|Ensembl:ENSG00000255177	11	11p15.5	MUC5B antisense RNA 1	ncRNA	MUC5B-AS1	MUC5B antisense RNA 1	O	-	20201124	-
9606	112577519	LOC112577519	-	-	-	1	1q	Sharpr-MPRA regulatory region 5358	biological-region	-	-	-	-	20201124	regulatory:enhancer|regulatory:silencer
9606	112577520	LOC112577520	-	-	-	1	1q	Sharpr-MPRA regulatory region 8189	biological-region	-	-	-	-	20201124	regulatory:enhancer
9606	112577521	LOC112577521	-	-	-	1	1q	Sharpr-MPRA regulatory region 11944	biological-region	-	-	-	-	20201124	regulatory:enhancer
9606	112577522	LOC112577522	-	-	-	1	1q	Sharpr-MPRA regulatory region 13835	biological-region	-	-	-	-	20201124	regulatory:enhancer
9606	112577523	LOC112577523	-	-	-	1	1q	Sharpr-MPRA regulatory region 5628	biological-region	-	-	-	-	20201124	regulatory:enhancer
9606	112577524	LOC112577524	-	-	-	1	1p	Sharpr-MPRA regulatory region 12294	biological-region	-	-	-	-	20201124	regulatory:enhancer
9606	112577525	LOC112577525	-	-	-	1	1p	Sharpr-MPRA regulatory region 13804	biological-region	-	-	-	-	20201124	regulatory:enhancer
9606	112577526	LOC112577526	-	-	-	1	1q	Sharpr-MPRA regulatory region 10908	biological-region	-	-	-	-	20201124	regulatory:enhancer
9606	112577527	LOC112577527	-	-	-	1	1q	Sharpr-MPRA regulatory region 14143	biological-region	-	-	-	-	20201124	regulatory:enhancer
9606	112577528	LOC112577528	-	-	-	1	1q	Sharpr-MPRA regulatory region 13839	biological-region	-	-	-	-	20201124	regulatory:enhancer
9606	112577529	LOC112577529	-	-	-	1	1q	Sharpr-MPRA regulatory region 11581	biological-region	-	-	-	-	20201124	regulatory:enhancer
9606	112577530	LOC112577530	-	-	-	1	1q	Sharpr-MPRA regulatory region 2190	biological-region	-	-	-	-	20201124	regulatory:enhancer
9606	112577531	LOC112577531	-	-	-	1	1q	Sharpr-MPRA regulatory region 5904	biological-region	-	-	-	-	20201124	regulatory:enhancer
9606	112577532	LOC112577532	-	-	-	1	1q	Sharpr-MPRA regulatory region 4160	biological-region	-	-	-	-	20201124	regulatory:enhancer
9606	112577533	LOC112577533	-	-	-	1	1q	Sharpr-MPRA regulatory region 12474	biological-region	-	-	-	-	20201124	regulatory:enhancer
9606	112577534	LOC112577534	-	-	-	1	1q	Sharpr-MPRA regulatory region 12529	biological-region	-	-	-	-	20201124	regulatory:enhancer
9606	112577535	LOC112577535	-	-	-	1	1q	Sharpr-MPRA regulatory region 10816	biological-region	-	-	-	-	20201124	regulatory:enhancer
9606	112577536	LOC112577536	-	-	-	1	1q	Sharpr-MPRA regulatory region 10274	biological-region	-	-	-	-	20201124	regulatory:enhancer
9606	112577537	LOC112577537	-	-	-	1	1q	Sharpr-MPRA regulatory region 10839	biological-region	-	-	-	-	20201124	regulatory:enhancer
9606	112577538	LOC112577538	-	-	-	1	1q	Sharpr-MPRA regulatory region 14467	biological-region	-	-	-	-	20201124	regulatory:enhancer
9606	112577542	LOC112577542	-	-	-	1	1q	Sharpr-MPRA regulatory region 306	biological-region	-	-	-	-	20201124	regulatory:enhancer
9606	112577543	LOC112577543	-	-	-	1	1q	Sharpr-MPRA regulatory region 12248	biological-region	-	-	-	-	20201124	regulatory:enhancer|regulatory:silencer
9606	112577544	LOC112577544	-	-	-	1	1q	Sharpr-MPRA regulatory region 12366	biological-region	-	-	-	-	20201124	regulatory:enhancer
9606	112577545	LOC112577545	-	-	-	1	1q	Sharpr-MPRA regulatory region 12356	biological-region	-	-	-	-	20201124	regulatory:enhancer
9606	112577546	LOC112577546	-	-	-	1	1q	Sharpr-MPRA regulatory region 4086	biological-region	-	-	-	-	20201124	regulatory:enhancer
9606	112577547	LOC112577547	-	-	-	1	1q	Sharpr-MPRA regulatory region 4602	biological-region	-	-	-	-	20201124	regulatory:enhancer
9606	112577548	LOC112577548	-	-	-	1	1q	Sharpr-MPRA regulatory region 4759	biological-region	-	-	-	-	20201124	regulatory:enhancer
9606	112577550	LOC112577550	-	-	-	1	1p	Sharpr-MPRA regulatory region 7496	biological-region	-	-	-	-	20201124	regulatory:enhancer
9606	112577552	LOC112577552	-	-	-	1	1q	Sharpr-MPRA regulatory region 1224	biological-region	-	-	-	-	20201124	regulatory:enhancer
9606	112577554	LOC112577554	-	-	-	1	1q	Sharpr-MPRA regulatory region 8330	biological-region	-	-	-	-	20201124	regulatory:enhancer
9606	112577555	LOC112577555	-	-	-	1	1q	Sharpr-MPRA regulatory region 10666	biological-region	-	-	-	-	20201124	regulatory:enhancer|regulatory:silencer
9606	112577556	LOC112577556	-	-	-	1	1q	Sharpr-MPRA regulatory region 7312	biological-region	-	-	-	-	20201124	regulatory:enhancer
9606	112577557	LOC112577557	-	-	-	1	1q	Sharpr-MPRA regulatory region 12837	biological-region	-	-	-	-	20201124	regulatory:enhancer
9606	112577558	LOC112577558	-	-	-	1	1q	Sharpr-MPRA regulatory region 4658	biological-region	-	-	-	-	20201124	regulatory:enhancer
9606	112577559	LOC112577559	-	-	-	1	1q	Sharpr-MPRA regulatory region 5019	biological-region	-	-	-	-	20201124	regulatory:enhancer
9606	112577560	LOC112577560	-	-	-	1	1q	Sharpr-MPRA regulatory region 15719	biological-region	-	-	-	-	20201124	regulatory:enhancer
9606	112577561	LOC112577561	-	-	-	1	1q	Sharpr-MPRA regulatory region 2344	biological-region	-	-	-	-	20201124	regulatory:enhancer
9606	112577563	LOC112577563	-	-	-	1	1p	Sharpr-MPRA regulatory region 15224	biological-region	-	-	-	-	20201124	regulatory:enhancer
9606	112577564	LOC112577564	-	-	-	1	1p	Sharpr-MPRA regulatory region 2491	biological-region	-	-	-	-	20201124	regulatory:enhancer
9606	112577565	LOC112577565	-	-	-	1	1q	Sharpr-MPRA regulatory region 3307	biological-region	-	-	-	-	20201124	regulatory:enhancer
9606	112577566	LOC112577566	-	-	-	1	1q	Sharpr-MPRA regulatory region 14056	biological-region	-	-	-	-	20201124	regulatory:enhancer
9606	112577567	LOC112577567	-	-	-	1	1q	Sharpr-MPRA regulatory region 11618	biological-region	-	-	-	-	20201124	regulatory:enhancer
9606	112577568	LOC112577568	-	-	-	1	1q	Sharpr-MPRA regulatory region 11854	biological-region	-	-	-	-	20201124	regulatory:enhancer
9606	112577569	LOC112577569	-	-	-	1	1q	Sharpr-MPRA regulatory region 5917	biological-region	-	-	-	-	20201124	regulatory:enhancer
9606	112577570	LOC112577570	-	-	-	1	1p	Sharpr-MPRA regulatory region 6401	biological-region	-	-	-	-	20201124	regulatory:enhancer
9606	112577571	LOC112577571	-	-	-	1	1p	Sharpr-MPRA regulatory region 13744	biological-region	-	-	-	-	20201124	regulatory:enhancer
9606	112577572	LOC112577572	-	-	-	1	1p	Sharpr-MPRA regulatory region 6295	biological-region	-	-	-	-	20201124	regulatory:enhancer
9606	112577573	LOC112577573	-	-	-	1	1p	Sharpr-MPRA regulatory region 4179	biological-region	-	-	-	-	20201124	regulatory:enhancer
9606	112577574	LOC112577574	-	-	-	1	1p	Sharpr-MPRA regulatory region 8944	biological-region	-	-	-	-	20201124	regulatory:enhancer
9606	112577575	LOC112577575	-	-	-	1	1p	Sharpr-MPRA regulatory region 70	biological-region	-	-	-	-	20201124	regulatory:enhancer
9606	112577576	LOC112577576	-	-	-	1	1p	Sharpr-MPRA regulatory region 11844	biological-region	-	-	-	-	20201124	regulatory:enhancer
9606	112577577	LOC112577577	-	-	-	1	1p	Sharpr-MPRA regulatory region 15715	biological-region	-	-	-	-	20201124	regulatory:enhancer
9606	112577578	LOC112577578	-	-	-	1	1p	Sharpr-MPRA regulatory region 1148	biological-region	-	-	-	-	20201124	regulatory:enhancer
9606	112577579	LOC112577579	-	-	-	1	1p	Sharpr-MPRA regulatory region 11957	biological-region	-	-	-	-	20201124	regulatory:enhancer
9606	112577581	LOC112577581	-	-	-	1	1p	Sharpr-MPRA regulatory region 1968	biological-region	-	-	-	-	20201124	regulatory:enhancer
9606	112577582	LOC112577582	-	-	-	1	1p	Sharpr-MPRA regulatory region 11964	biological-region	-	-	-	-	20201124	regulatory:enhancer
9606	112577583	LOC112577583	-	-	-	1	1p	Sharpr-MPRA regulatory region 15509	biological-region	-	-	-	-	20201124	regulatory:enhancer
9606	112577584	LOC112577584	-	-	-	1	1p	Sharpr-MPRA regulatory region 8469	biological-region	-	-	-	-	20201124	regulatory:enhancer
9606	112577585	LOC112577585	-	-	-	1	1p	Sharpr-MPRA regulatory region 7840	biological-region	-	-	-	-	20201124	regulatory:enhancer
9606	112577586	LOC112577586	-	-	-	1	1p	Sharpr-MPRA regulatory region 2392	biological-region	-	-	-	-	20201124	regulatory:enhancer
9606	112577587	LOC112577587	-	-	-	1	1p	Sharpr-MPRA regulatory region 4421	biological-region	-	-	-	-	20201124	regulatory:enhancer
9606	112577588	LOC112577588	-	-	-	1	1p	Sharpr-MPRA regulatory region 11440	biological-region	-	-	-	-	20201124	regulatory:enhancer
9606	112577589	LOC112577589	-	-	-	1	1p	Sharpr-MPRA regulatory region 4732	biological-region	-	-	-	-	20201124	regulatory:enhancer
9606	112577590	LOC112577590	-	-	-	1	1p	Sharpr-MPRA regulatory region 12224	biological-region	-	-	-	-	20201124	regulatory:enhancer
9606	112577591	LOC112577591	-	-	-	1	1p	Sharpr-MPRA regulatory region 3132	biological-region	-	-	-	-	20201124	regulatory:enhancer
9606	112577592	LOC112577592	-	-	-	18	18p11.23	uncharacterized LOC112577592	protein-coding	-	-	-	uncharacterized LOC112577592	20201124	-
9606	112577594	LOC112577594	-	-	-	1	1p	Sharpr-MPRA regulatory region 9528	biological-region	-	-	-	-	20201124	regulatory:enhancer
9606	112577595	LOC112577595	-	-	-	1	1p	Sharpr-MPRA regulatory region 1530	biological-region	-	-	-	-	20201124	regulatory:enhancer|regulatory:silencer
9606	112577596	LOC112577596	-	-	-	1	1p	Sharpr-MPRA regulatory region 3933	biological-region	-	-	-	-	20201124	regulatory:enhancer
9606	112577597	LOC112577597	-	-	-	1	1p	Sharpr-MPRA regulatory region 4263	biological-region	-	-	-	-	20201124	regulatory:enhancer
9606	112577598	LOC112577598	-	-	-	1	1p	Sharpr-MPRA regulatory region 6057	biological-region	-	-	-	-	20201124	regulatory:enhancer
9606	112577599	LOC112577599	-	-	-	1	1p	Sharpr-MPRA regulatory region 98	biological-region	-	-	-	-	20201124	regulatory:enhancer
9606	112588022	LINC02598	-	-	HGNC:HGNC:53954	12	12p13.2	long intergenic non-protein coding RNA 2598	ncRNA	LINC02598	long intergenic non-protein coding RNA 2598	O	-	20201124	-
9606	112590790	LOC112590790	-	-	-	1	1p	Sharpr-MPRA regulatory region 968	biological-region	-	-	-	-	20201124	regulatory:enhancer
9606	112590791	LOC112590791	-	-	-	1	1p	Sharpr-MPRA regulatory region 4928	biological-region	-	-	-	-	20201124	regulatory:enhancer
9606	112590792	LOC112590792	-	-	-	1	1p	Sharpr-MPRA regulatory region 11119	biological-region	-	-	-	-	20201124	regulatory:enhancer
9606	112590793	LOC112590793	-	-	-	1	1p	Sharpr-MPRA regulatory region 11322	biological-region	-	-	-	-	20201124	regulatory:enhancer
9606	112590794	LOC112590794	-	-	-	1	1p	Sharpr-MPRA regulatory region 23	biological-region	-	-	-	-	20201124	regulatory:enhancer
9606	112590795	LOC112590795	-	-	-	1	1p	Sharpr-MPRA regulatory region 3045	biological-region	-	-	-	-	20201124	regulatory:enhancer
9606	112590798	HPAT5	-	-	MIM:616837|Ensembl:ENSG00000280707	6	6q27	human pluripotency-associated transcript 5	ncRNA	-	-	-	-	20201124	-
9606	112590799	LOC112590799	-	-	-	1	1p	Sharpr-MPRA regulatory region 10410	biological-region	-	-	-	-	20201124	regulatory:enhancer
9606	112590800	LOC112590800	-	-	-	1	1p	Sharpr-MPRA regulatory region 45	biological-region	-	-	-	-	20201124	regulatory:enhancer
9606	112590801	LOC112590801	-	-	-	1	1p	Sharpr-MPRA regulatory region 673	biological-region	-	-	-	-	20201124	regulatory:enhancer
9606	112590802	LOC112590802	-	-	-	1	1p	Sharpr-MPRA regulatory region 5937	biological-region	-	-	-	-	20201124	regulatory:enhancer
9606	112590803	LOC112590803	-	-	-	1	1p	Sharpr-MPRA regulatory region 8174	biological-region	-	-	-	-	20201124	regulatory:enhancer
9606	112590804	LOC112590804	-	-	-	1	1p	Sharpr-MPRA regulatory region 2435	biological-region	-	-	-	-	20201124	regulatory:enhancer|regulatory:silencer
9606	112590805	LOC112590805	-	-	-	1	1p	Sharpr-MPRA regulatory region 1525	biological-region	-	-	-	-	20201124	regulatory:enhancer
9606	112590806	LOC112590806	-	-	-	1	1p	Sharpr-MPRA regulatory region 3939	biological-region	-	-	-	-	20201124	regulatory:enhancer
9606	112590807	LOC112590807	-	-	-	1	1p	Sharpr-MPRA regulatory region 11594	biological-region	-	-	-	-	20201124	regulatory:enhancer
9606	112590808	LOC112590808	-	-	-	1	1p	Sharpr-MPRA regulatory region 13762	biological-region	-	-	-	-	20201124	regulatory:enhancer
9606	112590809	LOC112590809	-	-	-	1	1p	Sharpr-MPRA regulatory region 6809	biological-region	-	-	-	-	20201124	regulatory:enhancer
9606	112590810	LOC112590810	-	-	-	1	1p	Sharpr-MPRA regulatory region 2463	biological-region	-	-	-	-	20201124	regulatory:enhancer
9606	112590812	LOC112590812	-	-	-	1	1p	Sharpr-MPRA regulatory region 2604	biological-region	-	-	-	-	20201124	regulatory:enhancer
9606	112590813	LOC112590813	-	-	-	1	1p	Sharpr-MPRA regulatory region 11871	biological-region	-	-	-	-	20201124	regulatory:enhancer
9606	112590814	LOC112590814	-	-	-	1	1p	Sharpr-MPRA regulatory region 6224	biological-region	-	-	-	-	20201124	regulatory:enhancer
9606	112590815	LOC112590815	-	-	-	1	1p	Sharpr-MPRA regulatory region 8799	biological-region	-	-	-	-	20201124	regulatory:enhancer
9606	112590816	LOC112590816	-	-	-	1	1p	Sharpr-MPRA regulatory region 6411	biological-region	-	-	-	-	20201124	regulatory:enhancer
9606	112590817	LOC112590817	-	-	-	1	1p	Sharpr-MPRA regulatory region 2453	biological-region	-	-	-	-	20201124	regulatory:enhancer
9606	112590818	LOC112590818	-	-	-	1	1p	Sharpr-MPRA regulatory region 12103	biological-region	-	-	-	-	20201124	regulatory:enhancer
9606	112590819	LOC112590819	-	-	-	1	1p	Sharpr-MPRA regulatory region 3760	biological-region	-	-	-	-	20201124	regulatory:enhancer
9606	112590820	LOC112590820	-	-	-	1	1p	Sharpr-MPRA regulatory region 8849	biological-region	-	-	-	-	20201124	regulatory:enhancer
9606	112590821	LOC112590821	-	-	-	1	1p	Sharpr-MPRA regulatory region 865	biological-region	-	-	-	-	20201124	regulatory:enhancer
9606	112590822	LOC112590822	-	-	-	1	1p	Sharpr-MPRA regulatory region 13854	biological-region	-	-	-	-	20201124	regulatory:enhancer
9606	112590823	LOC112590823	-	-	-	1	1p	Sharpr-MPRA regulatory region 7894	biological-region	-	-	-	-	20201124	regulatory:enhancer
9606	112590824	LOC112590824	-	-	-	1	1p	Sharpr-MPRA regulatory region 5313	biological-region	-	-	-	-	20201124	regulatory:enhancer
9606	112590825	LOC112590825	-	-	-	1	1p	Sharpr-MPRA regulatory region 8288	biological-region	-	-	-	-	20201124	regulatory:enhancer|regulatory:silencer
9606	112590826	LOC112590826	-	-	-	1	1p	Sharpr-MPRA regulatory region 4673	biological-region	-	-	-	-	20201124	regulatory:enhancer
9606	112590827	LOC112590827	-	-	-	1	1p	Sharpr-MPRA regulatory region 13810	biological-region	-	-	-	-	20201124	regulatory:enhancer
9606	112590828	LOC112590828	-	-	-	1	1p	Sharpr-MPRA regulatory region 9909	biological-region	-	-	-	-	20201124	regulatory:enhancer
9606	112637020	SREBF2-AS1	-	821D11.7|RP5	HGNC:HGNC:53953	22	22q13.2	SREBF2 antisense RNA 1	ncRNA	SREBF2-AS1	SREBF2 antisense RNA 1	O	-	20201124	-
9606	112637023	LOC112637023	-	-	-	9	9q	ABO upstream enhancer	biological-region	-	-	-	-	20201124	regulatory:enhancer
9606	112637025	LOC112637025	-	-	-	9	9q	ABO +36.0 downstream enhancer	biological-region	-	-	-	-	20201124	regulatory:DNase_I_hypersensitive_site|regulatory:enhancer
9606	112639999	LOC112639999	-	-	-	9	9q	ABO 3' regulatory region	biological-region	-	-	-	ABO +22.6 downstream enhancer|ABO 3' repressive region	20201124	regulatory:DNase_I_hypersensitive_site|regulatory:enhancer|regulatory:silencer|regulatory:transcriptional_cis_regulatory_region
9606	112679198	LOC112679198	-	-	-	9	9q	ABO +5.8 intron 1 enhancer	biological-region	-	-	-	-	20201124	regulatory:DNase_I_hypersensitive_site|regulatory:enhancer|regulatory:transcriptional_cis_regulatory_region
9606	112679202	LOC112679202	-	-	-	9	9q	ABO promoter region	biological-region	-	-	-	-	20201124	regulatory:promoter|regulatory:silencer|regulatory:transcriptional_cis_regulatory_region
9606	112694687	LOC112694687	-	-	-	20	20p	Sharpr-MPRA regulatory region 2397	biological-region	-	-	-	-	20201124	regulatory:enhancer
9606	112694688	LOC112694688	-	-	-	20	20p	Sharpr-MPRA regulatory region 11569	biological-region	-	-	-	-	20201124	regulatory:enhancer
9606	112694689	LOC112694689	-	-	-	20	20p	Sharpr-MPRA regulatory region 1935	biological-region	-	-	-	-	20201124	regulatory:enhancer
9606	112694690	LOC112694690	-	-	-	20	20p	Sharpr-MPRA regulatory region 13138	biological-region	-	-	-	-	20201124	regulatory:enhancer
9606	112694691	LOC112694691	-	-	-	20	20p	Sharpr-MPRA regulatory region 2040	biological-region	-	-	-	-	20201124	regulatory:enhancer
9606	112694692	LOC112694692	-	-	-	20	20p	Sharpr-MPRA regulatory region 9877	biological-region	-	-	-	-	20201124	regulatory:enhancer
9606	112694693	LOC112694693	-	-	-	20	20p	Sharpr-MPRA regulatory region 14145	biological-region	-	-	-	-	20201124	regulatory:enhancer
9606	112694694	LOC112694694	-	-	-	20	20p	Sharpr-MPRA regulatory region 5983	biological-region	-	-	-	-	20201124	regulatory:enhancer
9606	112694695	LOC112694695	-	-	-	20	20p	Sharpr-MPRA regulatory region 10160	biological-region	-	-	-	-	20201124	regulatory:enhancer
9606	112694696	LOC112694696	-	-	-	20	20p	Sharpr-MPRA regulatory region 4288	biological-region	-	-	-	-	20201124	regulatory:enhancer
9606	112694697	LOC112694697	-	-	-	20	20p	Sharpr-MPRA regulatory region 3812	biological-region	-	-	-	-	20201124	regulatory:enhancer
9606	112694698	LOC112694698	-	-	-	20	20p	Sharpr-MPRA regulatory region 2213	biological-region	-	-	-	-	20201124	regulatory:enhancer
9606	112694699	LOC112694699	-	-	-	20	20p	Sharpr-MPRA regulatory region 3723	biological-region	-	-	-	-	20201124	regulatory:enhancer
9606	112694700	LOC112694700	-	-	-	20	20q	Sharpr-MPRA regulatory region 251	biological-region	-	-	-	-	20201124	regulatory:enhancer
9606	112694701	LOC112694701	-	-	-	20	20q	Sharpr-MPRA regulatory region 918	biological-region	-	-	-	-	20201124	regulatory:enhancer
9606	112694702	LOC112694702	-	-	-	20	20q	Sharpr-MPRA regulatory region 10464	biological-region	-	-	-	-	20201124	regulatory:enhancer
9606	112694703	LOC112694703	-	-	-	20	20q	Sharpr-MPRA regulatory region 4335	biological-region	-	-	-	-	20201124	regulatory:enhancer
9606	112694704	LOC112694704	-	-	-	20	20q	Sharpr-MPRA regulatory region 7023	biological-region	-	-	-	-	20201124	regulatory:enhancer
9606	112694705	LOC112694705	-	-	-	20	20q	Sharpr-MPRA regulatory region 4652	biological-region	-	-	-	-	20201124	regulatory:enhancer
9606	112694706	LOC112694706	-	-	-	20	20q	Sharpr-MPRA regulatory region 12013	biological-region	-	-	-	-	20201124	regulatory:enhancer
9606	112694707	LOC112694707	-	-	-	20	20q	Sharpr-MPRA regulatory region 10216	biological-region	-	-	-	-	20201124	regulatory:enhancer
9606	112694708	LOC112694708	-	-	-	20	20q	Sharpr-MPRA regulatory region 2694	biological-region	-	-	-	-	20201124	regulatory:enhancer
9606	112694709	LOC112694709	-	-	-	20	20q	Sharpr-MPRA regulatory region 13566	biological-region	-	-	-	-	20201124	regulatory:enhancer
9606	112694710	LOC112694710	-	-	-	20	20q	Sharpr-MPRA regulatory region 15217	biological-region	-	-	-	-	20201124	regulatory:enhancer
9606	112694711	LOC112694711	-	-	-	20	20q	Sharpr-MPRA regulatory region 10482	biological-region	-	-	-	-	20201124	regulatory:enhancer
9606	112694712	LOC112694712	-	-	-	20	20p	Sharpr-MPRA regulatory region 12382	biological-region	-	-	-	-	20201124	regulatory:enhancer
9606	112694713	LOC112694713	-	-	-	20	20p	Sharpr-MPRA regulatory region 14391	biological-region	-	-	-	-	20201124	regulatory:enhancer
9606	112694714	LOC112694714	-	-	-	20	20q	Sharpr-MPRA regulatory region 6747	biological-region	-	-	-	-	20201124	regulatory:enhancer
9606	112694715	LOC112694715	-	-	-	20	20q	Sharpr-MPRA regulatory region 7745	biological-region	-	-	-	-	20201124	regulatory:enhancer
9606	112694716	LOC112694716	-	-	-	20	20q	Sharpr-MPRA regulatory region 7879	biological-region	-	-	-	-	20201124	regulatory:enhancer
9606	112694717	LOC112694717	-	-	-	20	20q	Sharpr-MPRA regulatory region 12423	biological-region	-	-	-	-	20201124	regulatory:enhancer
9606	112694718	LOC112694718	-	-	-	20	20q	Sharpr-MPRA regulatory region 8686	biological-region	-	-	-	-	20201124	regulatory:enhancer
9606	112694720	LOC112694720	-	-	-	20	20q	Sharpr-MPRA regulatory region 13855	biological-region	-	-	-	-	20201124	regulatory:enhancer
9606	112694721	LOC112694721	-	-	-	20	20q	Sharpr-MPRA regulatory region 8647	biological-region	-	-	-	-	20201124	regulatory:enhancer
9606	112694722	LOC112694722	-	-	-	20	20q	Sharpr-MPRA regulatory region 12391	biological-region	-	-	-	-	20201124	regulatory:enhancer
9606	112694723	LOC112694723	-	-	-	20	20q	Sharpr-MPRA regulatory region 10667	biological-region	-	-	-	-	20201124	regulatory:enhancer
9606	112694724	LOC112694724	-	-	-	20	20q	Sharpr-MPRA regulatory region 4326	biological-region	-	-	-	-	20201124	regulatory:enhancer
9606	112694725	LOC112694725	-	-	-	20	20q	Sharpr-MPRA regulatory region 10002	biological-region	-	-	-	-	20201124	regulatory:enhancer|regulatory:silencer
9606	112694726	LOC112694726	-	-	-	20	20q	Sharpr-MPRA regulatory region 11098	biological-region	-	-	-	-	20201124	regulatory:enhancer
9606	112694727	LOC112694727	-	-	-	20	20q	Sharpr-MPRA regulatory region 13995	biological-region	-	-	-	-	20201124	regulatory:enhancer
9606	112694728	LOC112694728	-	-	-	20	20q	Sharpr-MPRA regulatory region 2003	biological-region	-	-	-	-	20201124	regulatory:enhancer
9606	112694729	LOC112694729	-	-	-	20	20p	Sharpr-MPRA regulatory region 10301	biological-region	-	-	-	-	20201124	regulatory:enhancer
9606	112694730	LOC112694730	-	-	-	20	20p	Sharpr-MPRA regulatory region 7247	biological-region	-	-	-	-	20201124	regulatory:enhancer
9606	112694731	LOC112694731	-	-	-	20	20p	Sharpr-MPRA regulatory region 1111	biological-region	-	-	-	-	20201124	regulatory:enhancer
9606	112694732	LOC112694732	-	-	-	21	21q	Sharpr-MPRA regulatory region 2263	biological-region	-	-	-	-	20201124	regulatory:enhancer
9606	112694733	LOC112694733	-	-	-	21	21q	Sharpr-MPRA regulatory region 8522	biological-region	-	-	-	-	20201124	regulatory:enhancer
9606	112694734	LOC112694734	-	-	-	21	21q	Sharpr-MPRA regulatory region 2602	biological-region	-	-	-	-	20201124	regulatory:enhancer
9606	112694735	LOC112694735	-	-	-	21	21q	Sharpr-MPRA regulatory region 4059	biological-region	-	-	-	-	20201124	regulatory:enhancer
9606	112694736	LOC112694736	-	-	-	21	21q	Sharpr-MPRA regulatory region 9918	biological-region	-	-	-	-	20201124	regulatory:enhancer
9606	112694740	LOC112694740	-	-	-	21	21q	Sharpr-MPRA regulatory region 13847	biological-region	-	-	-	-	20201124	regulatory:enhancer
9606	112694741	LOC112694741	-	-	-	21	21q	Sharpr-MPRA regulatory region 6677	biological-region	-	-	-	-	20201124	regulatory:enhancer
9606	112694744	LOC112694744	-	-	-	21	21q	Sharpr-MPRA regulatory region 302	biological-region	-	-	-	-	20201124	regulatory:enhancer
9606	112694745	LOC112694745	-	-	-	21	21q	Sharpr-MPRA regulatory region 8394	biological-region	-	-	-	-	20201124	regulatory:enhancer
9606	112694746	LOC112694746	-	-	-	21	21q	Sharpr-MPRA regulatory region 5297	biological-region	-	-	-	-	20201124	regulatory:enhancer
9606	112694747	LOC112694747	-	-	-	21	21q	Sharpr-MPRA regulatory region 13169	biological-region	-	-	-	-	20201124	regulatory:enhancer
9606	112694748	LOC112694748	-	-	-	21	21q	Sharpr-MPRA regulatory region 14119	biological-region	-	-	-	-	20201124	regulatory:enhancer|regulatory:silencer
9606	112694749	LOC112694749	-	-	-	21	21q	Sharpr-MPRA regulatory region 172	biological-region	-	-	-	-	20201124	regulatory:enhancer
9606	112694750	LOC112694750	-	-	-	21	21q	Sharpr-MPRA regulatory region 13752	biological-region	-	-	-	-	20201124	regulatory:enhancer
9606	112694751	LOC112694751	-	-	-	21	21q	Sharpr-MPRA regulatory region 850	biological-region	-	-	-	-	20201124	regulatory:enhancer
9606	112694752	LOC112694752	-	-	-	21	21q	Sharpr-MPRA regulatory region 14562	biological-region	-	-	-	-	20201124	regulatory:enhancer
9606	112694753	LOC112694753	-	-	-	21	21q	Sharpr-MPRA regulatory region 3947	biological-region	-	-	-	-	20201124	regulatory:enhancer
9606	112694754	LOC112694754	-	-	-	21	21q	Sharpr-MPRA regulatory region 1466	biological-region	-	-	-	-	20201124	regulatory:enhancer
9606	112694756	LOC112694756	-	ALDA|ALDOA	Ensembl:ENSG00000285043	16	16p11.2	uncharaterized LOC112694756	protein-coding	-	-	-	uncharaterized LOC112694756|Fructose-bisphosphate aldolase A|Lung cancer antigen NY-LU-1|Muscle-type aldolase	20201124	-
9606	112694764	LOC112694764	-	-	-	22	22q	Sharpr-MPRA regulatory region 10527	biological-region	-	-	-	-	20201124	regulatory:enhancer
9606	112694766	LOC112694766	-	-	-	22	22q	Sharpr-MPRA regulatory region 2516	biological-region	-	-	-	-	20201124	regulatory:enhancer
9606	112694767	LOC112694767	-	-	-	22	22q	Sharpr-MPRA regulatory region 818	biological-region	-	-	-	-	20201124	regulatory:enhancer
9606	112694768	LOC112694768	-	-	-	22	22q	Sharpr-MPRA regulatory region 76	biological-region	-	-	-	-	20201124	regulatory:enhancer
9606	112694770	LOC112694770	-	-	-	22	22q	Sharpr-MPRA regulatory region 10281	biological-region	-	-	-	-	20201124	regulatory:enhancer
9606	112694771	LOC112694771	-	-	-	22	22q	Sharpr-MPRA regulatory region 5864	biological-region	-	-	-	-	20201124	regulatory:enhancer
9606	112694772	LOC112694772	-	-	-	22	22q	Sharpr-MPRA regulatory region 5469	biological-region	-	-	-	-	20201124	regulatory:enhancer
9606	112695074	LOC112695074	-	-	-	22	22q	Sharpr-MPRA regulatory region 11195	biological-region	-	-	-	-	20201124	regulatory:enhancer
9606	112695075	LOC112695075	-	-	-	22	22q	Sharpr-MPRA regulatory region 13625	biological-region	-	-	-	-	20201124	regulatory:enhancer
9606	112695076	LOC112695076	-	-	-	22	22q	Sharpr-MPRA regulatory region 4816	biological-region	-	-	-	-	20201124	regulatory:enhancer
9606	112695077	LOC112695077	-	-	-	22	22q	Sharpr-MPRA regulatory region 2653	biological-region	-	-	-	-	20201124	regulatory:enhancer
9606	112695078	LOC112695078	-	-	-	22	22q	Sharpr-MPRA regulatory region 2042	biological-region	-	-	-	-	20201124	regulatory:enhancer
9606	112695079	LOC112695079	-	-	-	22	22q	Sharpr-MPRA regulatory region 10236	biological-region	-	-	-	-	20201124	regulatory:enhancer
9606	112695080	LOC112695080	-	-	-	22	22q	Sharpr-MPRA regulatory region 4237	biological-region	-	-	-	-	20201124	regulatory:enhancer
9606	112695081	LOC112695081	-	-	-	22	22q	Sharpr-MPRA regulatory region 4664	biological-region	-	-	-	-	20201124	regulatory:enhancer
9606	112695084	LOC112695084	-	-	-	22	22q	Sharpr-MPRA regulatory region 14933	biological-region	-	-	-	-	20201124	regulatory:enhancer
9606	112695085	LOC112695085	-	-	-	22	22q	Sharpr-MPRA regulatory region 13794	biological-region	-	-	-	-	20201124	regulatory:enhancer
9606	112695086	LOC112695086	-	-	-	22	22q	Sharpr-MPRA regulatory region 5994	biological-region	-	-	-	-	20201124	regulatory:enhancer
9606	112695087	LOC112695087	-	-	-	22	22q	Sharpr-MPRA regulatory region 12398	biological-region	-	-	-	-	20201124	regulatory:enhancer
9606	112695088	LOC112695088	-	-	-	22	22q	Sharpr-MPRA regulatory region 10159	biological-region	-	-	-	-	20201124	regulatory:enhancer
9606	112695089	LOC112695089	-	-	-	22	22q	Sharpr-MPRA regulatory region 2056	biological-region	-	-	-	-	20201124	regulatory:enhancer
9606	112695090	LOC112695090	-	-	-	22	22q	Sharpr-MPRA regulatory region 8034	biological-region	-	-	-	CRISPRi-validated cis-regulatory element chr22.1789	20201124	regulatory:enhancer|regulatory:transcriptional_cis_regulatory_region
9606	112695092	LOC112695092	-	-	-	22	22q	Sharpr-MPRA regulatory region 6169	biological-region	-	-	-	-	20201124	regulatory:enhancer
9606	112695093	LOC112695093	-	-	-	22	22q	Sharpr-MPRA regulatory region 533	biological-region	-	-	-	-	20201124	regulatory:enhancer
9606	112695094	LOC112695094	-	-	-	22	22q	Sharpr-MPRA regulatory region 6675	biological-region	-	-	-	-	20201124	regulatory:enhancer
9606	112695095	LOC112695095	-	-	-	22	22q	Sharpr-MPRA regulatory region 8945	biological-region	-	-	-	-	20201124	regulatory:enhancer
9606	112695096	LOC112695096	-	-	-	22	22q	Sharpr-MPRA regulatory region 1401	biological-region	-	-	-	-	20201124	regulatory:enhancer
9606	112695097	LOC112695097	-	-	-	22	22q	Sharpr-MPRA regulatory region 14092	biological-region	-	-	-	-	20201124	regulatory:enhancer
9606	112695098	LOC112695098	-	-	-	22	22q	Sharpr-MPRA regulatory region 731	biological-region	-	-	-	-	20201124	regulatory:enhancer
9606	112695099	LOC112695099	-	-	-	22	22q	Sharpr-MPRA regulatory region 6115	biological-region	-	-	-	-	20201124	regulatory:enhancer
9606	112695100	LOC112695100	-	-	-	22	22q	Sharpr-MPRA regulatory region 9885	biological-region	-	-	-	-	20201124	regulatory:enhancer
9606	112695101	LOC112695101	-	-	-	22	22q	Sharpr-MPRA regulatory region 5708	biological-region	-	-	-	-	20201124	regulatory:enhancer
9606	112695102	LOC112695102	-	-	-	22	22q	Sharpr-MPRA regulatory region 1755	biological-region	-	-	-	-	20201124	regulatory:enhancer
9606	112695103	LOC112695103	-	-	-	22	22q	Sharpr-MPRA regulatory region 5228	biological-region	-	-	-	-	20201124	regulatory:enhancer
9606	112695104	LOC112695104	-	-	-	22	22q	Sharpr-MPRA regulatory region 3085	biological-region	-	-	-	-	20201124	regulatory:enhancer
9606	112695105	LOC112695105	-	-	-	22	22q	Sharpr-MPRA regulatory region 12951	biological-region	-	-	-	-	20201124	regulatory:enhancer
9606	112695106	LOC112695106	-	-	-	22	22q	Sharpr-MPRA regulatory region 4711	biological-region	-	-	-	-	20201124	regulatory:enhancer
9606	112695107	LOC112695107	-	-	-	22	22q	Sharpr-MPRA regulatory region 11110	biological-region	-	-	-	-	20201124	regulatory:enhancer
9606	112695108	LOC112695108	-	-	-	22	22q	Sharpr-MPRA regulatory region 10948	biological-region	-	-	-	-	20201124	regulatory:enhancer
9606	112695110	LOC112695110	-	-	-	2	2q	Sharpr-MPRA regulatory region 1600	biological-region	-	-	-	-	20201124	regulatory:enhancer
9606	112695111	LOC112695111	-	-	-	2	2q	Sharpr-MPRA regulatory region 2466	biological-region	-	-	-	-	20201124	regulatory:enhancer
9606	112695112	LOC112695112	-	-	-	2	2q	Sharpr-MPRA regulatory region 6630	biological-region	-	-	-	-	20201124	regulatory:enhancer
9606	112695113	LOC112695113	-	-	-	2	2q	Sharpr-MPRA regulatory region 14332	biological-region	-	-	-	-	20201124	regulatory:enhancer
9606	112695114	LOC112695114	-	-	-	2	2q	Sharpr-MPRA regulatory region 6940	biological-region	-	-	-	-	20201124	regulatory:enhancer
9606	112695115	LOC112695115	-	-	-	2	2q	Sharpr-MPRA regulatory region 2497	biological-region	-	-	-	-	20201124	regulatory:enhancer
9606	112806037	LOC112806037	-	-	-	2	2q	Sharpr-MPRA regulatory region 3720	biological-region	-	-	-	-	20201124	regulatory:enhancer
9606	112806038	LOC112806038	-	-	-	2	2q	Sharpr-MPRA regulatory region 10892	biological-region	-	-	-	-	20201124	regulatory:enhancer
9606	112806039	LOC112806039	-	-	-	2	2q	Sharpr-MPRA regulatory region 10370	biological-region	-	-	-	-	20201124	regulatory:enhancer
9606	112806040	LOC112806040	-	-	-	2	2q	Sharpr-MPRA regulatory region 195	biological-region	-	-	-	-	20201124	regulatory:enhancer
9606	112806041	LOC112806041	-	-	-	2	2q	Sharpr-MPRA regulatory region 9538	biological-region	-	-	-	-	20201124	regulatory:enhancer
9606	112806042	LOC112806042	-	-	-	2	2p	Sharpr-MPRA regulatory region 524	biological-region	-	-	-	-	20201124	regulatory:enhancer
9606	112806043	LOC112806043	-	-	-	2	2q	Sharpr-MPRA regulatory region 5959	biological-region	-	-	-	-	20201124	regulatory:enhancer
9606	112806044	LOC112806044	-	-	-	2	2q	Sharpr-MPRA regulatory region 1201	biological-region	-	-	-	-	20201124	regulatory:enhancer
9606	112806045	LOC112806045	-	-	-	2	2q	Sharpr-MPRA regulatory region 572	biological-region	-	-	-	-	20201124	regulatory:enhancer
9606	112806046	LOC112806046	-	-	-	2	2q	Sharpr-MPRA regulatory region 12782	biological-region	-	-	-	-	20201124	regulatory:enhancer
9606	112806047	LOC112806047	-	-	-	2	2q	Sharpr-MPRA regulatory region 12033	biological-region	-	-	-	-	20201124	regulatory:enhancer
9606	112806048	LOC112806048	-	-	-	2	2q	Sharpr-MPRA regulatory region 6129	biological-region	-	-	-	-	20201124	regulatory:enhancer|regulatory:silencer
9606	112806050	LOC112806050	-	-	-	2	2q	Sharpr-MPRA regulatory region 3189	biological-region	-	-	-	-	20201124	regulatory:enhancer
9606	112806051	LOC112806051	-	-	-	2	2q	Sharpr-MPRA regulatory region 3137	biological-region	-	-	-	-	20201124	regulatory:enhancer
9606	112806053	TBILA	-	-	HGNC:HGNC:53943|Ensembl:ENSG00000261488	3	3q13.2	TGF-beta induced lncRNA	ncRNA	TBILA	TGF-beta induced lncRNA	O	-	20201124	-
9606	112806054	LOC112806054	-	-	-	2	2q	Sharpr-MPRA regulatory region 4301	biological-region	-	-	-	-	20201124	regulatory:enhancer
9606	112806055	LOC112806055	-	-	-	2	2q	Sharpr-MPRA regulatory region 2662	biological-region	-	-	-	-	20201124	regulatory:enhancer
9606	112806056	LOC112806056	-	-	-	2	2q	Sharpr-MPRA regulatory region 6450	biological-region	-	-	-	-	20201124	regulatory:enhancer
9606	112806057	LOC112806057	-	-	-	2	2q	Sharpr-MPRA regulatory region 9133	biological-region	-	-	-	-	20201124	regulatory:enhancer
9606	112806058	LOC112806058	-	-	-	2	2q	Sharpr-MPRA regulatory region 12446	biological-region	-	-	-	-	20201124	regulatory:enhancer
9606	112806059	LOC112806059	-	-	-	2	2q	Sharpr-MPRA regulatory region 4236	biological-region	-	-	-	-	20201124	regulatory:enhancer|regulatory:silencer
9606	112806060	LOC112806060	-	-	-	2	2q	Sharpr-MPRA regulatory region 8299	biological-region	-	-	-	-	20201124	regulatory:enhancer
9606	112806061	LOC112806061	-	-	-	2	2q	Sharpr-MPRA regulatory region 4751	biological-region	-	-	-	-	20201124	regulatory:enhancer
9606	112806062	LOC112806062	-	-	-	2	2q	Sharpr-MPRA regulatory region 7527	biological-region	-	-	-	-	20201124	regulatory:enhancer
9606	112806063	LOC112806063	-	-	-	2	2q	Sharpr-MPRA regulatory region 14191	biological-region	-	-	-	-	20201124	regulatory:enhancer
9606	112806064	LOC112806064	-	-	-	2	2q	Sharpr-MPRA regulatory region 8257	biological-region	-	-	-	-	20201124	regulatory:enhancer
9606	112806065	LOC112806065	-	-	-	2	2q	Sharpr-MPRA regulatory region 4599	biological-region	-	-	-	-	20201124	regulatory:enhancer
9606	112806066	LOC112806066	-	-	-	2	2q	Sharpr-MPRA regulatory region 10229	biological-region	-	-	-	-	20201124	regulatory:enhancer
9606	112806067	LOC112806067	-	-	-	2	2q	Sharpr-MPRA regulatory region 6341	biological-region	-	-	-	-	20201124	regulatory:enhancer
9606	112806068	LOC112806068	-	-	-	2	2q	Sharpr-MPRA regulatory region 2977	biological-region	-	-	-	-	20201124	regulatory:enhancer
9606	112806069	LOC112806069	-	-	-	2	2q	Sharpr-MPRA regulatory region 4685	biological-region	-	-	-	-	20201124	regulatory:enhancer
9606	112806070	LOC112806070	-	-	-	2	2q	Sharpr-MPRA regulatory region 6737	biological-region	-	-	-	-	20201124	regulatory:enhancer
9606	112806071	LOC112806071	-	-	-	2	2q	Sharpr-MPRA regulatory region 14302	biological-region	-	-	-	-	20201124	regulatory:enhancer
9606	112806072	LOC112806072	-	-	-	2	2p	Sharpr-MPRA regulatory region 8017	biological-region	-	-	-	-	20201124	regulatory:enhancer
9606	112806073	LOC112806073	-	-	-	2	2q	Sharpr-MPRA regulatory region 6083	biological-region	-	-	-	-	20201124	regulatory:enhancer
9606	112806074	LOC112806074	-	-	-	2	2q	Sharpr-MPRA regulatory region 14521	biological-region	-	-	-	-	20201124	regulatory:enhancer
9606	112806075	LOC112806075	-	-	-	2	2q	Sharpr-MPRA regulatory region 4559	biological-region	-	-	-	-	20201124	regulatory:enhancer
9606	112806076	LOC112806076	-	-	-	2	2q	Sharpr-MPRA regulatory region 2478	biological-region	-	-	-	-	20201124	regulatory:enhancer
9606	112806077	LOC112806077	-	-	-	2	2q	Sharpr-MPRA regulatory region 13820	biological-region	-	-	-	-	20201124	regulatory:enhancer
9606	112806078	LOC112806078	-	-	-	2	2q	Sharpr-MPRA regulatory region 8768	biological-region	-	-	-	-	20201124	regulatory:enhancer
9606	112806079	LOC112806079	-	-	-	2	2q	Sharpr-MPRA regulatory region 7557	biological-region	-	-	-	-	20201124	regulatory:enhancer
9606	112806080	LOC112806080	-	-	-	2	2q	Sharpr-MPRA regulatory region 8639	biological-region	-	-	-	-	20201124	regulatory:enhancer
9606	112806081	LOC112806081	-	-	-	2	2q	Sharpr-MPRA regulatory region 8386	biological-region	-	-	-	-	20201124	regulatory:enhancer
9606	112840900	LOC112840900	-	-	-	2	2q	Sharpr-MPRA regulatory region 9896	biological-region	-	-	-	-	20201124	regulatory:enhancer
9606	112840901	LOC112840901	-	-	-	2	2q	Sharpr-MPRA regulatory region 14563	biological-region	-	-	-	-	20201124	regulatory:enhancer
9606	112840902	LOC112840902	-	-	-	2	2q	Sharpr-MPRA regulatory region 12775	biological-region	-	-	-	-	20201124	regulatory:enhancer
9606	112840903	LOC112840903	-	-	-	2	2q	Sharpr-MPRA regulatory region 6301	biological-region	-	-	-	-	20201124	regulatory:enhancer
9606	112840904	LOC112840904	-	-	-	2	2q	Sharpr-MPRA regulatory region 10559	biological-region	-	-	-	-	20201124	regulatory:enhancer
9606	112840905	LOC112840905	-	-	-	2	2q	Sharpr-MPRA regulatory region 2716	biological-region	-	-	-	-	20201124	regulatory:enhancer
9606	112840906	LOC112840906	-	-	-	2	2q	Sharpr-MPRA regulatory region 2633	biological-region	-	-	-	-	20201124	regulatory:enhancer
9606	112840907	LOC112840907	-	-	-	2	2p	Sharpr-MPRA regulatory region 10936	biological-region	-	-	-	-	20201124	regulatory:enhancer
9606	112840908	LOC112840908	-	-	-	2	2q	Sharpr-MPRA regulatory region 13150	biological-region	-	-	-	-	20201124	regulatory:enhancer
9606	112840909	LOC112840909	-	-	-	2	2q	Sharpr-MPRA regulatory region 11245	biological-region	-	-	-	-	20201124	regulatory:enhancer
9606	112840910	LOC112840910	-	-	-	2	2q	Sharpr-MPRA regulatory region 15004	biological-region	-	-	-	-	20201124	regulatory:enhancer
9606	112840911	LOC112840911	-	-	-	2	2q	Sharpr-MPRA regulatory region 15430	biological-region	-	-	-	-	20201124	regulatory:enhancer
9606	112840912	LOC112840912	-	-	-	2	2q	Sharpr-MPRA regulatory region 6211	biological-region	-	-	-	-	20201124	regulatory:enhancer
9606	112840913	LOC112840913	-	-	-	2	2q	Sharpr-MPRA regulatory region 9900	biological-region	-	-	-	-	20201124	regulatory:enhancer|regulatory:silencer
9606	112840914	LOC112840914	-	-	-	2	2q	Sharpr-MPRA regulatory region 4740	biological-region	-	-	-	-	20201124	regulatory:enhancer
9606	112840915	LOC112840915	-	-	-	2	2q	Sharpr-MPRA regulatory region 8511	biological-region	-	-	-	-	20201124	regulatory:enhancer
9606	112840916	LOC112840916	-	-	-	2	2p	Sharpr-MPRA regulatory region 9937	biological-region	-	-	-	-	20201124	regulatory:enhancer
9606	112840917	LOC112840917	-	-	-	2	2p	Sharpr-MPRA regulatory region 4589	biological-region	-	-	-	-	20201124	regulatory:enhancer
9606	112840918	LOC112840918	-	-	-	2	2q	Sharpr-MPRA regulatory region 2002	biological-region	-	-	-	-	20201124	regulatory:enhancer
9606	112840919	LOC112840919	-	-	-	2	2q	Sharpr-MPRA regulatory region 14717	biological-region	-	-	-	-	20201124	regulatory:enhancer
9606	112840920	LOC112840920	-	-	-	2	2q	Sharpr-MPRA regulatory region 5965	biological-region	-	-	-	-	20201124	regulatory:enhancer
9606	112840921	LOC112840921	-	-	-	2	2p	Sharpr-MPRA regulatory region 888	biological-region	-	-	-	-	20201124	regulatory:enhancer
9606	112840922	LOC112840922	-	-	-	2	2p	Sharpr-MPRA regulatory region 4379	biological-region	-	-	-	-	20201124	regulatory:enhancer
9606	112840923	LOC112840923	-	-	-	2	2p	Sharpr-MPRA regulatory region 1316	biological-region	-	-	-	-	20201124	regulatory:enhancer
9606	112840924	LOC112840924	-	-	-	2	2p	Sharpr-MPRA regulatory region 6729	biological-region	-	-	-	-	20201124	regulatory:enhancer
9606	112840925	LOC112840925	-	-	-	2	2p	Sharpr-MPRA regulatory region 2981	biological-region	-	-	-	-	20201124	regulatory:enhancer
9606	112840926	LOC112840926	-	-	-	2	2p	Sharpr-MPRA regulatory region 135	biological-region	-	-	-	-	20201124	regulatory:enhancer
9606	112840927	LOC112840927	-	-	-	2	2p	Sharpr-MPRA regulatory region 2322	biological-region	-	-	-	-	20201124	regulatory:enhancer
9606	112840929	LOC112840929	-	-	-	2	2p	Sharpr-MPRA regulatory region 2666	biological-region	-	-	-	-	20201124	regulatory:enhancer
9606	112840930	LOC112840930	-	-	-	2	2p	Sharpr-MPRA regulatory region 4728	biological-region	-	-	-	-	20201124	regulatory:enhancer
9606	112840931	LOC112840931	-	-	-	2	2p	Sharpr-MPRA regulatory region 10874	biological-region	-	-	-	-	20201124	regulatory:enhancer
9606	112840932	LOC112840932	-	-	-	2	2p	Sharpr-MPRA regulatory region 10188	biological-region	-	-	-	-	20201124	regulatory:enhancer
9606	112840933	ZKSCAN7-AS1	-	-	HGNC:HGNC:53964|Ensembl:ENSG00000236869	3	3p21.31	ZKSCAN7 ZNF cluster antisense RNA 1	ncRNA	ZKSCAN7-AS1	ZKSCAN7 ZNF cluster antisense RNA 1	O	RP11-944L7.4	20201124	-
9606	112840934	NGF-AS1	-	-	HGNC:HGNC:53922|Ensembl:ENSG00000228035	1	1p13.2	NGF antisense RNA 1	ncRNA	NGF-AS1	NGF antisense RNA 1	O	RP4-663N10.1	20201124	-
9606	112840935	LOC112840935	-	-	-	2	2p	Sharpr-MPRA regulatory region 13975	biological-region	-	-	-	-	20201124	regulatory:enhancer
9606	112840936	LOC112840936	-	-	-	2	2p	Sharpr-MPRA regulatory region 4153	biological-region	-	-	-	-	20201124	regulatory:enhancer
9606	112840937	LOC112840937	-	-	-	2	2p	Sharpr-MPRA regulatory region 2946	biological-region	-	-	-	-	20201124	regulatory:enhancer
9606	112840938	LOC112840938	-	-	-	2	2p	Sharpr-MPRA regulatory region 5165	biological-region	-	-	-	-	20201124	regulatory:enhancer
9606	112840939	LOC112840939	-	-	-	2	2p	Sharpr-MPRA regulatory region 3071	biological-region	-	-	-	-	20201124	regulatory:enhancer
9606	112840940	LOC112840940	-	-	-	2	2p	Sharpr-MPRA regulatory region 14137	biological-region	-	-	-	-	20201124	regulatory:enhancer
9606	112840941	LOC112840941	-	-	-	2	2p	Sharpr-MPRA regulatory region 12526	biological-region	-	-	-	-	20201124	regulatory:enhancer
9606	112840942	LOC112840942	-	-	-	2	2p	Sharpr-MPRA regulatory region 4552	biological-region	-	-	-	-	20201124	regulatory:enhancer|regulatory:silencer
9606	112840943	LOC112840943	-	-	-	2	2p	Sharpr-MPRA regulatory region 12235	biological-region	-	-	-	-	20201124	regulatory:enhancer
9606	112841579	LOC112841579	-	-	-	2	2p	Sharpr-MPRA regulatory region 4359	biological-region	-	-	-	-	20201124	regulatory:enhancer
9606	112841580	LOC112841580	-	-	-	2	2p	Sharpr-MPRA regulatory region 647	biological-region	-	-	-	-	20201124	regulatory:enhancer
9606	112841582	LOC112841582	-	-	-	2	2p	Sharpr-MPRA regulatory region 5025	biological-region	-	-	-	-	20201124	regulatory:enhancer
9606	112841589	LOC112841589	-	-	-	2	2p	Sharpr-MPRA regulatory region 10320	biological-region	-	-	-	-	20201124	regulatory:enhancer
9606	112841592	LOC112841592	-	-	-	2	2p	Sharpr-MPRA regulatory region 12475	biological-region	-	-	-	-	20201124	regulatory:enhancer
9606	112841595	LOC112841595	-	-	-	2	2p	Sharpr-MPRA regulatory region 12254	biological-region	-	-	-	-	20201124	regulatory:enhancer
9606	112841596	LOC112841596	-	-	-	2	2p	Sharpr-MPRA regulatory region 2018	biological-region	-	-	-	-	20201124	regulatory:enhancer
9606	112841597	LOC112841597	-	-	-	2	2p	Sharpr-MPRA regulatory region 5299	biological-region	-	-	-	-	20201124	regulatory:enhancer
9606	112841598	LOC112841598	-	-	-	2	2p	Sharpr-MPRA regulatory region 184	biological-region	-	-	-	-	20201124	regulatory:enhancer
9606	112841599	LOC112841599	-	-	-	2	2p	Sharpr-MPRA regulatory region 13771	biological-region	-	-	-	-	20201124	regulatory:enhancer
9606	112841600	LOC112841600	-	-	-	2	2p	Sharpr-MPRA regulatory region 11674	biological-region	-	-	-	-	20201124	regulatory:enhancer|regulatory:silencer
9606	112841601	LOC112841601	-	-	-	2	2p	Sharpr-MPRA regulatory region 13516	biological-region	-	-	-	-	20201124	regulatory:enhancer
9606	112841602	LOC112841602	-	-	-	2	2p	Sharpr-MPRA regulatory region 10968	biological-region	-	-	-	-	20201124	regulatory:enhancer
9606	112841603	LOC112841603	-	-	-	2	2p	Sharpr-MPRA regulatory region 1991	biological-region	-	-	-	-	20201124	regulatory:enhancer
9606	112841604	LOC112841604	-	-	-	2	2p	Sharpr-MPRA regulatory region 10317	biological-region	-	-	-	-	20201124	regulatory:enhancer
9606	112841605	LOC112841605	-	-	-	2	2p	Sharpr-MPRA regulatory region 12215	biological-region	-	-	-	-	20201124	regulatory:enhancer
9606	112841606	LOC112841606	-	-	-	2	2q	Sharpr-MPRA regulatory region 4518	biological-region	-	-	-	-	20201124	regulatory:enhancer
9606	112841607	LOC112841607	-	-	-	2	2q	Sharpr-MPRA regulatory region 4718	biological-region	-	-	-	-	20201124	regulatory:enhancer
9606	112841608	LOC112841608	-	-	-	2	2q	Sharpr-MPRA regulatory region 61	biological-region	-	-	-	-	20201124	regulatory:enhancer
9606	112841609	LOC112841609	-	-	-	3	3p	Sharpr-MPRA regulatory region 1605	biological-region	-	-	-	-	20201124	regulatory:enhancer
9606	112841610	LOC112841610	-	-	-	3	3q	Sharpr-MPRA regulatory region 11	biological-region	-	-	-	-	20201124	regulatory:enhancer
9606	112841611	LOC112841611	-	-	-	3	3q	Sharpr-MPRA regulatory region 7874	biological-region	-	-	-	-	20201124	regulatory:enhancer
9606	112848341	LOC112848341	-	-	-	3	3q	Sharpr-MPRA regulatory region 4803	biological-region	-	-	-	-	20201124	regulatory:enhancer
9606	112848342	LOC112848342	-	-	-	3	3p	Sharpr-MPRA regulatory region 13806	biological-region	-	-	-	-	20201124	regulatory:enhancer
9606	112848343	LOC112848343	-	-	-	3	3q	Sharpr-MPRA regulatory region 12929	biological-region	-	-	-	-	20201124	regulatory:enhancer
9606	112848344	LOC112848344	-	-	-	3	3q	Sharpr-MPRA regulatory region 12076	biological-region	-	-	-	-	20201124	regulatory:enhancer|regulatory:silencer
9606	112872290	LOC112872290	-	-	-	3	3q	Sharpr-MPRA regulatory region 13833	biological-region	-	-	-	-	20201124	regulatory:enhancer
9606	112872291	LOC112872291	-	-	-	3	3q	Sharpr-MPRA regulatory region 5916	biological-region	-	-	-	-	20201124	regulatory:enhancer
9606	112872292	LOC112872292	-	-	-	3	3q	Sharpr-MPRA regulatory region 30	biological-region	-	-	-	-	20201124	regulatory:enhancer
9606	112872293	LOC112872293	-	-	-	3	3q	Sharpr-MPRA regulatory region 6303	biological-region	-	-	-	-	20201124	regulatory:enhancer
9606	112872294	LOC112872294	-	-	-	3	3q	Sharpr-MPRA regulatory region 10510	biological-region	-	-	-	-	20201124	regulatory:enhancer|regulatory:silencer
9606	112872295	LOC112872295	-	-	-	3	3q	Sharpr-MPRA regulatory region 1791	biological-region	-	-	-	-	20201124	regulatory:enhancer
9606	112872296	LOC112872296	-	-	-	3	3q	Sharpr-MPRA regulatory region 2719	biological-region	-	-	-	-	20201124	regulatory:enhancer
9606	112872297	LOC112872297	-	-	-	3	3q	Sharpr-MPRA regulatory region 421	biological-region	-	-	-	-	20201124	regulatory:enhancer
9606	112872298	LOC112872298	-	-	-	3	3q	Sharpr-MPRA regulatory region 3129	biological-region	-	-	-	-	20201124	regulatory:enhancer
9606	112872299	LOC112872299	-	-	-	3	3q	Sharpr-MPRA regulatory region 6458	biological-region	-	-	-	-	20201124	regulatory:enhancer
9606	112872300	LOC112872300	-	-	-	3	3q	Sharpr-MPRA regulatory region 8693	biological-region	-	-	-	-	20201124	regulatory:enhancer
9606	112872301	LOC112872301	-	-	-	3	3q	Sharpr-MPRA regulatory region 1469	biological-region	-	-	-	-	20201124	regulatory:enhancer
9606	112872302	LOC112872302	-	-	-	3	3q	Sharpr-MPRA regulatory region 12201	biological-region	-	-	-	-	20201124	regulatory:enhancer
9606	112872303	LOC112872303	-	-	-	3	3q	Sharpr-MPRA regulatory region 14456	biological-region	-	-	-	-	20201124	regulatory:enhancer
9606	112872304	LOC112872304	-	-	-	3	3q	Sharpr-MPRA regulatory region 11052	biological-region	-	-	-	CRISPRi-FlowFISH-validated H1-10 regulatory element	20201124	regulatory:enhancer|regulatory:transcriptional_cis_regulatory_region
9606	112903833	MIRLET7A1HG	-	-	HGNC:HGNC:53970|Ensembl:ENSG00000269929	9	9q22.32	miRlet-7a-1/let-7f-1/let-7d cluster host gene	ncRNA	MIRLET7A1HG	miRlet-7a-1/let-7f-1/let-7d cluster host gene	O	-	20201209	-
9606	112903834	LOC112903834	-	-	-	3	3p	Sharpr-MPRA regulatory region 4110	biological-region	-	-	-	-	20201124	regulatory:enhancer
9606	112903835	LOC112903835	-	-	-	3	3q	Sharpr-MPRA regulatory region 9074	biological-region	-	-	-	-	20201124	regulatory:enhancer
9606	112903836	LOC112903836	-	-	-	3	3q	Sharpr-MPRA regulatory region 13907	biological-region	-	-	-	-	20201124	regulatory:enhancer
9606	112903837	LOC112903837	-	-	-	3	3q	Sharpr-MPRA regulatory region 4898	biological-region	-	-	-	-	20201124	regulatory:enhancer
9606	112903838	LOC112903838	-	-	-	3	3q	Sharpr-MPRA regulatory region 3094	biological-region	-	-	-	-	20201124	regulatory:enhancer
9606	112903839	LOC112903839	-	-	-	3	3q	Sharpr-MPRA regulatory region 3993	biological-region	-	-	-	-	20201124	regulatory:enhancer
9606	112903840	LOC112903840	-	-	-	3	3q	Sharpr-MPRA regulatory region 1318	biological-region	-	-	-	-	20201124	regulatory:enhancer
9606	112903841	LOC112903841	-	-	-	3	3p	Sharpr-MPRA regulatory region 8692	biological-region	-	-	-	-	20201124	regulatory:enhancer
9606	112903842	LOC112903842	-	-	-	3	3q	Sharpr-MPRA regulatory region 12219	biological-region	-	-	-	-	20201124	regulatory:enhancer
9606	112935892	LINC02605	-	AS|IL-7	HGNC:HGNC:53974	8	8q21.13	long intergenic non-protein coding RNA 2605	ncRNA	LINC02605	long intergenic non-protein coding RNA 2605	O	RP11-79H23.3	20201124	-
9606	112935896	LOC112935896	-	-	-	3	3q	Sharpr-MPRA regulatory region 7236	biological-region	-	-	-	-	20201124	regulatory:enhancer
9606	112935897	LOC112935897	-	-	-	3	3q	Sharpr-MPRA regulatory region 9408	biological-region	-	-	-	-	20201124	regulatory:enhancer
9606	112935898	LOC112935898	-	-	-	3	3q	Sharpr-MPRA regulatory region 6181	biological-region	-	-	-	-	20201124	regulatory:enhancer
9606	112935899	LOC112935899	-	-	-	3	3q	Sharpr-MPRA regulatory region 12497	biological-region	-	-	-	-	20201124	regulatory:enhancer
9606	112935900	LOC112935900	-	-	-	3	3q	Sharpr-MPRA regulatory region 7914	biological-region	-	-	-	-	20201124	regulatory:enhancer
9606	112935901	LOC112935901	-	-	-	3	3q	Sharpr-MPRA regulatory region 2365	biological-region	-	-	-	-	20201124	regulatory:enhancer
9606	112935902	LOC112935902	-	-	-	3	3p	Sharpr-MPRA regulatory region 11264	biological-region	-	-	-	-	20201124	regulatory:enhancer
9606	112935904	LOC112935904	-	-	-	3	3q	Sharpr-MPRA regulatory region 14107	biological-region	-	-	-	-	20201124	regulatory:enhancer
9606	112935905	LOC112935905	-	-	-	3	3q	Sharpr-MPRA regulatory region 7912	biological-region	-	-	-	-	20201124	regulatory:enhancer
9606	112935906	LOC112935906	-	-	-	3	3q	Sharpr-MPRA regulatory region 5121	biological-region	-	-	-	-	20201124	regulatory:enhancer
9606	112935907	LOC112935907	-	-	-	3	3q	Sharpr-MPRA regulatory region 12227	biological-region	-	-	-	-	20201124	regulatory:enhancer
9606	112935908	LOC112935908	-	-	-	3	3q	Sharpr-MPRA regulatory region 4529	biological-region	-	-	-	-	20201124	regulatory:enhancer
9606	112935909	LOC112935909	-	-	-	3	3q	Sharpr-MPRA regulatory region 14584	biological-region	-	-	-	-	20201124	regulatory:enhancer
9606	112935910	LOC112935910	-	-	-	3	3q	Sharpr-MPRA regulatory region 3964	biological-region	-	-	-	-	20201124	regulatory:enhancer
9606	112935911	LOC112935911	-	-	-	3	3q	Sharpr-MPRA regulatory region 5683	biological-region	-	-	-	-	20201124	regulatory:enhancer
9606	112935912	LOC112935912	-	-	-	3	3q	Sharpr-MPRA regulatory region 36	biological-region	-	-	-	-	20201124	regulatory:enhancer
9606	112935913	LOC112935913	-	-	-	3	3q	Sharpr-MPRA regulatory region 12547	biological-region	-	-	-	-	20201124	regulatory:enhancer
9606	112935914	LOC112935914	-	-	-	3	3q	Sharpr-MPRA regulatory region 9080	biological-region	-	-	-	-	20201124	regulatory:enhancer
9606	112935917	LOC112935917	-	-	-	3	3q	Sharpr-MPRA regulatory region 2895	biological-region	-	-	-	-	20201124	regulatory:enhancer
9606	112935918	LOC112935918	-	-	-	3	3q	Sharpr-MPRA regulatory region 910	biological-region	-	-	-	-	20201124	regulatory:enhancer
9606	112935919	LOC112935919	-	-	-	3	3q	Sharpr-MPRA regulatory region 14389	biological-region	-	-	-	-	20201124	regulatory:enhancer
9606	112935920	LOC112935920	-	-	-	3	3q	Sharpr-MPRA regulatory region 4772	biological-region	-	-	-	-	20201124	regulatory:enhancer
9606	112935921	LOC112935921	-	-	-	3	3q	Sharpr-MPRA regulatory region 6697	biological-region	-	-	-	-	20201124	regulatory:enhancer
9606	112935922	LOC112935922	-	-	-	3	3q	Sharpr-MPRA regulatory region 10974	biological-region	-	-	-	-	20201124	regulatory:enhancer
9606	112935923	LOC112935923	-	-	-	3	3q	Sharpr-MPRA regulatory region 2136	biological-region	-	-	-	-	20201124	regulatory:enhancer
9606	112935924	LOC112935924	-	-	-	3	3q	Sharpr-MPRA regulatory region 3422	biological-region	-	-	-	-	20201124	regulatory:enhancer
9606	112935925	LOC112935925	-	-	-	3	3q	Sharpr-MPRA regulatory region 8415	biological-region	-	-	-	-	20201124	regulatory:enhancer
9606	112935926	LOC112935926	-	-	-	3	3q	Sharpr-MPRA regulatory region 6653	biological-region	-	-	-	-	20201124	regulatory:enhancer
9606	112935927	LOC112935927	-	-	-	3	3p	Sharpr-MPRA regulatory region 10717	biological-region	-	-	-	-	20201124	regulatory:enhancer
9606	112935928	LOC112935928	-	-	-	3	3p	Sharpr-MPRA regulatory region 2511	biological-region	-	-	-	-	20201124	regulatory:enhancer
9606	112935929	LOC112935929	-	-	-	3	3p	Sharpr-MPRA regulatory region 7921	biological-region	-	-	-	-	20201124	regulatory:enhancer
9606	112935930	LOC112935930	-	-	-	3	3p	Sharpr-MPRA regulatory region 5010	biological-region	-	-	-	-	20201124	regulatory:enhancer
9606	112935931	LOC112935931	-	-	-	3	3p	Sharpr-MPRA regulatory region 4455	biological-region	-	-	-	-	20201124	regulatory:enhancer
9606	112935932	LOC112935932	-	-	-	3	3p	Sharpr-MPRA regulatory region 14798	biological-region	-	-	-	-	20201124	regulatory:enhancer
9606	112935933	LOC112935933	-	-	-	3	3p	Sharpr-MPRA regulatory region 7904	biological-region	-	-	-	-	20201124	regulatory:enhancer
9606	112935934	LOC112935934	-	-	-	3	3p	Sharpr-MPRA regulatory region 4350	biological-region	-	-	-	-	20201124	regulatory:enhancer
9606	112935935	LOC112935935	-	-	-	3	3p	Sharpr-MPRA regulatory region 10354	biological-region	-	-	-	-	20201124	regulatory:enhancer
9606	112935936	LOC112935936	-	-	-	3	3p	Sharpr-MPRA regulatory region 2509	biological-region	-	-	-	-	20201124	regulatory:enhancer|regulatory:silencer
9606	112935937	LOC112935937	-	-	-	3	3p	Sharpr-MPRA regulatory region 10622	biological-region	-	-	-	-	20201124	regulatory:enhancer
9606	112935938	LOC112935938	-	-	-	3	3p	Sharpr-MPRA regulatory region 13936	biological-region	-	-	-	-	20201124	regulatory:enhancer
9606	112935941	LOC112935941	-	-	-	3	3p	Sharpr-MPRA regulatory region 3370	biological-region	-	-	-	-	20201124	regulatory:enhancer
9606	112935942	LOC112935942	-	-	-	3	3p	Sharpr-MPRA regulatory region 3821	biological-region	-	-	-	-	20201124	regulatory:enhancer
9606	112935943	LOC112935943	-	-	-	3	3p	Sharpr-MPRA regulatory region 2536	biological-region	-	-	-	-	20201124	regulatory:enhancer
9606	112935944	LOC112935944	-	-	-	3	3p	Sharpr-MPRA regulatory region 56	biological-region	-	-	-	-	20201124	regulatory:enhancer
9606	112935945	LOC112935945	-	-	-	3	3p	Sharpr-MPRA regulatory region 9849	biological-region	-	-	-	-	20201124	regulatory:enhancer
9606	112935946	LOC112935946	-	-	-	3	3p	Sharpr-MPRA regulatory region 7935	biological-region	-	-	-	-	20201124	regulatory:enhancer
9606	112935947	LOC112935947	-	-	-	3	3p	Sharpr-MPRA regulatory region 62	biological-region	-	-	-	-	20201124	regulatory:enhancer
9606	112935948	LOC112935948	-	-	-	3	3p	Sharpr-MPRA regulatory region 13023	biological-region	-	-	-	-	20201124	regulatory:enhancer|regulatory:silencer
9606	112935949	LOC112935949	-	-	-	3	3p	Sharpr-MPRA regulatory region 10522	biological-region	-	-	-	-	20201124	regulatory:enhancer
9606	112935950	LOC112935950	-	-	-	3	3p	Sharpr-MPRA regulatory region 8375	biological-region	-	-	-	-	20201124	regulatory:enhancer
9606	112935951	LOC112935951	-	-	-	3	3p	Sharpr-MPRA regulatory region 6639	biological-region	-	-	-	-	20201124	regulatory:enhancer
9606	112935952	LOC112935952	-	-	-	3	3p	Sharpr-MPRA regulatory region 2534	biological-region	-	-	-	-	20201124	regulatory:enhancer
9606	112935953	LOC112935953	-	-	-	3	3p	Sharpr-MPRA regulatory region 12305	biological-region	-	-	-	-	20201124	regulatory:enhancer
9606	112935954	LOC112935954	-	-	-	3	3p	Sharpr-MPRA regulatory region 9847	biological-region	-	-	-	-	20201124	regulatory:enhancer
9606	112935955	LOC112935955	-	-	-	3	3p	Sharpr-MPRA regulatory region 14465	biological-region	-	-	-	-	20201124	regulatory:enhancer
9606	112935956	LOC112935956	-	-	-	3	3p	Sharpr-MPRA regulatory region 3399	biological-region	-	-	-	-	20201124	regulatory:enhancer
9606	112935957	LOC112935957	-	-	-	3	3p	Sharpr-MPRA regulatory region 11074	biological-region	-	-	-	-	20201124	regulatory:enhancer|regulatory:silencer
9606	112935958	LOC112935958	-	-	-	3	3p	Sharpr-MPRA regulatory region 10785	biological-region	-	-	-	-	20201124	regulatory:enhancer
9606	112935959	LOC112935959	-	-	-	3	3p	Sharpr-MPRA regulatory region 9383	biological-region	-	-	-	-	20201124	regulatory:enhancer
9606	112935960	SCAT2	-	CBX5-AS1	HGNC:HGNC:53976|Ensembl:ENSG00000257596	12	12q13.13	S-phase cancer associated transcript 2	ncRNA	SCAT2	S-phase cancer associated transcript 2	O	CBX5 antisense RNA 1	20201124	-
9606	112935961	LOC112935961	-	-	-	3	3p	Sharpr-MPRA regulatory region 2645	biological-region	-	-	-	-	20201124	regulatory:enhancer
9606	112935962	LOC112935962	-	-	-	3	3p	Sharpr-MPRA regulatory region 4090	biological-region	-	-	-	-	20201124	regulatory:enhancer
9606	112935963	LOC112935963	-	-	-	3	3p	Sharpr-MPRA regulatory region 14744	biological-region	-	-	-	-	20201124	regulatory:enhancer|regulatory:silencer
9606	112935964	LOC112935964	-	-	-	3	3q	Sharpr-MPRA regulatory region 9245	biological-region	-	-	-	-	20201124	regulatory:enhancer
9606	112935965	LOC112935965	-	-	-	3	3q	Sharpr-MPRA regulatory region 13337	biological-region	-	-	-	-	20201124	regulatory:enhancer
9606	112935966	LOC112935966	-	-	-	3	3q	Sharpr-MPRA regulatory region 14327	biological-region	-	-	-	-	20201124	regulatory:enhancer
9606	112935968	PTMAP15	-	-	HGNC:HGNC:53985	8	8q22.3	prothymosin alpha pseudogene 15	pseudo	PTMAP15	prothymosin alpha pseudogene 15	O	-	20201124	-
9606	112935969	SCAT8	-	EYS-AS1	HGNC:HGNC:40967|Ensembl:ENSG00000236345	6	6q12	S-phase cancer associated transcript 8	ncRNA	SCAT8	S-phase cancer associated transcript 8	O	EYS antisense RNA 1	20201124	-
9606	112935970	LOC112935970	-	-	-	4	4q	Sharpr-MPRA regulatory region 12553	biological-region	-	-	-	-	20201124	regulatory:enhancer
9606	112935971	LOC112935971	-	-	-	4	4q	Sharpr-MPRA regulatory region 11278	biological-region	-	-	-	-	20201124	regulatory:enhancer
9606	112935972	LOC112935972	-	-	-	4	4q	Sharpr-MPRA regulatory region 12117	biological-region	-	-	-	-	20201124	regulatory:enhancer|regulatory:silencer
9606	112935973	LOC112935973	-	-	-	4	4q	Sharpr-MPRA regulatory region 2998	biological-region	-	-	-	-	20201124	regulatory:enhancer
9606	112935974	LOC112935974	-	-	-	4	4q	Sharpr-MPRA regulatory region 9995	biological-region	-	-	-	-	20201124	regulatory:enhancer
9606	112935975	LOC112935975	-	-	-	4	4q	Sharpr-MPRA regulatory region 864	biological-region	-	-	-	-	20201124	regulatory:enhancer
9606	112935976	LOC112935976	-	-	-	4	4q	Sharpr-MPRA regulatory region 2369	biological-region	-	-	-	-	20201124	regulatory:enhancer
9606	112935977	LOC112935977	-	-	-	4	4q	Sharpr-MPRA regulatory region 8715	biological-region	-	-	-	-	20201124	regulatory:enhancer
9606	112935978	LOC112935978	-	-	-	4	4q	Sharpr-MPRA regulatory region 11420	biological-region	-	-	-	-	20201124	regulatory:enhancer
9606	112935979	LOC112935979	-	-	-	4	4q	Sharpr-MPRA regulatory region 2230	biological-region	-	-	-	-	20201124	regulatory:enhancer
9606	112935980	LOC112935980	-	-	-	4	4q	Sharpr-MPRA regulatory region 4593	biological-region	-	-	-	-	20201124	regulatory:enhancer
9606	112939918	LOC112939918	-	-	-	4	4q	Sharpr-MPRA regulatory region 13606	biological-region	-	-	-	-	20201124	regulatory:enhancer
9606	112939919	LOC112939919	-	-	-	4	4q	Sharpr-MPRA regulatory region 2118	biological-region	-	-	-	-	20201124	regulatory:enhancer
9606	112939920	LOC112939920	-	-	-	4	4q	Sharpr-MPRA regulatory region 7108	biological-region	-	-	-	-	20201124	regulatory:enhancer
9606	112939921	LOC112939921	-	-	-	4	4q	Sharpr-MPRA regulatory region 10686	biological-region	-	-	-	-	20201124	regulatory:enhancer
9606	112939922	LOC112939922	-	-	-	4	4q	Sharpr-MPRA regulatory region 6683	biological-region	-	-	-	-	20201124	regulatory:enhancer
9606	112939923	LOC112939923	-	-	-	4	4q	Sharpr-MPRA regulatory region 8333	biological-region	-	-	-	-	20201124	regulatory:enhancer
9606	112939924	LOC112939924	-	-	-	4	4p	Sharpr-MPRA regulatory region 11631	biological-region	-	-	-	-	20201124	regulatory:enhancer
9606	112939926	LOC112939926	-	-	-	4	4q	Sharpr-MPRA regulatory region 1546	biological-region	-	-	-	-	20201124	regulatory:enhancer
9606	112939927	LOC112939927	-	-	-	4	4q	Sharpr-MPRA regulatory region 3150	biological-region	-	-	-	-	20201124	regulatory:enhancer
9606	112939928	LOC112939928	-	-	-	4	4p	Sharpr-MPRA regulatory region 10171	biological-region	-	-	-	-	20201124	regulatory:enhancer
9606	112939929	LOC112939929	-	-	-	4	4p	Sharpr-MPRA regulatory region 11222	biological-region	-	-	-	-	20201124	regulatory:enhancer
9606	112939930	LOC112939930	-	-	-	4	4p	Sharpr-MPRA regulatory region 10599	biological-region	-	-	-	-	20201124	regulatory:enhancer
9606	112939931	LOC112939931	-	-	-	4	4p	Sharpr-MPRA regulatory region 11927	biological-region	-	-	-	-	20201124	regulatory:enhancer
9606	112939932	LOC112939932	-	-	-	4	4p	Sharpr-MPRA regulatory region 2247	biological-region	-	-	-	-	20201124	regulatory:enhancer
9606	112939933	LOC112939933	-	-	-	4	4p	Sharpr-MPRA regulatory region 13104	biological-region	-	-	-	-	20201124	regulatory:enhancer
9606	112939934	LOC112939934	-	-	-	4	4p	Sharpr-MPRA regulatory region 13789	biological-region	-	-	-	-	20201124	regulatory:enhancer
9606	112939935	LOC112939935	-	-	-	4	4p	Sharpr-MPRA regulatory region 11886	biological-region	-	-	-	-	20201124	regulatory:enhancer
9606	112939936	LOC112939936	-	-	-	4	4p	Sharpr-MPRA regulatory region 9855	biological-region	-	-	-	-	20201124	regulatory:enhancer
9606	112942284	LOC112942284	-	-	-	4	4p	Sharpr-MPRA regulatory region 11878	biological-region	-	-	-	-	20201124	regulatory:enhancer
9606	112942285	LOC112942285	-	-	-	4	4p	Sharpr-MPRA regulatory region 11490	biological-region	-	-	-	-	20201124	regulatory:enhancer
9606	112942286	LOC112942286	-	-	-	4	4p	Sharpr-MPRA regulatory region 13490	biological-region	-	-	-	-	20201124	regulatory:enhancer
9606	112942287	LOC112942287	-	-	-	4	4p	Sharpr-MPRA regulatory region 6384	biological-region	-	-	-	-	20201124	regulatory:enhancer
9606	112978663	LOC112978663	-	-	-	4	4p	Sharpr-MPRA regulatory region 442	biological-region	-	-	-	-	20201124	regulatory:enhancer
9606	112978664	LOC112978664	-	-	-	4	4p	Sharpr-MPRA regulatory region 12223	biological-region	-	-	-	-	20201124	regulatory:enhancer
9606	112978667	LOC112978667	-	-	-	4	4p	Sharpr-MPRA regulatory region 5388	biological-region	-	-	-	-	20201124	regulatory:enhancer
9606	112978668	LOC112978668	-	-	-	4	4p	Sharpr-MPRA regulatory region 14367	biological-region	-	-	-	-	20201124	regulatory:enhancer
9606	112978669	LOC112978669	-	-	-	4	4q	Sharpr-MPRA regulatory region 10246	biological-region	-	-	-	-	20201124	regulatory:enhancer
9606	112978670	LOC112978670	-	-	-	4	4q	Sharpr-MPRA regulatory region 3382	biological-region	-	-	-	-	20201124	regulatory:enhancer
9606	112978671	LOC112978671	-	-	-	4	4q	Sharpr-MPRA regulatory region 11080	biological-region	-	-	-	-	20201124	regulatory:enhancer
9606	112997534	LOC112997534	-	-	-	4	4q	Sharpr-MPRA regulatory region 8749	biological-region	-	-	-	-	20201124	regulatory:enhancer
9606	112997535	LOC112997535	-	-	-	4	4q	Sharpr-MPRA regulatory region 10702	biological-region	-	-	-	-	20201124	regulatory:enhancer
9606	112997536	LOC112997536	-	-	-	4	4p	Sharpr-MPRA regulatory region 4448	biological-region	-	-	-	-	20201124	regulatory:enhancer
9606	112997537	LOC112997537	-	-	-	4	4q	Sharpr-MPRA regulatory region 10449	biological-region	-	-	-	-	20201124	regulatory:enhancer
9606	112997538	LOC112997538	-	-	-	4	4q	Sharpr-MPRA regulatory region 7954	biological-region	-	-	-	-	20201124	regulatory:enhancer
9606	112997539	LOC112997539	-	-	-	4	4q	Sharpr-MPRA regulatory region 10366	biological-region	-	-	-	-	20201124	regulatory:enhancer
9606	112997540	LOC112997540	-	-	-	4	4q	Sharpr-MPRA regulatory region 13773	biological-region	-	-	-	-	20201124	regulatory:enhancer
9606	112997541	LOC112997541	-	-	-	4	4q	Sharpr-MPRA regulatory region 10996	biological-region	-	-	-	-	20201124	regulatory:enhancer
9606	112997542	LOC112997542	-	-	-	4	4q	Sharpr-MPRA regulatory region 5990	biological-region	-	-	-	-	20201124	regulatory:enhancer
9606	112997543	LOC112997543	-	-	-	4	4q	Sharpr-MPRA regulatory region 4722	biological-region	-	-	-	-	20201124	regulatory:enhancer
9606	112997544	LOC112997544	-	-	-	4	4q	Sharpr-MPRA regulatory region 10444	biological-region	-	-	-	-	20201124	regulatory:enhancer
9606	112997545	LOC112997545	-	-	-	4	4q	Sharpr-MPRA regulatory region 4612	biological-region	-	-	-	CRISPRi-validated cis-regulatory element chr4.2103	20201124	regulatory:enhancer|regulatory:transcriptional_cis_regulatory_region
9606	112997546	LOC112997546	-	-	-	4	4q	Sharpr-MPRA regulatory region 11108	biological-region	-	-	-	-	20201124	regulatory:enhancer
9606	112997547	LOC112997547	-	-	-	4	4q	Sharpr-MPRA regulatory region 519	biological-region	-	-	-	-	20201124	regulatory:enhancer
9606	112997548	LOC112997548	-	-	-	5	5p	Sharpr-MPRA regulatory region 8068	biological-region	-	-	-	-	20201124	regulatory:enhancer
9606	112997549	LOC112997549	-	-	-	5	5p	Sharpr-MPRA regulatory region 3968	biological-region	-	-	-	-	20201124	regulatory:enhancer
9606	112997550	LOC112997550	-	-	-	5	5p	Sharpr-MPRA regulatory region 12783	biological-region	-	-	-	-	20201124	regulatory:enhancer
9606	112997551	LOC112997551	-	-	-	5	5p	Sharpr-MPRA regulatory region 12583	biological-region	-	-	-	-	20201124	regulatory:enhancer|regulatory:silencer
9606	112997552	LOC112997552	-	-	-	5	5q	Sharpr-MPRA regulatory region 2532	biological-region	-	-	-	-	20201124	regulatory:enhancer
9606	112997553	LOC112997553	-	-	-	5	5q	Sharpr-MPRA regulatory region 9882	biological-region	-	-	-	-	20201124	regulatory:enhancer
9606	112997554	LOC112997554	-	-	-	5	5q	Sharpr-MPRA regulatory region 6	biological-region	-	-	-	-	20201124	regulatory:enhancer
9606	112997555	LOC112997555	-	-	-	5	5q	Sharpr-MPRA regulatory region 10286	biological-region	-	-	-	-	20201124	regulatory:enhancer
9606	112997556	LOC112997556	-	-	-	5	5q	Sharpr-MPRA regulatory region 3880	biological-region	-	-	-	-	20201124	regulatory:enhancer
9606	112997557	LOC112997557	-	-	-	5	5q	Sharpr-MPRA regulatory region 1157	biological-region	-	-	-	-	20201124	regulatory:enhancer
9606	112997558	LOC112997558	-	-	-	5	5q	Sharpr-MPRA regulatory region 14284	biological-region	-	-	-	-	20201124	regulatory:enhancer
9606	112997559	LOC112997559	-	-	-	5	5q	Sharpr-MPRA regulatory region 2274	biological-region	-	-	-	-	20201124	regulatory:enhancer
9606	112997560	LOC112997560	-	-	-	5	5q	Sharpr-MPRA regulatory region 11877	biological-region	-	-	-	-	20201124	regulatory:enhancer
9606	112997561	LOC112997561	-	-	-	5	5q	Sharpr-MPRA regulatory region 7870	biological-region	-	-	-	-	20201124	regulatory:enhancer
9606	112997562	LOC112997562	-	-	-	5	5q	Sharpr-MPRA regulatory region 6103	biological-region	-	-	-	-	20201124	regulatory:enhancer
9606	112997563	LOC112997563	-	-	-	5	5q	Sharpr-MPRA regulatory region 13738	biological-region	-	-	-	-	20201124	regulatory:enhancer
9606	112997564	LOC112997564	-	-	-	5	5q	Sharpr-MPRA regulatory region 738	biological-region	-	-	-	-	20201124	regulatory:enhancer
9606	112997565	LOC112997565	-	-	-	5	5q	Sharpr-MPRA regulatory region 10277	biological-region	-	-	-	-	20201124	regulatory:enhancer
9606	112997566	LOC112997566	-	-	-	5	5q	Sharpr-MPRA regulatory region 2549	biological-region	-	-	-	-	20201124	regulatory:enhancer
9606	112997567	LOC112997567	-	-	-	5	5q	Sharpr-MPRA regulatory region 10925	biological-region	-	-	-	-	20201124	regulatory:enhancer
9606	112997568	LOC112997568	-	-	-	5	5q	Sharpr-MPRA regulatory region 14436	biological-region	-	-	-	-	20201124	regulatory:enhancer
9606	112997569	LOC112997569	-	-	-	5	5q	Sharpr-MPRA regulatory region 2793	biological-region	-	-	-	-	20201124	regulatory:enhancer|regulatory:silencer
9606	112997570	LOC112997570	-	-	-	5	5q	Sharpr-MPRA regulatory region 11709	biological-region	-	-	-	-	20201124	regulatory:enhancer
9606	112997571	LOC112997571	-	-	-	5	5q	Sharpr-MPRA regulatory region 8057	biological-region	-	-	-	-	20201124	regulatory:enhancer
9606	112997572	LOC112997572	-	-	-	5	5q	Sharpr-MPRA regulatory region 5199	biological-region	-	-	-	-	20201124	regulatory:enhancer
9606	112997574	LOC112997574	-	-	-	5	5q	Sharpr-MPRA regulatory region 10249	biological-region	-	-	-	-	20201124	regulatory:enhancer
9606	112997575	LOC112997575	-	-	-	5	5q	Sharpr-MPRA regulatory region 1765	biological-region	-	-	-	-	20201124	regulatory:enhancer
9606	112997576	LOC112997576	-	-	-	5	5q	Sharpr-MPRA regulatory region 10478	biological-region	-	-	-	-	20201124	regulatory:enhancer
9606	112997577	LOC112997577	-	-	-	5	5q	Sharpr-MPRA regulatory region 5956	biological-region	-	-	-	-	20201124	regulatory:enhancer
9606	112997578	LOC112997578	-	-	-	5	5q	Sharpr-MPRA regulatory region 12084	biological-region	-	-	-	CRISPRi-validated cis-regulatory element chr5.4559	20201124	regulatory:enhancer|regulatory:transcriptional_cis_regulatory_region
9606	112997579	LOC112997579	-	-	-	5	5q	Sharpr-MPRA regulatory region 8865	biological-region	-	-	-	-	20201124	regulatory:enhancer
9606	112997580	LOC112997580	-	-	-	5	5q	Sharpr-MPRA regulatory region 12912	biological-region	-	-	-	-	20201124	regulatory:enhancer
9606	112997581	LOC112997581	-	-	-	5	5q	Sharpr-MPRA regulatory region 9172	biological-region	-	-	-	-	20201124	regulatory:enhancer|regulatory:silencer
9606	112997582	LOC112997582	-	-	-	5	5q	Sharpr-MPRA regulatory region 11836	biological-region	-	-	-	-	20201124	regulatory:enhancer
9606	112997583	LOC112997583	-	-	-	5	5q	Sharpr-MPRA regulatory region 15558	biological-region	-	-	-	-	20201124	regulatory:enhancer
9606	112997584	LOC112997584	-	-	-	5	5q	Sharpr-MPRA regulatory region 4162	biological-region	-	-	-	-	20201124	regulatory:enhancer
9606	112997585	LOC112997585	-	-	-	5	5p	Sharpr-MPRA regulatory region 1435	biological-region	-	-	-	-	20201124	regulatory:enhancer
9606	112997586	LOC112997586	-	-	-	5	5p	Sharpr-MPRA regulatory region 1936	biological-region	-	-	-	-	20201124	regulatory:enhancer
9606	112997587	LOC112997587	-	-	-	5	5p	Sharpr-MPRA regulatory region 13238	biological-region	-	-	-	-	20201124	regulatory:enhancer
9606	112997588	LOC112997588	-	-	-	5	5p	Sharpr-MPRA regulatory region 5569	biological-region	-	-	-	-	20201124	regulatory:enhancer
9606	112997589	LOC112997589	-	-	-	5	5p	Sharpr-MPRA regulatory region 7458	biological-region	-	-	-	-	20201124	regulatory:enhancer
9606	112997590	LOC112997590	-	-	-	5	5p	Sharpr-MPRA regulatory region 14991	biological-region	-	-	-	-	20201124	regulatory:enhancer
9606	112997591	LOC112997591	-	-	-	5	5p	Sharpr-MPRA regulatory region 2050	biological-region	-	-	-	-	20201124	regulatory:enhancer
9606	112997592	LOC112997592	-	-	-	5	5p	Sharpr-MPRA regulatory region 11344	biological-region	-	-	-	-	20201124	regulatory:enhancer
9606	112997593	LOC112997593	-	-	-	5	5p	Sharpr-MPRA regulatory region 1432	biological-region	-	-	-	-	20201124	regulatory:enhancer
9606	112997594	LOC112997594	-	-	-	5	5q	Sharpr-MPRA regulatory region 5314	biological-region	-	-	-	-	20201124	regulatory:enhancer
9606	112997595	LOC112997595	-	-	-	5	5q	Sharpr-MPRA regulatory region 9364	biological-region	-	-	-	-	20201124	regulatory:enhancer
9606	112997596	LOC112997596	-	-	-	5	5q	Sharpr-MPRA regulatory region 13785	biological-region	-	-	-	-	20201124	regulatory:enhancer
9606	113002582	LOC113002582	-	-	-	16	-	uncharacterized LOC113002582	ncRNA	-	-	-	-	20200625	-
9606	113002585	LOC113002585	-	-	-	5	5q	Sharpr-MPRA regulatory region 2408	biological-region	-	-	-	-	20201124	regulatory:enhancer
9606	113002586	LOC113002586	-	-	-	5	5p	Sharpr-MPRA regulatory region 13881	biological-region	-	-	-	-	20201124	regulatory:enhancer
9606	113002587	LOC113002587	-	-	-	5	5p	Sharpr-MPRA regulatory region 12563	biological-region	-	-	-	-	20201124	regulatory:enhancer
9606	113002588	LOC113002588	-	-	-	5	5q	Sharpr-MPRA regulatory region 2367	biological-region	-	-	-	-	20201124	regulatory:enhancer
9606	113002589	LOC113002589	-	-	-	5	5q	Sharpr-MPRA regulatory region 51	biological-region	-	-	-	-	20201124	regulatory:enhancer
9606	113002590	LOC113002590	-	-	-	5	5q	Sharpr-MPRA regulatory region 3898	biological-region	-	-	-	-	20201124	regulatory:enhancer
9606	113002591	LOC113002591	-	-	-	5	5q	Sharpr-MPRA regulatory region 7919	biological-region	-	-	-	-	20201124	regulatory:enhancer
9606	113002592	LOC113002592	-	-	-	5	5q	Sharpr-MPRA regulatory region 10118	biological-region	-	-	-	CRISPRi-validated cis-regulatory element chr5.1827	20201124	regulatory:enhancer|regulatory:transcriptional_cis_regulatory_region
9606	113002593	LOC113002593	-	-	-	5	5q	Sharpr-MPRA regulatory region 10457	biological-region	-	-	-	-	20201124	regulatory:enhancer
9606	113002594	LOC113002594	-	-	-	5	5q	Sharpr-MPRA regulatory region 2428	biological-region	-	-	-	-	20201124	regulatory:enhancer
9606	113002595	LOC113002595	-	-	-	5	5q	Sharpr-MPRA regulatory region 5947	biological-region	-	-	-	-	20201124	regulatory:enhancer
9606	113002596	LOC113002596	-	-	-	5	5q	Sharpr-MPRA regulatory region 10583	biological-region	-	-	-	-	20201124	regulatory:enhancer
9606	113121298	LOC113121298	-	-	-	6	6p	Sharpr-MPRA regulatory region 7443	biological-region	-	-	-	-	20201124	regulatory:enhancer
9606	113121299	LOC113121299	-	-	-	6	6q	Sharpr-MPRA regulatory region 1689	biological-region	-	-	-	-	20201124	regulatory:enhancer
9606	113121300	LOC113121300	-	-	-	6	6q	Sharpr-MPRA regulatory region 1651	biological-region	-	-	-	-	20201124	regulatory:enhancer
9606	113121301	LOC113121301	-	-	-	6	6q	Sharpr-MPRA regulatory region 9880	biological-region	-	-	-	-	20201124	regulatory:enhancer
9606	113121302	LOC113121302	-	-	-	6	6q	Sharpr-MPRA regulatory region 14072	biological-region	-	-	-	-	20201124	regulatory:enhancer
9606	113121303	LOC113121303	-	-	-	6	6q	Sharpr-MPRA regulatory region 5191	biological-region	-	-	-	-	20201124	regulatory:enhancer|regulatory:silencer
9606	113121304	LOC113121304	-	-	-	6	6q	Sharpr-MPRA regulatory region 13716	biological-region	-	-	-	-	20201124	regulatory:enhancer
9606	113146407	LOC113146407	-	-	-	6	6p	Sharpr-MPRA regulatory region 4078	biological-region	-	-	-	-	20201124	regulatory:enhancer
9606	113146409	LOC113146409	-	-	-	6	6q	Sharpr-MPRA regulatory region 12057	biological-region	-	-	-	-	20201124	regulatory:enhancer
9606	113146411	LOC113146411	-	-	-	6	6p	Sharpr-MPRA regulatory region 805	biological-region	-	-	-	-	20201124	regulatory:enhancer
9606	113146412	LOC113146412	-	-	-	6	6p	Sharpr-MPRA regulatory region 2979	biological-region	-	-	-	-	20201124	regulatory:enhancer
9606	113146413	LOC113146413	-	-	-	6	6q	Sharpr-MPRA regulatory region 14599	biological-region	-	-	-	-	20201124	regulatory:enhancer
9606	113146414	LOC113146414	-	-	-	6	6q	Sharpr-MPRA regulatory region 14472	biological-region	-	-	-	-	20201124	regulatory:enhancer
9606	113146415	LOC113146415	-	-	-	6	6q	Sharpr-MPRA regulatory region 14394	biological-region	-	-	-	-	20201124	regulatory:enhancer
9606	113146417	LOC113146417	-	-	-	6	6q	Sharpr-MPRA regulatory region 13388	biological-region	-	-	-	-	20201124	regulatory:enhancer
9606	113146418	LOC113146418	-	-	-	6	6q	Sharpr-MPRA regulatory region 4168	biological-region	-	-	-	-	20201124	regulatory:enhancer
9606	113146419	LOC113146419	-	-	-	6	6q	Sharpr-MPRA regulatory region 1984	biological-region	-	-	-	-	20201124	regulatory:enhancer
9606	113146422	LOC113146422	-	-	-	6	6q	Sharpr-MPRA regulatory region 5218	biological-region	-	-	-	-	20201124	regulatory:enhancer|regulatory:silencer
9606	113146423	LOC113146423	-	-	-	6	6q	Sharpr-MPRA regulatory region 590	biological-region	-	-	-	-	20201124	regulatory:enhancer
9606	113146424	LOC113146424	-	-	-	6	6p	Sharpr-MPRA regulatory region 12068	biological-region	-	-	-	-	20201124	regulatory:enhancer
9606	113146425	LOC113146425	-	-	-	6	6p	Sharpr-MPRA regulatory region 8871	biological-region	-	-	-	-	20201124	regulatory:enhancer
9606	113146426	LOC113146426	-	-	-	6	6q	Sharpr-MPRA regulatory region 9409	biological-region	-	-	-	-	20201124	regulatory:enhancer
9606	113174970	LOC113174970	-	-	-	6	6p	Sharpr-MPRA regulatory region 6173	biological-region	-	-	-	-	20201124	regulatory:enhancer
9606	113174971	LOC113174971	-	-	-	6	6q	Sharpr-MPRA regulatory region 6130	biological-region	-	-	-	-	20201124	regulatory:enhancer
9606	113174972	LOC113174972	-	-	-	6	6q	Sharpr-MPRA regulatory region 12533	biological-region	-	-	-	-	20201124	regulatory:enhancer
9606	113174973	LOC113174973	-	-	-	6	6q	Sharpr-MPRA regulatory region 10544	biological-region	-	-	-	-	20201124	regulatory:enhancer
9606	113174974	LOC113174974	-	-	-	6	6p	Sharpr-MPRA regulatory region 13525	biological-region	-	-	-	-	20201124	regulatory:enhancer
9606	113174975	LOC113174975	-	-	-	6	6p	Sharpr-MPRA regulatory region 7591	biological-region	-	-	-	-	20201124	regulatory:enhancer
9606	113174976	LOC113174976	-	-	-	6	6p	Sharpr-MPRA regulatory region 3200	biological-region	-	-	-	-	20201124	regulatory:enhancer|regulatory:silencer
9606	113174977	LOC113174977	-	-	-	6	6p	Sharpr-MPRA regulatory region 3960	biological-region	-	-	-	-	20201124	regulatory:enhancer
9606	113174978	LOC113174978	-	-	-	6	6p	Sharpr-MPRA regulatory region 12426	biological-region	-	-	-	-	20201124	regulatory:enhancer
9606	113174981	LOC113174981	-	-	-	6	6p	Sharpr-MPRA regulatory region 10928	biological-region	-	-	-	-	20201124	regulatory:enhancer
9606	113174982	LOC113174982	-	-	-	6	6p	Sharpr-MPRA regulatory region 5933	biological-region	-	-	-	-	20201124	regulatory:enhancer
9606	113174983	LOC113174983	-	-	-	6	6p	Sharpr-MPRA regulatory region 4970	biological-region	-	-	-	-	20201124	regulatory:enhancer
9606	113174984	LOC113174984	-	-	-	6	6p	Sharpr-MPRA regulatory region 6564	biological-region	-	-	-	CRISPRi-validated cis-regulatory element chr6.1129	20201124	regulatory:enhancer|regulatory:transcriptional_cis_regulatory_region
9606	113174985	LOC113174985	-	-	-	6	6p	Sharpr-MPRA regulatory region 8505	biological-region	-	-	-	-	20201124	regulatory:enhancer
9606	113174986	LOC113174986	-	-	-	6	6p	Sharpr-MPRA regulatory region 3383	biological-region	-	-	-	CRISPRi-validated cis-regulatory element chr6.239	20201124	regulatory:enhancer|regulatory:transcriptional_cis_regulatory_region
9606	113174987	LOC113174987	-	-	-	6	6p	Sharpr-MPRA regulatory region 13793	biological-region	-	-	-	-	20201124	regulatory:enhancer
9606	113174988	LOC113174988	-	-	-	6	6p	Sharpr-MPRA regulatory region 567	biological-region	-	-	-	-	20201124	regulatory:enhancer
9606	113174989	LOC113174989	-	-	-	6	6p	Sharpr-MPRA regulatory region 6414	biological-region	-	-	-	-	20201124	regulatory:enhancer
9606	113174991	LOC113174991	-	-	-	6	6p	Sharpr-MPRA regulatory region 5872	biological-region	-	-	-	-	20201124	regulatory:enhancer
9606	113174992	LOC113174992	-	-	-	6	6p	Sharpr-MPRA regulatory region 1001	biological-region	-	-	-	-	20201124	regulatory:enhancer
9606	113174993	LOC113174993	-	-	-	6	6p	Sharpr-MPRA regulatory region 4098	biological-region	-	-	-	-	20201124	regulatory:enhancer
9606	113174995	LOC113174995	-	-	-	6	6p	Sharpr-MPRA regulatory region 9100	biological-region	-	-	-	-	20201124	regulatory:enhancer
9606	113174996	LOC113174996	-	-	-	6	6p	Sharpr-MPRA regulatory region 2703	biological-region	-	-	-	-	20201124	regulatory:enhancer
9606	113174997	LOC113174997	-	-	-	6	6p	Sharpr-MPRA regulatory region 3623	biological-region	-	-	-	-	20201124	regulatory:enhancer
9606	113174998	LOC113174998	-	-	-	6	6p	Sharpr-MPRA regulatory region 2502	biological-region	-	-	-	-	20201124	regulatory:enhancer
9606	113174999	LOC113174999	-	-	-	6	6p	Sharpr-MPRA regulatory region 4929	biological-region	-	-	-	-	20201124	regulatory:enhancer
9606	113175000	LOC113175000	-	-	-	6	6p	Sharpr-MPRA regulatory region 12741	biological-region	-	-	-	-	20201124	regulatory:enhancer
9606	113175001	LOC113175001	-	-	-	6	6p	Sharpr-MPRA regulatory region 11601	biological-region	-	-	-	-	20201124	regulatory:enhancer
9606	113175002	LOC113175002	-	-	-	6	6p	Sharpr-MPRA regulatory region 5412	biological-region	-	-	-	-	20201124	regulatory:enhancer
9606	113175003	LOC113175003	-	-	-	6	6p	Sharpr-MPRA regulatory region 4595	biological-region	-	-	-	-	20201124	regulatory:enhancer
9606	113175004	LOC113175004	-	-	-	6	6p	Sharpr-MPRA regulatory region 10500	biological-region	-	-	-	-	20201124	regulatory:enhancer
9606	113175005	LOC113175005	-	-	-	6	6p	Sharpr-MPRA regulatory region 2143	biological-region	-	-	-	-	20201124	regulatory:enhancer
9606	113175006	LOC113175006	-	-	-	6	6p	Sharpr-MPRA regulatory region 5928	biological-region	-	-	-	-	20201124	regulatory:enhancer
9606	113175007	LOC113175007	-	-	-	6	6p	Sharpr-MPRA regulatory region 11274	biological-region	-	-	-	-	20201124	regulatory:enhancer
9606	113175008	LOC113175008	-	-	-	6	6p	Sharpr-MPRA regulatory region 12260	biological-region	-	-	-	-	20201124	regulatory:enhancer
9606	113175009	LOC113175009	-	-	-	6	6p	Sharpr-MPRA regulatory region 4402	biological-region	-	-	-	-	20201124	regulatory:enhancer
9606	113175010	LOC113175010	-	-	-	6	6q	Sharpr-MPRA regulatory region 1413	biological-region	-	-	-	-	20201124	regulatory:enhancer
9606	113175011	LOC113175011	-	-	-	6	6q	Sharpr-MPRA regulatory region 10142	biological-region	-	-	-	-	20201124	regulatory:enhancer
9606	113175012	LOC113175012	-	-	-	6	6q	Sharpr-MPRA regulatory region 6473	biological-region	-	-	-	-	20201124	regulatory:enhancer
9606	113175013	LOC113175013	-	-	-	6	6p	Sharpr-MPRA regulatory region 13455	biological-region	-	-	-	-	20201124	regulatory:enhancer
9606	113175014	LOC113175014	-	-	-	6	6p	Sharpr-MPRA regulatory region 2085	biological-region	-	-	-	-	20201124	regulatory:enhancer
9606	113175015	LOC113175015	-	-	-	6	6p	Sharpr-MPRA regulatory region 2698	biological-region	-	-	-	-	20201124	regulatory:enhancer
9606	113175016	LOC113175016	-	-	-	6	6p	Sharpr-MPRA regulatory region 4297	biological-region	-	-	-	-	20201124	regulatory:enhancer
9606	113175017	LOC113175017	-	-	-	6	6q	Sharpr-MPRA regulatory region 4143	biological-region	-	-	-	-	20201124	regulatory:enhancer
9606	113175018	LOC113175018	-	-	-	6	6q	Sharpr-MPRA regulatory region 9272	biological-region	-	-	-	-	20201124	regulatory:enhancer
9606	113175019	LOC113175019	-	-	-	6	6q	Sharpr-MPRA regulatory region 12168	biological-region	-	-	-	-	20201124	regulatory:enhancer
9606	113175020	LOC113175020	-	-	-	6	6q	Sharpr-MPRA regulatory region 5254	biological-region	-	-	-	-	20201124	regulatory:enhancer
9606	113218477	TIMM23B-AGAP6	-	LINC00843	HGNC:HGNC:45009|Ensembl:ENSG00000178440	10	10q11.23	TIMM23B-AGAP6 readthrough (NMD candidate)	ncRNA	TIMM23B-AGAP6	TIMM23B-AGAP6 readthrough (NMD candidate)	O	long intergenic non-protein coding RNA 843	20201124	-
9606	113218480	MIR12114	-	-	HGNC:HGNC:54022|miRBase:MI0039716	22	22q13.33	microRNA 12114	ncRNA	MIR12114	microRNA 12114	O	hsa-mir-12114	20201124	-
9606	113218481	MIR9718	-	-	HGNC:HGNC:53988|miRBase:MI0030983	14	14q23.1	microRNA 9718	ncRNA	MIR9718	microRNA 9718	O	hsa-mir-9718	20201124	-
9606	113218482	MIR9898	-	-	HGNC:HGNC:53990|miRBase:MI0031826	12	12q13.13	microRNA 9898	ncRNA	MIR9898	microRNA 9898	O	hsa-mir-9898	20201124	-
9606	113218483	MIR9900	-	-	HGNC:HGNC:53992|miRBase:MI0031828	3	3q13.2	microRNA 9900	ncRNA	MIR9900	microRNA 9900	O	hsa-mir-9900	20201124	-
9606	113218484	MIR9902-1	-	-	HGNC:HGNC:53994|miRBase:MI0031830	12	12q24.31	microRNA 9902-1	ncRNA	MIR9902-1	microRNA 9902-1	O	hsa-mir-9902-1	20201124	-
9606	113218485	MIR9986	-	-	HGNC:HGNC:53999|miRBase:MI0032316	2	2q21.2	microRNA 9986	ncRNA	MIR9986	microRNA 9986	O	hsa-mir-9986	20201124	-
9606	113218486	MIR10392	-	-	HGNC:HGNC:54001|miRBase:MI0033416	11	11q13.1	microRNA 10392	ncRNA	MIR10392	microRNA 10392	O	hsa-mir-10392	20201124	-
9606	113218487	MIR10394	-	-	HGNC:HGNC:54003|miRBase:MI0033418	19	19q13.43	microRNA 10394	ncRNA	MIR10394	microRNA 10394	O	hsa-mir-10394	20201124	-
9606	113218488	MIR10396B	-	-	HGNC:HGNC:54006|miRBase:MI0033426	21	21p11.2	microRNA 10396b	ncRNA	MIR10396B	microRNA 10396b	O	hsa-mir-10396b	20201124	-
9606	113218489	MIR10398	-	-	HGNC:HGNC:54008|miRBase:MI0033422	6	6p21.1	microRNA 10398	ncRNA	MIR10398	microRNA 10398	O	hsa-mir-10398	20201124	-
9606	113218490	MIR10522	-	-	HGNC:HGNC:54012|miRBase:MI0033668	5	5p15.1	microRNA 10522	ncRNA	MIR10522	microRNA 10522	O	hsa-mir-10522	20201124	-
9606	113218491	MIR10524	-	-	HGNC:HGNC:54014|miRBase:MI0033671	6	6q14.1	microRNA 10524	ncRNA	MIR10524	microRNA 10524	O	hsa-mir-10524	20201124	-
9606	113218492	MIR10526	-	-	HGNC:HGNC:54016|miRBase:MI0033673	11	11q24.1	microRNA 10526	ncRNA	MIR10526	microRNA 10526	O	hsa-mir-10526	20201124	-
9606	113218493	MIR11181	-	-	HGNC:HGNC:54018|miRBase:MI0035972	15	15q25.3	microRNA 11181	ncRNA	MIR11181	microRNA 11181	O	hsa-mir-11181	20201124	-
9606	113218494	MIR9851	-	-	HGNC:HGNC:53989|miRBase:MI0039502	10	10q25.3	microRNA 9851	ncRNA	MIR9851	microRNA 9851	O	hsa-mir-9851	20201124	-
9606	113218495	MIR9899	-	-	HGNC:HGNC:53991|miRBase:MI0031827	2	2q23.2	microRNA 9899	ncRNA	MIR9899	microRNA 9899	O	hsa-mir-9899	20201124	-
9606	113218496	MIR9901	-	-	HGNC:HGNC:53993|miRBase:MI0031829	16	16p11.2	microRNA 9901	ncRNA	MIR9901	microRNA 9901	O	hsa-mir-9901	20201124	-
9606	113218497	MIR9903	-	-	HGNC:HGNC:53996|miRBase:MI0031831	8	8q22.2	microRNA 9903	ncRNA	MIR9903	microRNA 9903	O	hsa-mir-9903	20201124	-
9606	113218498	MIR9985	-	-	HGNC:HGNC:53998|miRBase:MI0032313	Y	Yp11.2	microRNA 9985	ncRNA	MIR9985	microRNA 9985	O	hsa-mir-9985	20201124	-
9606	113218499	MIR10226	-	-	HGNC:HGNC:54000|miRBase:MI0033056	17	17q21.32	microRNA 10226	ncRNA	MIR10226	microRNA 10226	O	hsa-mir-10226	20201124	-
9606	113218500	MIR10393	-	-	HGNC:HGNC:54002|miRBase:MI0033417	15	15q21.1	microRNA 10393	ncRNA	MIR10393	microRNA 10393	O	hsa-mir-10393	20201124	-
9606	113218501	MIR10396A	-	-	HGNC:HGNC:54005|miRBase:MI0033420	21	21p11.2	microRNA 10396a	ncRNA	MIR10396A	microRNA 10396a	O	hsa-mir-10396a	20201124	-
9606	113218502	MIR10397	-	-	HGNC:HGNC:54007|miRBase:MI0033421	5	5p15.2	microRNA 10397	ncRNA	MIR10397	microRNA 10397	O	hsa-mir-10397	20201124	-
9606	113218503	MIR10399	-	-	HGNC:HGNC:54009|miRBase:MI0033423	7	7q34	microRNA 10399	ncRNA	MIR10399	microRNA 10399	O	hsa-mir-10399	20201124	-
9606	113218504	MIR10525	-	-	HGNC:HGNC:54015|miRBase:MI0033672	7	7q11.23	microRNA 10525	ncRNA	MIR10525	microRNA 10525	O	hsa-mir-10525	20201124	-
9606	113218505	MIR10527	-	-	HGNC:HGNC:54017|miRBase:MI0033674	12	12q14.2	microRNA 10527	ncRNA	MIR10527	microRNA 10527	O	hsa-mir-10527	20201124	-
9606	113218506	MIR11399	-	-	HGNC:HGNC:54019|miRBase:MI0036558	1	1p13.2	microRNA 11399	ncRNA	MIR11399	microRNA 11399	O	hsa-mir-11399	20201124	-
9606	113218507	MIR12113	-	-	HGNC:HGNC:54021|miRBase:MI0039715	4	4p15.33	microRNA 12113	ncRNA	MIR12113	microRNA 12113	O	hsa-mir-12113	20201124	-
9606	113218508	MIR9983	-	-	HGNC:HGNC:53997|miRBase:MI0033670	6	6p21.2	microRNA 9983	ncRNA	MIR9983	microRNA 9983	O	hsa-mir-9983	20201124	-
9606	113218509	MIR11401	-	-	HGNC:HGNC:54020|miRBase:MI0036560	16	16q24.2	microRNA 11401	ncRNA	MIR11401	microRNA 11401	O	hsa-mir-11401	20201124	-
9606	113218510	MIR10523	-	-	HGNC:HGNC:54013|miRBase:MI0033669	5	5q35.1	microRNA 10523	ncRNA	MIR10523	microRNA 10523	O	hsa-mir-10523	20201124	-
9606	113218511	MIR9902-2	-	-	HGNC:HGNC:53995|miRBase:MI0041071	12	12q24.31	microRNA 9902-2	ncRNA	MIR9902-2	microRNA 9902-2	O	hsa-mir-9902-2	20201124	-
9606	113218512	MIR10400	-	-	HGNC:HGNC:54010|miRBase:MI0033424	8	8q24.3	microRNA 10400	ncRNA	MIR10400	microRNA 10400	O	hsa-mir-10400	20201124	-
9606	113219431	LOC113219431	-	-	-	7	7q	greater CFTR locus negative regulatory element CR5	biological-region	-	-	-	greater CFTR locus enhancer-blocking element CR5	20201124	regulatory:enhancer_blocking_element
9606	113219432	LOC113219432	-	-	-	7	7q	greater CFTR locus negative regulatory element CR8	biological-region	-	-	-	greater CFTR locus silencer CR8	20201124	regulatory:silencer
9606	113219433	LOC113219433	-	-	-	7	7q	greater CFTR locus negative regulatory element CR10	biological-region	-	-	-	greater CFTR locus silencer and enhancer-blocking element CR10	20201124	regulatory:enhancer_blocking_element|regulatory:silencer
9606	113219434	LOC113219434	-	-	-	7	7q	greater CFTR locus negative regulatory element NR4	biological-region	-	-	-	greater CFTR locus enhancer-blocking element NR4	20201124	regulatory:enhancer_blocking_element
9606	113219436	LOC113219436	-	-	-	7	7q	greater CFTR locus negative regulatory element NR1	biological-region	-	-	-	greater CFTR locus silencer NR1	20201124	regulatory:silencer
9606	113219437	LOC113219437	-	-	-	7	7q	greater CFTR locus negative regulatory element CR2	biological-region	-	-	-	greater CFTR locus silencer and enhancer-blocking element CR2	20201124	regulatory:enhancer_blocking_element|regulatory:silencer
9606	113219438	LOC113219438	-	-	-	7	7q	greater CFTR locus negative regulatory element CR3	biological-region	-	-	-	greater CFTR locus silencer and enhancer-blocking element CR3	20201124	regulatory:enhancer_blocking_element|regulatory:silencer
9606	113219439	LOC113219439	-	-	-	7	7q	greater CFTR locus negative regulatory element CR6	biological-region	-	-	-	greater CFTR locus enhancer-blocking element CR6	20201124	regulatory:enhancer_blocking_element
9606	113219440	LOC113219440	-	-	-	7	7q	greater CFTR locus negative regulatory element CR11	biological-region	-	-	-	greater CFTR locus silencer CR11	20201124	regulatory:silencer
9606	113219441	LOC113219441	-	-	-	7	7q	greater CFTR locus negative regulatory element NR2	biological-region	-	-	-	greater CFTR locus silencer NR2	20201124	regulatory:silencer
9606	113219442	LOC113219442	-	-	-	7	7q	greater CFTR locus negative regulatory elements CR12 and CR13	biological-region	-	-	-	greater CFTR locus silencer CR12|greater CFTR locus silencer CR13	20201124	regulatory:silencer|regulatory:transcriptional_cis_regulatory_region
9606	113219443	LOC113219443	-	-	-	7	7q	greater CFTR locus negative regulatory element CR15	biological-region	-	-	-	greater CFTR locus silencer and enhancer-blocking element CR15	20201124	regulatory:enhancer_blocking_element|regulatory:silencer
9606	113219444	LOC113219444	-	-	-	7	7q	greater CFTR locus negative regulatory element CR9	biological-region	-	-	-	greater CFTR locus silencer CR9	20201124	regulatory:silencer
9606	113219445	LOC113219445	-	-	-	7	7q	greater CFTR locus negative regulatory element CR17	biological-region	-	-	-	greater CFTR locus silencer CR17	20201124	regulatory:silencer
9606	113219446	LOC113219446	-	-	-	7	7q	greater CFTR locus negative regulatory element CR18	biological-region	-	-	-	-	20201124	regulatory:silencer
9606	113219447	LOC113219447	-	-	-	7	7q	greater CFTR locus negative regulatory element NR9	biological-region	-	-	-	greater CFTR locus silencer NR9	20201124	regulatory:silencer
9606	113219450	MIR12115	-	-	HGNC:HGNC:54023|miRBase:MI0039717	4	4p15.2	microRNA 12115	ncRNA	MIR12115	microRNA 12115	O	hsa-mir-12115	20201124	-
9606	113219451	MIR12116	-	-	HGNC:HGNC:54024|miRBase:MI0039718	1	1q25.2	microRNA 12116	ncRNA	MIR12116	microRNA 12116	O	hsa-mir-12116	20201124	-
9606	113219452	MIR12117	-	-	HGNC:HGNC:54025|miRBase:MI0039719	9	9p21.1	microRNA 12117	ncRNA	MIR12117	microRNA 12117	O	hsa-mir-12117	20201124	-
9606	113219453	MIR12119	-	-	HGNC:HGNC:54027|miRBase:MI0039721	7	7q22.1	microRNA 12119	ncRNA	MIR12119	microRNA 12119	O	hsa-mir-12119	20201124	-
9606	113219454	MIR12121	-	-	HGNC:HGNC:54029|miRBase:MI0039723	14	14q32.33	microRNA 12121	ncRNA	MIR12121	microRNA 12121	O	hsa-mir-12121	20201124	-
9606	113219455	MIR12122	-	-	HGNC:HGNC:54030|miRBase:MI0039724	20	20q13.13	microRNA 12122	ncRNA	MIR12122	microRNA 12122	O	hsa-mir-12122	20201124	-
9606	113219456	MIR12123	-	-	HGNC:HGNC:54031|miRBase:MI0039725	8	8q21.13	microRNA 12123	ncRNA	MIR12123	microRNA 12123	O	hsa-mir-12123	20201124	-
9606	113219457	MIR12124	-	-	HGNC:HGNC:54032|miRBase:MI0039726	3	3q21.3	microRNA 12124	ncRNA	MIR12124	microRNA 12124	O	hsa-mir-12124	20201124	-
9606	113219458	MIR12125	-	-	HGNC:HGNC:54033|miRBase:MI0039727	5	5q34	microRNA 12125	ncRNA	MIR12125	microRNA 12125	O	hsa-mir-12125	20201124	-
9606	113219459	MIR12126	-	-	HGNC:HGNC:54034|miRBase:MI0039728	9	9q34.11	microRNA 12126	ncRNA	MIR12126	microRNA 12126	O	hsa-mir-12126	20201124	-
9606	113219460	MIR12129	-	-	HGNC:HGNC:54037|miRBase:MI0039731	X	Xq28	microRNA 12129	ncRNA	MIR12129	microRNA 12129	O	hsa-mir-12129	20210110	-
9606	113219461	MIR12131	-	-	HGNC:HGNC:54039|miRBase:MI0039733	6	6q25.1	microRNA 12131	ncRNA	MIR12131	microRNA 12131	O	hsa-mir-12131	20201124	-
9606	113219462	MIR12135	-	-	HGNC:HGNC:54042|miRBase:MI0039739	15	15q24.1	microRNA 12135	ncRNA	MIR12135	microRNA 12135	O	hsa-mir-12135	20201124	-
9606	113219463	MIR12128	-	-	HGNC:HGNC:54036|miRBase:MI0039730	16	16q24.1	microRNA 12128	ncRNA	MIR12128	microRNA 12128	O	hsa-mir-12128	20201124	-
9606	113219464	MIR12130	-	-	HGNC:HGNC:54038|miRBase:MI0039732	5	5q23.1	microRNA 12130	ncRNA	MIR12130	microRNA 12130	O	hsa-mir-12130	20201124	-
9606	113219465	MIR12132	-	-	HGNC:HGNC:54040|miRBase:MI0039734	1	1p31.3	microRNA 12132	ncRNA	MIR12132	microRNA 12132	O	hsa-mir-12132	20201124	-
9606	113219466	MIR12133	-	-	HGNC:HGNC:54041|miRBase:MI0039735	1	1p21.3	microRNA 12133	ncRNA	MIR12133	microRNA 12133	O	hsa-mir-12133	20201124	-
9606	113219467	MIR12136	-	-	HGNC:HGNC:54043|miRBase:MI0039740	1	1p36.33	microRNA 12136	ncRNA	MIR12136	microRNA 12136	O	hsa-mir-12136	20201124	-
9606	113219468	MIR12120	-	-	HGNC:HGNC:54028|miRBase:MI0039722	Y	Yq11.221	microRNA 12120	ncRNA	MIR12120	microRNA 12120	O	hsa-mir-12120	20201124	-
9606	113219469	MIR12118	-	-	HGNC:HGNC:54026|miRBase:MI0039720	5	5q35.2	microRNA 12118	ncRNA	MIR12118	microRNA 12118	O	hsa-mir-12118	20201124	-
9606	113219470	MIR12127	-	-	HGNC:HGNC:54035|miRBase:MI0039729	3	3p25.3	microRNA 12127	ncRNA	MIR12127	microRNA 12127	O	hsa-mir-12127	20201124	-
9606	113219471	LOC113219471	-	-	-	7	7q	greater CFTR locus negative regulatory element CR19	biological-region	-	-	-	greater CFTR locus enhancer-blocking element CR19	20201124	regulatory:enhancer_blocking_element
9606	113219472	LOC113219472	-	-	-	7	7q	greater CFTR locus negative regulatory element CR20	biological-region	-	-	-	greater CFTR locus enhancer-blocking element CR20	20201124	regulatory:enhancer_blocking_element
9606	113219474	LOC113219474	-	-	-	7	7q	greater CFTR locus negative regulatory element NR11	biological-region	-	-	-	greater CFTR locus silencer NR11	20201124	regulatory:silencer
9606	113219475	LOC113219475	-	-	-	7	7q	greater CFTR locus negative regulatory element NR12	biological-region	-	-	-	greater CFTR locus enhancer-blocking element NR12	20201124	regulatory:enhancer_blocking_element
9606	113225348	LOC113225348	-	-	-	7	7q	greater CFTR locus negative regulatory element CR27	biological-region	-	-	-	greater CFTR locus silencer and enhancer-blocking element CR27	20201124	regulatory:enhancer_blocking_element|regulatory:silencer|regulatory:transcriptional_cis_regulatory_region
9606	113225349	LOC113225349	-	-	-	7	7q	greater CFTR locus negative regulatory element NR13	biological-region	-	-	-	greater CFTR locus silencer and enhancer-blocking element NR13	20201124	regulatory:enhancer_blocking_element|regulatory:silencer
9606	113225350	LOC113225350	-	-	-	7	7q	greater CFTR locus negative regulatory element CR28	biological-region	-	-	-	greater CFTR locus silencer CR28	20201124	regulatory:silencer
9606	113225351	LOC113225351	-	-	-	7	7q	greater CFTR locus negative regulatory element NR14	biological-region	-	-	-	greater CFTR locus silencer NR14	20201124	regulatory:silencer
9606	113225352	LOC113225352	-	-	-	7	7q	greater CFTR locus negative regulatory element NR19	biological-region	-	-	-	greater CFTR locus enhancer-blocking element NR19	20201124	regulatory:enhancer_blocking_element
9606	113391335	TMEM274P	-	-	HGNC:HGNC:53732|Ensembl:ENSG00000283611	1	1p36.22	transmembrane protein 274, pseudogene	pseudo	TMEM274P	transmembrane protein 274, pseudogene	O	uncharacteized LOC113391335	20201124	-
9606	113391337	ZEBTR	-	BX111	HGNC:HGNC:53967	10	10p11.22	ZEB1 transcriptional regulator RNA	ncRNA	ZEBTR	ZEB1 transcriptional regulator RNA	O	LncRNA-BX111|lncRNA-BX111887	20200624	-
9606	113455421	DERPC	-	CHTF8	HGNC:HGNC:54084|Ensembl:ENSG00000286140	16	16q22.1	DERPC proline and glycine rich nuclear protein	protein-coding	DERPC	DERPC proline and glycine rich nuclear protein	O	decreased expression in renal and prostate cancer protein|Protein DERPC|chromosome transmission fidelity protein 8 homolog	20201124	-
9606	113523635	LINC02599	-	-	HGNC:HGNC:53931	8	8q11.21	long intergenic non-protein coding RNA 2599	ncRNA	LINC02599	long intergenic non-protein coding RNA 2599	O	-	20190324	-
9606	113523636	SMIM40	-	-	HGNC:HGNC:54073|Ensembl:ENSG00000286920	6	6p21.32	small integral membrane protein 40	protein-coding	SMIM40	small integral membrane protein 40	O	small integral membrane protein 40	20201124	-
9606	113523638	SMIM41	-	-	HGNC:HGNC:54075|Ensembl:ENSG00000284791	12	12q13.13	small integral membrane protein 41	protein-coding	SMIM41	small integral membrane protein 41	O	small integral membrane protein 41	20201124	-
9606	113523639	SMIM39	-	-	HGNC:HGNC:54076	2	2q21.1	small integral membrane protein 39	protein-coding	SMIM39	small integral membrane protein 39	O	-	20191110	-
9606	113523640	DCXR-DT	-	-	HGNC:HGNC:54083|Ensembl:ENSG00000264569	17	17q25.3	DCXR divergent transcript	ncRNA	DCXR-DT	DCXR divergent transcript	O	RP13-650J16.1	20201124	-
9606	113523641	MCTP1-AS1	-	-	HGNC:HGNC:54085	5	5q15	MCTP1 antisense RNA 1	ncRNA	MCTP1-AS1	MCTP1 antisense RNA 1	O	-	20190324	-
9606	113523642	LINC02617	-	-	HGNC:HGNC:54089|Ensembl:ENSG00000256288	12	12p13.2	long intergenic non-protein coding RNA 2617	ncRNA	LINC02617	long intergenic non-protein coding RNA 2617	O	-	20201124	-
9606	113523647	LOC113523647	-	DHS+21.5kb	-	7	7q	CFTR +21.5 kb DNase I hypersensitive site	biological-region	-	-	-	-	20201124	regulatory:DNase_I_hypersensitive_site
9606	113604967	LOC113604967	-	DHS+83.7kb	-	7	7q	DNase I hypersensitive site 83.7 kb downstream of CFTR	biological-region	-	-	-	CFTR locus CTCF site V|greater CFTR locus conserved region CR26	20201124	misc_feature:conserved_region|regulatory:DNase_I_hypersensitive_site
9606	113633874	LOC113633874	-	DHS18	-	7	7q	DNase I hypersensitive site in intron 18 of CFTR	biological-region	-	-	-	3600 + 6.8 kb CFTR DNase I hypersensitive site|3600 + 7 kb CFTR DNase I hypersensitive site	20201124	misc_feature:conserved_region|regulatory:DNase_I_hypersensitive_site
9606	113633875	LOC113633875	-	DHS18(a)|DHS18a	-	7	7q	CFTR intron 18a DNase I hypersensitive site	biological-region	-	-	-	3600 + 1.6 kb CFTR DNase I hypersensitive site	20201124	regulatory:DNase_I_hypersensitive_site
9606	113633876	LOC113633876	-	DHS18(b)|DHS18b	-	7	7q	CFTR intron 18b DNase I hypersensitive site	biological-region	-	-	-	3600 + 10 kb CFTR DNase I hypersensitive site	20201124	regulatory:DNase_I_hypersensitive_site
9606	113633877	LOC113633877	-	DHS19	-	7	7q	CFTR intron 19 DNase I hypersensitive site	biological-region	-	-	-	3849 + 12.5 kb CFTR DNase I hypersensitive site	20201124	regulatory:DNase_I_hypersensitive_site
9606	113633881	HEAT2	-	lnc-ADRA2A-1:1	-	10	10q25.2	HEart disease Associated Transcript 2	ncRNA	-	-	-	-	20201124	-
9606	113664106	LOC113664106	-	DHS2	-	7	7q	CFTR intron 2 DNase I hypersensitive site	biological-region	-	-	-	296 + 4.4 kb CFTR DNase I hypersensitive site	20201124	regulatory:DNase_I_hypersensitive_site
9606	113664107	LOC113664107	-	DHS3	-	7	7q	CFTR intron 3 DNase I hypersensitive site	biological-region	-	-	-	405 + 0.7 kb CFTR DNase I hypersensitive site	20201124	regulatory:DNase_I_hypersensitive_site
9606	113687173	LOC113687173	-	-	-	7	7p	Sharpr-MPRA regulatory region 13805	biological-region	-	-	-	-	20201124	regulatory:enhancer
9606	113687174	LOC113687174	-	-	-	7	7q	Sharpr-MPRA regulatory region 1011	biological-region	-	-	-	-	20201124	regulatory:enhancer
9606	113687175	LOC113687175	-	-	-	7	7q	Sharpr-MPRA regulatory region 4647	biological-region	-	-	-	-	20201124	regulatory:enhancer
9606	113687176	LOC113687176	-	-	-	7	7q	Sharpr-MPRA regulatory region 9046	biological-region	-	-	-	-	20201124	regulatory:enhancer
9606	113687177	LOC113687177	-	-	-	7	7q	Sharpr-MPRA regulatory region 5920	biological-region	-	-	-	-	20201124	regulatory:enhancer
9606	113687180	LOC113687180	-	-	-	7	7q	Sharpr-MPRA regulatory region 2028	biological-region	-	-	-	-	20201124	regulatory:enhancer
9606	113687181	LOC113687181	-	-	-	7	7q	Sharpr-MPRA regulatory region 11249	biological-region	-	-	-	-	20201124	regulatory:enhancer
9606	113687182	LOC113687182	-	-	-	7	7q	Sharpr-MPRA regulatory region 8680	biological-region	-	-	-	-	20201124	regulatory:enhancer
9606	113687183	LOC113687183	-	-	-	7	7q	Sharpr-MPRA regulatory region 12225	biological-region	-	-	-	-	20201124	regulatory:enhancer
9606	113687184	LOC113687184	-	-	-	7	7q	Sharpr-MPRA regulatory region 6701	biological-region	-	-	-	-	20201124	regulatory:enhancer
9606	113687185	LOC113687185	-	-	-	7	7q	Sharpr-MPRA regulatory region 14344	biological-region	-	-	-	-	20201124	regulatory:enhancer
9606	113687186	LOC113687186	-	-	-	7	7p	Sharpr-MPRA regulatory region 7861	biological-region	-	-	-	-	20201124	regulatory:enhancer
9606	113687187	LOC113687187	-	-	-	7	7q	Sharpr-MPRA regulatory region 11752	biological-region	-	-	-	-	20201124	regulatory:enhancer
9606	113687188	LOC113687188	-	-	-	7	7q	Sharpr-MPRA regulatory region 10411	biological-region	-	-	-	-	20201124	regulatory:enhancer
9606	113687190	LOC113687190	-	-	-	7	7q	Sharpr-MPRA regulatory region 6568	biological-region	-	-	-	-	20201124	regulatory:enhancer
9606	113687191	LOC113687191	-	-	-	7	7q	Sharpr-MPRA regulatory region 12289	biological-region	-	-	-	-	20201124	regulatory:enhancer|regulatory:silencer
9606	113687192	LOC113687192	-	-	-	7	7q	Sharpr-MPRA regulatory region 7081	biological-region	-	-	-	-	20201124	regulatory:enhancer
9606	113687193	LOC113687193	-	-	-	7	7q	Sharpr-MPRA regulatory region 5954	biological-region	-	-	-	-	20201124	regulatory:enhancer
9606	113687194	LOC113687194	-	-	-	7	7q	Sharpr-MPRA regulatory region 5606	biological-region	-	-	-	-	20201124	regulatory:enhancer
9606	113687195	LOC113687195	-	-	-	7	7q	Sharpr-MPRA regulatory region 5425	biological-region	-	-	-	-	20201124	regulatory:enhancer
9606	113687196	LOC113687196	-	-	-	7	7q	Sharpr-MPRA regulatory region 8802	biological-region	-	-	-	-	20201124	regulatory:enhancer
9606	113687197	LOC113687197	-	-	-	7	7q	Sharpr-MPRA regulatory region 8039	biological-region	-	-	-	-	20201124	regulatory:enhancer
9606	113687198	LOC113687198	-	-	-	7	7q	Sharpr-MPRA regulatory region 5784	biological-region	-	-	-	-	20201124	regulatory:enhancer
9606	113687199	LOC113687199	-	-	-	7	7q	Sharpr-MPRA regulatory region 9540	biological-region	-	-	-	-	20201124	regulatory:enhancer
9606	113687200	LOC113687200	-	-	-	7	7q	Sharpr-MPRA regulatory region 7901	biological-region	-	-	-	-	20201124	regulatory:enhancer
9606	113687201	LOC113687201	-	-	-	7	7q	Sharpr-MPRA regulatory region 80	biological-region	-	-	-	-	20201124	regulatory:enhancer
9606	113687202	LOC113687202	-	-	-	7	7p	Sharpr-MPRA regulatory region 13780	biological-region	-	-	-	-	20201124	regulatory:enhancer
9606	113687203	LOC113687203	-	-	-	7	7p	Sharpr-MPRA regulatory region 14752	biological-region	-	-	-	-	20201124	regulatory:enhancer|regulatory:silencer
9606	113687204	LOC113687204	-	-	-	7	7q	Sharpr-MPRA regulatory region 15220	biological-region	-	-	-	-	20201124	regulatory:enhancer|regulatory:silencer
9606	113687205	LOC113687205	-	-	-	7	7q	Sharpr-MPRA regulatory region 3106	biological-region	-	-	-	-	20201124	regulatory:enhancer
9606	113687206	LOC113687206	-	-	-	7	7q	Sharpr-MPRA regulatory region 3392	biological-region	-	-	-	-	20201124	regulatory:enhancer
9606	113687207	LOC113687207	-	-	-	7	7q	Sharpr-MPRA regulatory region 13578	biological-region	-	-	-	-	20201124	regulatory:enhancer
9606	113687208	LOC113687208	-	-	-	7	7q	Sharpr-MPRA regulatory region 5343	biological-region	-	-	-	-	20201124	regulatory:enhancer
9606	113743971	LOC113743971	-	-	-	7	7q	Sharpr-MPRA regulatory region 2850	biological-region	-	-	-	-	20201124	regulatory:enhancer
9606	113743972	LOC113743972	-	-	-	7	7p	Sharpr-MPRA regulatory region 12408	biological-region	-	-	-	-	20201124	regulatory:enhancer
9606	113743973	LOC113743973	-	-	-	7	7p	Sharpr-MPRA regulatory region 7916	biological-region	-	-	-	-	20201124	regulatory:enhancer
9606	113743974	LOC113743974	-	-	-	7	7p	Sharpr-MPRA regulatory region 5898	biological-region	-	-	-	-	20201124	regulatory:enhancer
9606	113743975	LOC113743975	-	-	-	7	7p	Sharpr-MPRA regulatory region 1382	biological-region	-	-	-	-	20201124	regulatory:enhancer
9606	113748383	LOC113748383	-	-	-	7	7p	Sharpr-MPRA regulatory region 9537	biological-region	-	-	-	-	20201124	regulatory:enhancer
9606	113748384	LOC113748384	-	-	-	7	7p	Sharpr-MPRA regulatory region 2148	biological-region	-	-	-	-	20201124	regulatory:enhancer
9606	113748385	LOC113748385	-	-	-	7	7p	Sharpr-MPRA regulatory region 2106	biological-region	-	-	-	-	20201124	regulatory:enhancer
9606	113748386	LOC113748386	-	-	-	7	7p	Sharpr-MPRA regulatory region 6215	biological-region	-	-	-	-	20201124	regulatory:enhancer
9606	113748387	LOC113748387	-	-	-	7	7p	Sharpr-MPRA regulatory region 4127	biological-region	-	-	-	-	20201124	regulatory:enhancer
9606	113748388	LOC113748388	-	-	-	7	7p	Sharpr-MPRA regulatory region 4	biological-region	-	-	-	-	20201124	regulatory:enhancer
9606	113748389	LOC113748389	-	-	-	7	7p	Sharpr-MPRA regulatory region 2903	biological-region	-	-	-	-	20201124	regulatory:enhancer
9606	113748390	LOC113748390	-	-	-	7	7p	Sharpr-MPRA regulatory region 6412	biological-region	-	-	-	-	20201124	regulatory:enhancer
9606	113748391	LOC113748391	-	-	-	7	7p	Sharpr-MPRA regulatory region 11841	biological-region	-	-	-	-	20201124	regulatory:enhancer
9606	113748392	LOC113748392	-	-	-	7	7p	Sharpr-MPRA regulatory region 4159	biological-region	-	-	-	-	20201124	regulatory:enhancer
9606	113748393	LOC113748393	-	-	-	7	7p	Sharpr-MPRA regulatory region 4653	biological-region	-	-	-	-	20201124	regulatory:enhancer
9606	113748394	LOC113748394	-	-	-	7	7p	Sharpr-MPRA regulatory region 2260	biological-region	-	-	-	-	20201124	regulatory:enhancer|regulatory:silencer
9606	113748395	LOC113748395	-	-	-	7	7p	Sharpr-MPRA regulatory region 4030	biological-region	-	-	-	-	20201124	regulatory:enhancer
9606	113748396	LOC113748396	-	-	-	7	7p	Sharpr-MPRA regulatory region 1133	biological-region	-	-	-	-	20201124	regulatory:enhancer
9606	113748397	LOC113748397	-	-	-	7	7p	Sharpr-MPRA regulatory region 9793	biological-region	-	-	-	-	20201124	regulatory:enhancer
9606	113748398	LOC113748398	-	-	-	7	7p	Sharpr-MPRA regulatory region 14531	biological-region	-	-	-	-	20201124	regulatory:enhancer
9606	113748399	LOC113748399	-	-	-	7	7p	Sharpr-MPRA regulatory region 3025	biological-region	-	-	-	-	20201124	regulatory:enhancer
9606	113748400	LOC113748400	-	-	-	7	7p	Sharpr-MPRA regulatory region 3057	biological-region	-	-	-	-	20201124	regulatory:enhancer
9606	113748401	LOC113748401	-	-	-	7	7p	Sharpr-MPRA regulatory region 8552	biological-region	-	-	-	-	20201124	regulatory:enhancer
9606	113748402	LOC113748402	-	-	-	7	7p	Sharpr-MPRA regulatory region 15225	biological-region	-	-	-	-	20201124	regulatory:enhancer
9606	113748403	LOC113748403	-	-	-	7	7q	Sharpr-MPRA regulatory region 12132	biological-region	-	-	-	-	20201124	regulatory:enhancer
9606	113748404	LOC113748404	-	-	-	7	7q	Sharpr-MPRA regulatory region 12375	biological-region	-	-	-	-	20201124	regulatory:enhancer
9606	113748405	LOC113748405	-	-	-	7	7q	Sharpr-MPRA regulatory region 7945	biological-region	-	-	-	-	20201124	regulatory:enhancer
9606	113748406	LOC113748406	-	-	-	7	7q	Sharpr-MPRA regulatory region 3958	biological-region	-	-	-	-	20201124	regulatory:enhancer
9606	113748407	LOC113748407	-	-	-	7	7q	Sharpr-MPRA regulatory region 8994	biological-region	-	-	-	-	20201124	regulatory:enhancer
9606	113748408	LOC113748408	-	-	-	7	7q	Sharpr-MPRA regulatory region 8580	biological-region	-	-	-	-	20201124	regulatory:enhancer
9606	113748409	LOC113748409	-	-	-	7	7q	Sharpr-MPRA regulatory region 14121	biological-region	-	-	-	-	20201124	regulatory:enhancer
9606	113748410	LOC113748410	-	-	-	7	7q	Sharpr-MPRA regulatory region 6518	biological-region	-	-	-	-	20201124	regulatory:enhancer
9606	113748411	LOC113748411	-	-	-	7	7q	Sharpr-MPRA regulatory region 11846	biological-region	-	-	-	-	20201124	regulatory:enhancer
9606	113748412	LOC113748412	-	-	-	7	7q	Sharpr-MPRA regulatory region 5953	biological-region	-	-	-	-	20201124	regulatory:enhancer
9606	113748413	LOC113748413	-	-	-	7	7q	Sharpr-MPRA regulatory region 5015	biological-region	-	-	-	-	20201124	regulatory:enhancer
9606	113748414	LOC113748414	-	-	-	7	7q	Sharpr-MPRA regulatory region 7220	biological-region	-	-	-	-	20201124	regulatory:enhancer|regulatory:silencer
9606	113748415	LOC113748415	-	-	-	7	7q	Sharpr-MPRA regulatory region 5591	biological-region	-	-	-	-	20201124	regulatory:enhancer
9606	113748416	LOC113748416	-	-	-	7	7q	Sharpr-MPRA regulatory region 5961	biological-region	-	-	-	-	20201124	regulatory:enhancer
9606	113748417	LOC113748417	-	-	-	7	7q	Sharpr-MPRA regulatory region 6132	biological-region	-	-	-	-	20201124	regulatory:enhancer
9606	113748418	LOC113748418	-	-	-	7	7q	Sharpr-MPRA regulatory region 3394	biological-region	-	-	-	-	20201124	regulatory:enhancer
9606	113748419	LOC113748419	-	-	-	7	7q	Sharpr-MPRA regulatory region 10642	biological-region	-	-	-	-	20201124	regulatory:enhancer
9606	113748420	LOC113748420	-	-	-	7	7q	Sharpr-MPRA regulatory region 4482	biological-region	-	-	-	-	20201124	regulatory:enhancer
9606	113783876	LOC113783876	-	-	-	8	8q	Sharpr-MPRA regulatory region 5914	biological-region	-	-	-	-	20201124	regulatory:enhancer
9606	113783877	LOC113783877	-	-	-	8	8q	Sharpr-MPRA regulatory region 13822	biological-region	-	-	-	-	20201124	regulatory:enhancer
9606	113783878	LOC113783878	-	-	-	8	8q	Sharpr-MPRA regulatory region 12327	biological-region	-	-	-	-	20201124	regulatory:enhancer
9606	113783879	LOC113783879	-	-	-	8	8q	Sharpr-MPRA regulatory region 1163	biological-region	-	-	-	-	20201124	regulatory:enhancer
9606	113783880	LOC113783880	-	-	-	8	8q	Sharpr-MPRA regulatory region 791	biological-region	-	-	-	-	20201124	regulatory:enhancer
9606	113783881	LOC113783881	-	-	-	8	8q	Sharpr-MPRA regulatory region 12229	biological-region	-	-	-	-	20201124	regulatory:enhancer
9606	113788244	LOC113788244	-	-	-	8	8p	Sharpr-MPRA regulatory region 9232	biological-region	-	-	-	-	20201124	regulatory:enhancer
9606	113788245	LOC113788245	-	-	-	8	8p	Sharpr-MPRA regulatory region 10445	biological-region	-	-	-	-	20201124	regulatory:enhancer|regulatory:silencer
9606	113788246	LOC113788246	-	-	-	8	8p	Sharpr-MPRA regulatory region 11637	biological-region	-	-	-	-	20201124	regulatory:enhancer
9606	113788247	LOC113788247	-	-	-	8	8q	Sharpr-MPRA regulatory region 2988	biological-region	-	-	-	-	20201124	regulatory:enhancer
9606	113788248	LOC113788248	-	-	-	8	8q	Sharpr-MPRA regulatory region 238	biological-region	-	-	-	-	20201124	regulatory:enhancer
9606	113788249	LOC113788249	-	-	-	8	8q	Sharpr-MPRA regulatory region 1392	biological-region	-	-	-	-	20201124	regulatory:enhancer
9606	113788251	LOC113788251	-	-	-	8	8q	Sharpr-MPRA regulatory region 11925	biological-region	-	-	-	-	20201124	regulatory:enhancer
9606	113788252	LOC113788252	-	-	-	8	8q	Sharpr-MPRA regulatory region 2746	biological-region	-	-	-	-	20201124	regulatory:enhancer
9606	113788253	LOC113788253	-	-	-	8	8q	Sharpr-MPRA regulatory region 4427	biological-region	-	-	-	CRISPRi-validated cis-regulatory element chr8.2957	20201124	regulatory:enhancer|regulatory:transcriptional_cis_regulatory_region
9606	113788254	LOC113788254	-	-	-	8	8q	Sharpr-MPRA regulatory region 2006	biological-region	-	-	-	-	20201124	regulatory:enhancer
9606	113788255	LOC113788255	-	-	-	8	8q	Sharpr-MPRA regulatory region 2045	biological-region	-	-	-	-	20201124	regulatory:enhancer
9606	113788256	LOC113788256	-	-	-	8	8q	Sharpr-MPRA regulatory region 6197	biological-region	-	-	-	-	20201124	regulatory:enhancer
9606	113788257	LOC113788257	-	-	-	8	8q	Sharpr-MPRA regulatory region 3250	biological-region	-	-	-	-	20201124	regulatory:enhancer
9606	113788258	LOC113788258	-	-	-	8	8q	Sharpr-MPRA regulatory region 13712	biological-region	-	-	-	-	20201124	regulatory:enhancer
9606	113788259	LOC113788259	-	-	-	8	8q	Sharpr-MPRA regulatory region 3511	biological-region	-	-	-	-	20201124	regulatory:enhancer
9606	113788260	LOC113788260	-	-	-	8	8q	Sharpr-MPRA regulatory region 9382	biological-region	-	-	-	-	20201124	regulatory:enhancer
9606	113788261	LOC113788261	-	-	-	8	8q	Sharpr-MPRA regulatory region 993	biological-region	-	-	-	-	20201124	regulatory:enhancer
9606	113788262	LOC113788262	-	-	-	8	8q	Sharpr-MPRA regulatory region 10587	biological-region	-	-	-	-	20201124	regulatory:enhancer
9606	113788263	LOC113788263	-	-	-	8	8q	Sharpr-MPRA regulatory region 11335	biological-region	-	-	-	-	20201124	regulatory:enhancer
9606	113788264	LOC113788264	-	-	-	8	8q	Sharpr-MPRA regulatory region 1162	biological-region	-	-	-	-	20201124	regulatory:enhancer
9606	113788265	LOC113788265	-	-	-	8	8q	Sharpr-MPRA regulatory region 10662	biological-region	-	-	-	-	20201124	regulatory:enhancer
9606	113788266	LOC113788266	-	-	-	8	8q	Sharpr-MPRA regulatory region 4007	biological-region	-	-	-	-	20201124	regulatory:enhancer
9606	113788267	LOC113788267	-	-	-	8	8q	Sharpr-MPRA regulatory region 2030	biological-region	-	-	-	-	20201124	regulatory:enhancer
9606	113788268	LOC113788268	-	-	-	8	8p	Sharpr-MPRA regulatory region 10631	biological-region	-	-	-	-	20201124	regulatory:enhancer
9606	113788269	LOC113788269	-	-	-	8	8p	Sharpr-MPRA regulatory region 2962	biological-region	-	-	-	-	20201124	regulatory:enhancer|regulatory:silencer
9606	113788270	LOC113788270	-	-	-	8	8p	Sharpr-MPRA regulatory region 12406	biological-region	-	-	-	-	20201124	regulatory:enhancer
9606	113788271	LOC113788271	-	-	-	8	8p	Sharpr-MPRA regulatory region 6499	biological-region	-	-	-	-	20201124	regulatory:enhancer
9606	113788272	LOC113788272	-	-	-	8	8p	Sharpr-MPRA regulatory region 10080	biological-region	-	-	-	-	20201124	regulatory:enhancer
9606	113788273	LOC113788273	-	-	-	8	8p	Sharpr-MPRA regulatory region 10341	biological-region	-	-	-	-	20201124	regulatory:enhancer
9606	113788274	LOC113788274	-	-	-	8	8p	Sharpr-MPRA regulatory region 10380	biological-region	-	-	-	-	20201124	regulatory:enhancer
9606	113788275	LOC113788275	-	-	-	8	8p	Sharpr-MPRA regulatory region 4987	biological-region	-	-	-	-	20201124	regulatory:enhancer
9606	113788276	LOC113788276	-	-	-	8	8p	Sharpr-MPRA regulatory region 2547	biological-region	-	-	-	-	20201124	regulatory:enhancer
9606	113788277	LOC113788277	-	-	-	8	8p	Sharpr-MPRA regulatory region 13802	biological-region	-	-	-	-	20201124	regulatory:enhancer
9606	113788278	LOC113788278	-	-	-	8	8p	Sharpr-MPRA regulatory region 54	biological-region	-	-	-	-	20201124	regulatory:enhancer
9606	113788279	LOC113788279	-	-	-	8	8p	Sharpr-MPRA regulatory region 13	biological-region	-	-	-	-	20201124	regulatory:enhancer
9606	113788280	LOC113788280	-	-	-	8	8p	Sharpr-MPRA regulatory region 13542	biological-region	-	-	-	-	20201124	regulatory:enhancer
9606	113788281	LOC113788281	-	-	-	8	8p	Sharpr-MPRA regulatory region 1363	biological-region	-	-	-	-	20201124	regulatory:enhancer
9606	113788282	LOC113788282	-	-	-	8	8p	Sharpr-MPRA regulatory region 6451	biological-region	-	-	-	-	20201124	regulatory:enhancer
9606	113788283	LOC113788283	-	-	-	8	8p	Sharpr-MPRA regulatory region 9883	biological-region	-	-	-	-	20201124	regulatory:enhancer
9606	113788284	LOC113788284	-	-	-	8	8p	Sharpr-MPRA regulatory region 3603	biological-region	-	-	-	-	20201124	regulatory:enhancer
9606	113788285	LOC113788285	-	-	-	8	8q	Sharpr-MPRA regulatory region 14341	biological-region	-	-	-	-	20201124	regulatory:enhancer
9606	113788286	LOC113788286	-	-	-	8	8p	Sharpr-MPRA regulatory region 1718	biological-region	-	-	-	-	20201124	regulatory:enhancer
9606	113788287	LOC113788287	-	-	-	8	8q	Sharpr-MPRA regulatory region 5984	biological-region	-	-	-	-	20201124	regulatory:enhancer
9606	113788288	LOC113788288	-	-	-	8	8q	Sharpr-MPRA regulatory region 5071	biological-region	-	-	-	-	20201124	regulatory:enhancer
9606	113788289	LOC113788289	-	-	-	8	8p	Sharpr-MPRA regulatory region 12268	biological-region	-	-	-	-	20201124	regulatory:enhancer
9606	113788290	LOC113788290	-	-	-	8	8q	Sharpr-MPRA regulatory region 12445	biological-region	-	-	-	-	20201124	regulatory:enhancer
9606	113788291	LOC113788291	-	-	-	8	8q	Sharpr-MPRA regulatory region 14742	biological-region	-	-	-	-	20201124	regulatory:enhancer
9606	113788292	LOC113788292	-	-	-	8	8q	Sharpr-MPRA regulatory region 7401	biological-region	-	-	-	-	20201124	regulatory:enhancer
9606	113788293	LOC113788293	-	-	-	8	8q	Sharpr-MPRA regulatory region 11833	biological-region	-	-	-	-	20201124	regulatory:enhancer
9606	113788294	LOC113788294	-	-	-	8	8p	Sharpr-MPRA regulatory region 10847	biological-region	-	-	-	-	20201124	regulatory:enhancer
9606	113788295	LOC113788295	-	-	-	8	8q	Sharpr-MPRA regulatory region 4298	biological-region	-	-	-	-	20201124	regulatory:enhancer
9606	113788296	LOC113788296	-	-	-	8	8q	Sharpr-MPRA regulatory region 13813	biological-region	-	-	-	-	20201124	regulatory:enhancer
9606	113788297	LOC113788297	-	-	-	8	8q	Sharpr-MPRA regulatory region 2014	biological-region	-	-	-	-	20201124	regulatory:enhancer
9606	113788298	LOC113788298	-	-	-	8	8q	Sharpr-MPRA regulatory region 10694	biological-region	-	-	-	-	20201124	regulatory:enhancer
9606	113788299	LOC113788299	-	-	-	8	8q	Sharpr-MPRA regulatory region 12470	biological-region	-	-	-	-	20201124	regulatory:enhancer
9606	113839495	LOC113839495	-	-	-	9	9q	Sharpr-MPRA regulatory region 9871	biological-region	-	-	-	-	20201124	regulatory:enhancer
9606	113839496	LOC113839496	-	-	-	9	9q	Sharpr-MPRA regulatory region 5777	biological-region	-	-	-	-	20201124	regulatory:enhancer
9606	113839497	LOC113839497	-	-	-	9	9q	Sharpr-MPRA regulatory region 4026	biological-region	-	-	-	-	20201124	regulatory:enhancer
9606	113839498	LOC113839498	-	-	-	9	9q	Sharpr-MPRA regulatory region 10276	biological-region	-	-	-	-	20201124	regulatory:enhancer
9606	113839500	LOC113839500	-	-	-	9	9q	Sharpr-MPRA regulatory region 4137	biological-region	-	-	-	-	20201124	regulatory:enhancer
9606	113839501	LOC113839501	-	-	-	9	9q	Sharpr-MPRA regulatory region 15709	biological-region	-	-	-	-	20201124	regulatory:enhancer
9606	113839502	LOC113839502	-	-	-	9	9q	Sharpr-MPRA regulatory region 10185	biological-region	-	-	-	-	20201124	regulatory:enhancer
9606	113839503	LOC113839503	-	-	-	9	9q	Sharpr-MPRA regulatory region 9522	biological-region	-	-	-	-	20201124	regulatory:enhancer
9606	113839504	LOC113839504	-	-	-	9	9q	Sharpr-MPRA regulatory region 3979	biological-region	-	-	-	-	20201124	regulatory:enhancer
9606	113839505	LOC113839505	-	-	-	9	9q	Sharpr-MPRA regulatory region 52	biological-region	-	-	-	-	20201124	regulatory:enhancer
9606	113839506	LOC113839506	-	-	-	9	9q	Sharpr-MPRA regulatory region 7891	biological-region	-	-	-	-	20201124	regulatory:enhancer
9606	113839507	LOC113839507	-	-	-	9	9q	Sharpr-MPRA regulatory region 13831	biological-region	-	-	-	-	20201124	regulatory:enhancer
9606	113839508	LOC113839508	-	-	-	9	9q	Sharpr-MPRA regulatory region 14561	biological-region	-	-	-	-	20201124	regulatory:enhancer
9606	113839509	LOC113839509	-	-	-	9	9q	Sharpr-MPRA regulatory region 10550	biological-region	-	-	-	-	20201124	regulatory:enhancer
9606	113839510	LOC113839510	-	-	-	9	9q	Sharpr-MPRA regulatory region 4083	biological-region	-	-	-	-	20201124	regulatory:enhancer
9606	113839511	LOC113839511	-	-	-	9	9q	Sharpr-MPRA regulatory region 7866	biological-region	-	-	-	-	20201124	regulatory:enhancer
9606	113839512	LOC113839512	-	-	-	9	9q	Sharpr-MPRA regulatory region 2041	biological-region	-	-	-	-	20201124	regulatory:enhancer
9606	113839513	LOC113839513	-	-	-	9	9q	Sharpr-MPRA regulatory region 6856	biological-region	-	-	-	-	20201124	regulatory:enhancer
9606	113839514	LOC113839514	-	-	-	9	9q	Sharpr-MPRA regulatory region 5179	biological-region	-	-	-	-	20201124	regulatory:enhancer
9606	113839515	LOC113839515	-	-	-	9	9q	Sharpr-MPRA regulatory region 4689	biological-region	-	-	-	-	20201124	regulatory:enhancer|regulatory:silencer
9606	113839516	LOC113839516	-	-	-	9	9q	Sharpr-MPRA regulatory region 8497	biological-region	-	-	-	-	20201124	regulatory:enhancer
9606	113839517	LOC113839517	-	-	-	9	9q	Sharpr-MPRA regulatory region 14380	biological-region	-	-	-	-	20201124	regulatory:enhancer
9606	113839518	MIR1843	-	-	HGNC:HGNC:54161|miRBase:MI0032314	1	1q25.1	microRNA 1843	ncRNA	MIR1843	microRNA 1843	O	hsa-mir-1843	20201124	-
9606	113839519	MIR3059	-	-	HGNC:HGNC:54162|miRBase:MI0039499	12	12q21.32	microRNA 3059	ncRNA	MIR3059	microRNA 3059	O	hsa-mir-3059	20201124	-
9606	113839520	MIR3085	-	-	HGNC:HGNC:54163|miRBase:MI0039500	10	10q24.2	microRNA 3085	ncRNA	MIR3085	microRNA 3085	O	hsa-mir-3085	20201124	-
9606	113839521	MIR548BC	-	-	HGNC:HGNC:54164|miRBase:MI0032315	17	17q12	microRNA 548BC	ncRNA	MIR548BC	microRNA 548BC	O	hsa-mir-548bc	20201124	-
9606	113839522	MIR6529	-	-	HGNC:HGNC:54165|miRBase:MI0039501	3	3q13.33	microRNA 6529	ncRNA	MIR6529	microRNA 6529	O	hsa-mir-6529	20201124	-
9606	113839523	MIR11400	-	-	HGNC:HGNC:54160|miRBase:MI0036559	7	7q34	microRNA 11400	ncRNA	MIR11400	microRNA 11400	O	hsa-mir-11400	20201124	-
9606	113839524	LOC113839524	-	-	-	9	9q	Sharpr-MPRA regulatory region 9551	biological-region	-	-	-	-	20201124	regulatory:enhancer
9606	113839525	LOC113839525	-	-	-	9	9q	Sharpr-MPRA regulatory region 13939	biological-region	-	-	-	-	20201124	regulatory:enhancer
9606	113839526	LOC113839526	-	-	-	9	9q	Sharpr-MPRA regulatory region 2152	biological-region	-	-	-	-	20201124	regulatory:enhancer
9606	113839527	LOC113839527	-	-	-	9	9q	Sharpr-MPRA regulatory region 9056	biological-region	-	-	-	-	20201124	regulatory:enhancer
9606	113839528	LOC113839528	-	-	-	9	9q	Sharpr-MPRA regulatory region 14524	biological-region	-	-	-	-	20201124	regulatory:enhancer
9606	113839529	LOC113839529	-	-	-	9	9q	Sharpr-MPRA regulatory region 12063	biological-region	-	-	-	-	20201124	regulatory:enhancer
9606	113839530	LOC113839530	-	-	-	9	9q	Sharpr-MPRA regulatory region 4503	biological-region	-	-	-	-	20201124	regulatory:enhancer
9606	113839531	LOC113839531	-	-	-	9	9q	Sharpr-MPRA regulatory region 5386	biological-region	-	-	-	-	20201124	regulatory:enhancer
9606	113839532	LOC113839532	-	-	-	9	9q	Sharpr-MPRA regulatory region 10461	biological-region	-	-	-	-	20201124	regulatory:enhancer
9606	113839533	LOC113839533	-	-	-	9	9q	Sharpr-MPRA regulatory region 12258	biological-region	-	-	-	-	20201124	regulatory:enhancer
9606	113839534	LOC113839534	-	-	-	9	9q	Sharpr-MPRA regulatory region 10210	biological-region	-	-	-	-	20201124	regulatory:enhancer
9606	113839535	LOC113839535	-	-	-	9	9q	Sharpr-MPRA regulatory region 6614	biological-region	-	-	-	-	20201124	regulatory:enhancer
9606	113839536	LOC113839536	-	-	-	9	9q	Sharpr-MPRA regulatory region 7884	biological-region	-	-	-	-	20201124	regulatory:enhancer
9606	113839537	LOC113839537	-	-	-	9	9q	Sharpr-MPRA regulatory region 11826	biological-region	-	-	-	-	20201124	regulatory:enhancer
9606	113839538	LOC113839538	-	-	-	9	9q	Sharpr-MPRA regulatory region 14740	biological-region	-	-	-	-	20201124	regulatory:enhancer
9606	113839539	LOC113839539	-	-	-	9	9q	Sharpr-MPRA regulatory region 8889	biological-region	-	-	-	-	20201124	regulatory:enhancer
9606	113839540	LOC113839540	-	-	-	9	9q	Sharpr-MPRA regulatory region 3996	biological-region	-	-	-	-	20201124	regulatory:enhancer
9606	113839541	LOC113839541	-	-	-	9	9q	Sharpr-MPRA regulatory region 7361	biological-region	-	-	-	-	20201124	regulatory:enhancer
9606	113839542	LOC113839542	-	-	-	9	9q	Sharpr-MPRA regulatory region 4489	biological-region	-	-	-	-	20201124	regulatory:enhancer
9606	113839543	LOC113839543	-	-	-	9	9p	Sharpr-MPRA regulatory region 7975	biological-region	-	-	-	-	20201124	regulatory:enhancer
9606	113839544	LOC113839544	-	-	-	9	9p	Sharpr-MPRA regulatory region 29	biological-region	-	-	-	-	20201124	regulatory:enhancer
9606	113839545	LOC113839545	-	-	-	9	9p	Sharpr-MPRA regulatory region 8424	biological-region	-	-	-	-	20201124	regulatory:enhancer
9606	113839546	LOC113839546	-	-	-	9	9p	Sharpr-MPRA regulatory region 4178	biological-region	-	-	-	-	20201124	regulatory:enhancer
9606	113839547	LOC113839547	-	-	-	9	9p	Sharpr-MPRA regulatory region 8519	biological-region	-	-	-	-	20201124	regulatory:enhancer
9606	113839548	LOC113839548	-	-	-	9	9p	Sharpr-MPRA regulatory region 11996	biological-region	-	-	-	-	20201124	regulatory:enhancer
9606	113839549	LOC113839549	-	-	-	9	9p	Sharpr-MPRA regulatory region 3537	biological-region	-	-	-	-	20201124	regulatory:enhancer
9606	113839552	LOC113839552	-	-	-	9	9p	Sharpr-MPRA regulatory region 2787	biological-region	-	-	-	-	20201124	regulatory:enhancer
9606	113839553	LOC113839553	-	-	-	9	9p	Sharpr-MPRA regulatory region 8558	biological-region	-	-	-	-	20201124	regulatory:enhancer
9606	113839554	LOC113839554	-	-	-	9	9p	Sharpr-MPRA regulatory region 10661	biological-region	-	-	-	-	20201124	regulatory:enhancer
9606	113839555	LOC113839555	-	-	-	9	9q	Sharpr-MPRA regulatory region 10095	biological-region	-	-	-	-	20201124	regulatory:enhancer
9606	113839556	LOC113839556	-	-	-	9	9q	Sharpr-MPRA regulatory region 15674	biological-region	-	-	-	-	20201124	regulatory:enhancer
9606	113839557	LOC113839557	-	-	-	9	9q	Sharpr-MPRA regulatory region 12362	biological-region	-	-	-	-	20201124	regulatory:enhancer
9606	113839558	LOC113839558	-	-	-	9	9q	Sharpr-MPRA regulatory region 9116	biological-region	-	-	-	-	20201124	regulatory:enhancer
9606	113839559	LOC113839559	-	-	-	9	9q	Sharpr-MPRA regulatory region 214	biological-region	-	-	-	-	20201124	regulatory:enhancer
9606	113839560	LOC113839560	-	-	-	9	9q	Sharpr-MPRA regulatory region 10	biological-region	-	-	-	-	20201124	regulatory:enhancer
9606	113839561	LOC113839561	-	-	-	9	9q	Sharpr-MPRA regulatory region 6496	biological-region	-	-	-	-	20201124	regulatory:enhancer
9606	113839562	LOC113839562	-	-	-	9	9q	Sharpr-MPRA regulatory region 6688	biological-region	-	-	-	-	20201124	regulatory:enhancer
9606	113839563	LOC113839563	-	-	-	9	9q	Sharpr-MPRA regulatory region 1407	biological-region	-	-	-	-	20201124	regulatory:enhancer
9606	113839564	LOC113839564	-	-	-	9	9q	Sharpr-MPRA regulatory region 2550	biological-region	-	-	-	-	20201124	regulatory:enhancer|regulatory:silencer
9606	113839565	LOC113839565	-	-	-	9	9q	Sharpr-MPRA regulatory region 12308	biological-region	-	-	-	-	20201124	regulatory:enhancer
9606	113839566	LOC113839566	-	-	-	9	9q	Sharpr-MPRA regulatory region 1412	biological-region	-	-	-	-	20201124	regulatory:enhancer
9606	113839567	LOC113839567	-	-	-	9	9q	Sharpr-MPRA regulatory region 6399	biological-region	-	-	-	-	20201124	regulatory:enhancer
9606	113839568	LOC113839568	-	-	-	9	9q	Sharpr-MPRA regulatory region 1031	biological-region	-	-	-	-	20201124	regulatory:enhancer
9606	113839569	LOC113839569	-	-	-	9	9q	Sharpr-MPRA regulatory region 9366	biological-region	-	-	-	-	20201124	regulatory:enhancer
9606	113839570	LOC113839570	-	-	-	9	9q	Sharpr-MPRA regulatory region 423	biological-region	-	-	-	-	20201124	regulatory:enhancer
9606	113839571	LOC113839571	-	-	-	9	9q	Sharpr-MPRA regulatory region 2132	biological-region	-	-	-	-	20201124	regulatory:enhancer
9606	113839572	LOC113839572	-	-	-	9	9q	Sharpr-MPRA regulatory region 12079	biological-region	-	-	-	-	20201124	regulatory:enhancer
9606	113839573	LOC113839573	-	-	-	9	9q	Sharpr-MPRA regulatory region 4009	biological-region	-	-	-	-	20201124	regulatory:enhancer
9606	113839574	LOC113839574	-	-	-	9	9q	Sharpr-MPRA regulatory region 14573	biological-region	-	-	-	-	20201124	regulatory:enhancer
9606	113845780	LOC113845780	-	-	-	X	Xq	Sharpr-MPRA regulatory region 49	biological-region	-	-	-	-	20201124	regulatory:enhancer
9606	113845781	LOC113845781	-	-	-	X	Xq	Sharpr-MPRA regulatory region 5968	biological-region	-	-	-	-	20201124	regulatory:enhancer
9606	113845782	LOC113845782	-	-	-	X	Xq	Sharpr-MPRA regulatory region 8383	biological-region	-	-	-	-	20201124	regulatory:enhancer
9606	113845783	LOC113845783	-	-	-	X	Xp	Sharpr-MPRA regulatory region 13392	biological-region	-	-	-	-	20201124	regulatory:enhancer
9606	113845784	LOC113845784	-	-	-	X	Xp	Sharpr-MPRA regulatory region 2065	biological-region	-	-	-	-	20201124	regulatory:enhancer
9606	113845785	LOC113845785	-	-	-	X	Xq	Sharpr-MPRA regulatory region 12400	biological-region	-	-	-	-	20201124	regulatory:enhancer
9606	113845786	LOC113845786	-	-	-	X	Xq	Sharpr-MPRA regulatory region 4463	biological-region	-	-	-	-	20201124	regulatory:enhancer|regulatory:silencer
9606	113845787	LOC113845787	-	-	-	X	Xq	Sharpr-MPRA regulatory region 5043	biological-region	-	-	-	-	20201124	regulatory:enhancer
9606	113845788	LOC113845788	-	-	-	X	Xq	Sharpr-MPRA regulatory region 11856	biological-region	-	-	-	-	20201124	regulatory:enhancer
9606	113845789	LOC113845789	-	-	-	X	Xp	Sharpr-MPRA regulatory region 5588	biological-region	-	-	-	-	20201124	regulatory:enhancer
9606	113875006	LOC113875006	-	-	-	X	Xp	Sharpr-MPRA regulatory region 4636	biological-region	-	-	-	CRISPRi-validated cis-regulatory element chrX.230	20201124	regulatory:enhancer|regulatory:transcriptional_cis_regulatory_region
9606	113875007	LOC113875007	-	-	-	X	Xq	Sharpr-MPRA regulatory region 4549	biological-region	-	-	-	-	20201124	regulatory:enhancer
9606	113875008	LOC113875008	-	-	-	X	Xq	Sharpr-MPRA regulatory region 13828	biological-region	-	-	-	-	20201124	regulatory:enhancer
9606	113875009	LOC113875009	-	-	-	X	Xq	Sharpr-MPRA regulatory region 14523	biological-region	-	-	-	-	20201124	regulatory:enhancer
9606	113875010	LOC113875010	-	-	-	X	Xq	Sharpr-MPRA regulatory region 5272	biological-region	-	-	-	-	20201124	regulatory:enhancer
9606	113875011	LOC113875011	-	-	-	X	Xq	Sharpr-MPRA regulatory region 4069	biological-region	-	-	-	-	20201124	regulatory:enhancer
9606	113875012	LOC113875012	-	-	-	X	Xq	Sharpr-MPRA regulatory region 13624	biological-region	-	-	-	-	20201124	regulatory:enhancer
9606	113875013	LOC113875013	-	-	-	X	Xp	Sharpr-MPRA regulatory region 3255	biological-region	-	-	-	-	20201124	regulatory:enhancer
9606	113875014	LOC113875014	-	-	-	X	Xq	Sharpr-MPRA regulatory region 9358	biological-region	-	-	-	-	20201124	regulatory:enhancer
9606	113875015	LOC113875015	-	-	-	X	Xq	Sharpr-MPRA regulatory region 12525	biological-region	-	-	-	-	20201124	regulatory:enhancer
9606	113875016	LOC113875016	-	-	-	X	Xq	Sharpr-MPRA regulatory region 7862	biological-region	-	-	-	-	20201124	regulatory:enhancer
9606	113875017	LOC113875017	-	-	-	X	Xp	Sharpr-MPRA regulatory region 11823	biological-region	-	-	-	-	20201124	regulatory:enhancer
9606	113875018	LOC113875018	-	-	-	X	Xp	Sharpr-MPRA regulatory region 13349	biological-region	-	-	-	-	20201124	regulatory:enhancer
9606	113875019	LOC113875019	-	-	-	X	Xp	Sharpr-MPRA regulatory region 11934	biological-region	-	-	-	-	20201124	regulatory:enhancer
9606	113875020	LOC113875020	-	-	-	X	Xp	Sharpr-MPRA regulatory region 799	biological-region	-	-	-	-	20201124	regulatory:enhancer
9606	113875021	LOC113875021	-	-	-	X	Xp	Sharpr-MPRA regulatory region 11205	biological-region	-	-	-	-	20201124	regulatory:enhancer|regulatory:silencer
9606	113875022	LOC113875022	-	-	-	X	Xp	Sharpr-MPRA regulatory region 3177	biological-region	-	-	-	-	20201124	regulatory:enhancer
9606	113875023	LOC113875023	-	-	-	X	Xp	Sharpr-MPRA regulatory region 9554	biological-region	-	-	-	-	20201124	regulatory:enhancer
9606	113875024	LOC113875024	-	-	-	X	Xp	Sharpr-MPRA regulatory region 13807	biological-region	-	-	-	-	20201124	regulatory:enhancer
9606	113875025	LOC113875025	-	-	-	X	Xp	Sharpr-MPRA regulatory region 15169	biological-region	-	-	-	-	20201124	regulatory:enhancer
9606	113875026	LOC113875026	-	-	-	X	Xp	Sharpr-MPRA regulatory region 2101	biological-region	-	-	-	-	20201124	regulatory:enhancer
9606	113875027	LOC113875027	-	-	-	X	Xp	Sharpr-MPRA regulatory region 10799	biological-region	-	-	-	-	20201124	regulatory:enhancer
9606	113875028	LOC113875028	-	-	-	X	Xp	Sharpr-MPRA regulatory region 7060	biological-region	-	-	-	-	20201124	regulatory:enhancer
9606	113875029	LOC113875029	-	-	-	X	Xp	Sharpr-MPRA regulatory region 8750	biological-region	-	-	-	-	20201124	regulatory:enhancer
9606	113875030	LOC113875030	-	-	-	X	Xp	Sharpr-MPRA regulatory region 4668	biological-region	-	-	-	-	20201124	regulatory:enhancer
9606	113875031	LOC113875031	-	-	-	X	Xp	Sharpr-MPRA regulatory region 10462	biological-region	-	-	-	-	20201124	regulatory:enhancer
9606	113875032	LOC113875032	-	-	-	X	Xp	Sharpr-MPRA regulatory region 2669	biological-region	-	-	-	-	20201124	regulatory:enhancer
9606	113875033	LOC113875033	-	-	-	X	Xp	Sharpr-MPRA regulatory region 5919	biological-region	-	-	-	-	20201124	regulatory:enhancer
9606	113875034	LOC113875034	-	-	-	X	Xq	Sharpr-MPRA regulatory region 9838	biological-region	-	-	-	-	20201124	regulatory:enhancer
9606	113875035	LOC113875035	-	-	-	X	Xq	Sharpr-MPRA regulatory region 4431	biological-region	-	-	-	-	20201124	regulatory:enhancer
9606	113875036	LOC113875036	-	-	-	X	Xq	Sharpr-MPRA regulatory region 14511	biological-region	-	-	-	-	20201124	regulatory:enhancer
9606	113875037	LOC113875037	-	-	-	X	Xp	Sharpr-MPRA regulatory region 5189	biological-region	-	-	-	-	20201124	regulatory:enhancer|regulatory:silencer
9606	113875038	LOC113875038	-	-	-	X	Xq	Sharpr-MPRA regulatory region 11812	biological-region	-	-	-	-	20201124	regulatory:enhancer
9606	113875039	LOC113875039	-	-	-	X	Xq	Sharpr-MPRA regulatory region 14264	biological-region	-	-	-	-	20201124	regulatory:enhancer
9606	113875040	LOC113875040	-	-	-	X	Xp	Sharpr-MPRA regulatory region 7028	biological-region	-	-	-	-	20201124	regulatory:enhancer
9606	113939904	ANCV1RP	-	-	Ensembl:ENSG00000287794	5	5q23.2	ancient vomeronasal 1 receptor pseudogene	pseudo	-	-	-	-	20201124	-
9606	113939912	BMS1P2-AGAP9	-	-	-	10	10q11.22	BMS1P2-AGAP9 readthrough	pseudo	-	-	-	-	20201124	-
9606	113939913	LOC113939913	-	-	-	10	10q	Sharpr-MPRA regulatory region 9711	biological-region	-	-	-	-	20201124	regulatory:silencer
9606	113939914	LOC113939914	-	-	-	10	10q	Sharpr-MPRA regulatory region 10762	biological-region	-	-	-	-	20201124	regulatory:silencer
9606	113939915	LOC113939915	-	-	-	10	10q	Sharpr-MPRA regulatory region 13232	biological-region	-	-	-	-	20201124	regulatory:silencer
9606	113939916	LOC113939916	-	-	-	10	10q	Sharpr-MPRA regulatory region 3429	biological-region	-	-	-	-	20201124	regulatory:silencer
9606	113939917	LOC113939917	-	-	-	10	10q	Sharpr-MPRA regulatory region 368	biological-region	-	-	-	-	20201124	regulatory:silencer
9606	113939918	LOC113939918	-	-	-	11	11q	Sharpr-MPRA regulatory region 931	biological-region	-	-	-	-	20201124	regulatory:silencer
9606	113939919	LOC113939919	-	-	-	11	11q	Sharpr-MPRA regulatory region 8002	biological-region	-	-	-	-	20201124	regulatory:silencer
9606	113939920	LOC113939920	-	-	-	11	11p	Sharpr-MPRA regulatory region 10946	biological-region	-	-	-	-	20201124	regulatory:silencer
9606	113939921	LOC113939921	-	-	-	11	11p	Sharpr-MPRA regulatory region 14851	biological-region	-	-	-	-	20201124	regulatory:silencer
9606	113939922	LOC113939922	-	-	-	11	11p	Sharpr-MPRA regulatory region 5565	biological-region	-	-	-	-	20201124	regulatory:silencer
9606	113939923	LOC113939923	-	-	-	11	11p	Sharpr-MPRA regulatory region 8111	biological-region	-	-	-	-	20201124	regulatory:silencer
9606	113939924	LOC113939924	-	-	-	11	11p	Sharpr-MPRA regulatory region 8482	biological-region	-	-	-	-	20201124	regulatory:silencer
9606	113939925	BMS1P4-AGAP5	-	-	Ensembl:ENSG00000242288	10	10q22.2	BMS1P4-AGAP5 readthough	pseudo	-	-	-	-	20201124	-
9606	113939926	LOC113939926	-	-	-	11	11q	Sharpr-MPRA regulatory region 12876	biological-region	-	-	-	-	20201124	regulatory:silencer
9606	113939927	LOC113939927	-	-	-	11	11p	Sharpr-MPRA regulatory region 9308	biological-region	-	-	-	-	20201124	regulatory:silencer
9606	113939928	LOC113939928	-	-	-	11	11p	Sharpr-MPRA regulatory region 13298	biological-region	-	-	-	-	20201124	regulatory:silencer
9606	113939929	LOC113939929	-	-	-	11	11q	Sharpr-MPRA regulatory region 3810	biological-region	-	-	-	-	20201124	regulatory:silencer
9606	113939930	LOC113939930	-	-	-	12	12q	Sharpr-MPRA regulatory region 11085	biological-region	-	-	-	-	20201124	regulatory:silencer
9606	113939931	LOC113939931	-	-	-	12	12q	Sharpr-MPRA regulatory region 8395	biological-region	-	-	-	-	20201124	regulatory:silencer
9606	113939932	LOC113939932	-	-	-	12	12p	Sharpr-MPRA regulatory region 735	biological-region	-	-	-	-	20201124	regulatory:silencer
9606	113939933	LOC113939933	-	-	-	12	12q	Sharpr-MPRA regulatory region 1346	biological-region	-	-	-	-	20201124	regulatory:silencer
9606	113939934	LOC113939934	-	-	-	12	12q	Sharpr-MPRA regulatory region 9406	biological-region	-	-	-	-	20201124	regulatory:silencer
9606	113939935	LOC113939935	-	-	-	12	12p	Sharpr-MPRA regulatory region 10040	biological-region	-	-	-	-	20201124	regulatory:silencer
9606	113939936	LOC113939936	-	-	-	12	12q	Sharpr-MPRA regulatory region 8796	biological-region	-	-	-	-	20201124	regulatory:silencer
9606	113939937	LOC113939937	-	-	-	12	12q	Sharpr-MPRA regulatory region 2123	biological-region	-	-	-	-	20201124	regulatory:silencer
9606	113939938	LOC113939938	-	-	-	13	13q	Sharpr-MPRA regulatory region 1517	biological-region	-	-	-	-	20201124	regulatory:silencer
9606	113939939	LOC113939939	-	-	-	13	13q	Sharpr-MPRA regulatory region 13963	biological-region	-	-	-	-	20201124	regulatory:silencer
9606	113939940	LOC113939940	-	-	-	14	14q	Sharpr-MPRA regulatory region 14689	biological-region	-	-	-	-	20201124	regulatory:silencer
9606	113939941	LOC113939941	-	-	-	14	14q	Sharpr-MPRA regulatory region 15055	biological-region	-	-	-	-	20201124	regulatory:silencer
9606	113939942	LOC113939942	-	-	-	15	15q	Sharpr-MPRA regulatory region 8829	biological-region	-	-	-	-	20201124	regulatory:silencer
9606	113939943	LOC113939943	-	-	-	15	15q	Sharpr-MPRA regulatory region 12620	biological-region	-	-	-	-	20201124	regulatory:silencer
9606	113939944	LOC113939944	-	-	-	15	15q	Sharpr-MPRA regulatory region 9539	biological-region	-	-	-	-	20201124	regulatory:silencer
9606	113939945	LOC113939945	-	-	-	15	15q	Sharpr-MPRA regulatory region 15238	biological-region	-	-	-	-	20201124	regulatory:silencer
9606	113939946	LOC113939946	-	-	-	15	15q	Sharpr-MPRA regulatory region 15210	biological-region	-	-	-	-	20201124	regulatory:silencer
9606	113939947	LOC113939947	-	-	-	15	15q	Sharpr-MPRA regulatory region 5793	biological-region	-	-	-	-	20201124	regulatory:silencer
9606	113939948	LOC113939948	-	-	-	16	16p	Sharpr-MPRA regulatory region 5476	biological-region	-	-	-	-	20201124	regulatory:silencer
9606	113939949	LOC113939949	-	-	-	16	16p	Sharpr-MPRA regulatory region 5546	biological-region	-	-	-	-	20201124	regulatory:silencer
9606	113939950	LOC113939950	-	-	-	16	16p	Sharpr-MPRA regulatory region 11969	biological-region	-	-	-	-	20201124	regulatory:enhancer|regulatory:silencer
9606	113939951	LOC113939951	-	-	-	16	16p	Sharpr-MPRA regulatory region 8628	biological-region	-	-	-	-	20201124	regulatory:silencer
9606	113939952	LOC113939952	-	-	-	16	16q	Sharpr-MPRA regulatory region 1667	biological-region	-	-	-	-	20201124	regulatory:silencer
9606	113939953	LOC113939953	-	-	-	16	16q	Sharpr-MPRA regulatory region 1482	biological-region	-	-	-	-	20201124	regulatory:silencer
9606	113939954	LOC113939954	-	-	-	16	16q	Sharpr-MPRA regulatory region 13482	biological-region	-	-	-	-	20201124	regulatory:silencer
9606	113939956	LOC113939956	-	-	-	16	16q	Sharpr-MPRA regulatory region 4151	biological-region	-	-	-	-	20201124	regulatory:silencer
9606	113939958	LOC113939958	-	-	-	17	17p	Sharpr-MPRA regulatory region 13867	biological-region	-	-	-	-	20201124	regulatory:silencer
9606	113939959	LOC113939959	-	-	-	17	17q	Sharpr-MPRA regulatory region 7669	biological-region	-	-	-	-	20201124	regulatory:silencer
9606	113939960	LOC113939960	-	-	-	17	17q	Sharpr-MPRA regulatory region 9359	biological-region	-	-	-	-	20201124	regulatory:silencer
9606	113939962	LOC113939962	-	-	-	17	17q	Sharpr-MPRA regulatory region 625	biological-region	-	-	-	-	20201124	regulatory:silencer
9606	113939963	LOC113939963	-	-	-	17	17q	Sharpr-MPRA regulatory region 5260	biological-region	-	-	-	-	20201124	regulatory:silencer
9606	113939964	LOC113939964	-	-	-	18	18q	Sharpr-MPRA regulatory region 2053	biological-region	-	-	-	-	20201124	regulatory:silencer
9606	113939965	LOC113939965	-	-	-	18	18q	Sharpr-MPRA regulatory region 7262	biological-region	-	-	-	-	20201124	regulatory:silencer
9606	113939966	LOC113939966	-	-	-	19	19p	Sharpr-MPRA regulatory region 2129	biological-region	-	-	-	-	20201124	regulatory:silencer
9606	113939967	LOC113939967	-	-	-	19	19p	Sharpr-MPRA regulatory region 3609	biological-region	-	-	-	-	20201124	regulatory:silencer
9606	113939968	LOC113939968	-	-	-	19	19p	Sharpr-MPRA regulatory region 13248	biological-region	-	-	-	-	20201124	regulatory:silencer
9606	113939969	LOC113939969	-	-	-	19	19q	Sharpr-MPRA regulatory region 9443	biological-region	-	-	-	-	20201124	regulatory:silencer
9606	113939970	LOC113939970	-	-	-	19	19p	Sharpr-MPRA regulatory region 13254	biological-region	-	-	-	-	20201124	regulatory:silencer
9606	113939971	LOC113939971	-	-	-	19	19p	Sharpr-MPRA regulatory region 15136	biological-region	-	-	-	-	20201124	regulatory:silencer
9606	113939973	LOC113939973	-	-	-	19	19q	Sharpr-MPRA regulatory region 6117	biological-region	-	-	-	-	20201124	regulatory:silencer
9606	113939974	LOC113939974	-	-	-	19	19p	Sharpr-MPRA regulatory region 11104	biological-region	-	-	-	-	20201124	regulatory:silencer
9606	113939975	LOC113939975	-	-	-	19	19q	Sharpr-MPRA regulatory region 15209	biological-region	-	-	-	-	20201124	regulatory:silencer
9606	113939976	LOC113939976	-	-	-	19	19p	Sharpr-MPRA regulatory region 7484	biological-region	-	-	-	-	20201124	regulatory:silencer
9606	113939977	LOC113939977	-	-	-	1	1p	Sharpr-MPRA regulatory region 391	biological-region	-	-	-	-	20201124	regulatory:silencer
9606	113939978	LOC113939978	-	-	-	1	1p	Sharpr-MPRA regulatory region 5383	biological-region	-	-	-	-	20201124	regulatory:silencer
9606	113939979	LOC113939979	-	-	-	1	1q	Sharpr-MPRA regulatory region 7263	biological-region	-	-	-	-	20201124	regulatory:silencer
9606	113939980	LOC113939980	-	-	-	1	1q	Sharpr-MPRA regulatory region 1052	biological-region	-	-	-	-	20201124	regulatory:silencer
9606	113939981	LOC113939981	-	-	-	1	1q	Sharpr-MPRA regulatory region 5860	biological-region	-	-	-	-	20201124	regulatory:silencer
9606	113939983	LOC113939983	-	-	-	1	1q	Sharpr-MPRA regulatory region 13960	biological-region	-	-	-	-	20201124	regulatory:silencer
9606	113939984	LOC113939984	-	-	-	1	1q	Sharpr-MPRA regulatory region 1701	biological-region	-	-	-	-	20201124	regulatory:silencer
9606	113939986	LOC113939986	-	-	-	1	1p	Sharpr-MPRA regulatory region 15208	biological-region	-	-	-	-	20201124	regulatory:silencer
9606	113939987	LOC113939987	-	-	-	1	1q	Sharpr-MPRA regulatory region 11409	biological-region	-	-	-	-	20201124	regulatory:silencer
9606	113939988	LOC113939988	-	-	-	1	1p	Sharpr-MPRA regulatory region 13643	biological-region	-	-	-	-	20201124	regulatory:silencer
9606	113939989	LOC113939989	-	-	-	1	1p	Sharpr-MPRA regulatory region 5460	biological-region	-	-	-	-	20201124	regulatory:silencer
9606	113939990	LOC113939990	-	-	-	20	20p	Sharpr-MPRA regulatory region 3766	biological-region	-	-	-	-	20201124	regulatory:silencer
9606	113939991	LOC113939991	-	-	-	20	20p	Sharpr-MPRA regulatory region 7514	biological-region	-	-	-	-	20201124	regulatory:silencer
9606	113939992	LOC113939992	-	-	-	20	20p	Sharpr-MPRA regulatory region 9064	biological-region	-	-	-	-	20201124	regulatory:silencer
9606	113960609	LOC113960609	-	-	-	20	20q	Sharpr-MPRA regulatory region 13448	biological-region	-	-	-	-	20201124	regulatory:silencer
9606	113960610	LOC113960610	-	-	-	20	20q	Sharpr-MPRA regulatory region 13245	biological-region	-	-	-	-	20201124	regulatory:silencer
9606	113960611	LOC113960611	-	-	-	20	20q	Sharpr-MPRA regulatory region 3425	biological-region	-	-	-	-	20201124	regulatory:silencer
9606	114004351	PARGP1-AGAP4	-	-	-	10	10q11.22	PARGP1-AGAP4 readthrough	pseudo	-	-	-	-	20201124	-
9606	114004352	LOC114004352	-	-	-	20	20q	Sharpr-MPRA regulatory region 5760	biological-region	-	-	-	-	20201124	regulatory:silencer
9606	114004353	LOC114004353	-	-	-	20	20q	Sharpr-MPRA regulatory region 11669	biological-region	-	-	-	-	20201124	regulatory:silencer
9606	114004355	LOC114004355	-	-	-	20	20p	Sharpr-MPRA regulatory region 14083	biological-region	-	-	-	-	20201124	regulatory:silencer
9606	114004356	LOC114004356	-	-	-	20	20q	Sharpr-MPRA regulatory region 7266	biological-region	-	-	-	-	20201124	regulatory:silencer
9606	114004357	LOC114004357	-	-	-	20	20q	Sharpr-MPRA regulatory region 12780	biological-region	-	-	-	-	20201124	regulatory:silencer
9606	114004358	MYOPARR	-	-	HGNC:HGNC:54178	1	1q32.1	myogenin promoter associated myogenic regulatory antisense long non coding RNA	ncRNA	MYOPARR	myogenin promoter associated myogenic regulatory antisense long non coding RNA	O	myogenin promoter-associated myogenic regulatory anti-sense long non-coding RNA	20201124	-
9606	114004360	LOC114004360	-	-	-	21	21q	Sharpr-MPRA regulatory region 9314	biological-region	-	-	-	-	20201124	regulatory:silencer
9606	114004361	LOC114004361	-	-	-	22	22q	Sharpr-MPRA regulatory region 11686	biological-region	-	-	-	-	20201124	regulatory:silencer
9606	114004362	LOC114004362	-	-	-	22	22q	Sharpr-MPRA regulatory region 14238	biological-region	-	-	-	-	20201124	regulatory:silencer
9606	114004363	LOC114004363	-	-	-	22	22q	Sharpr-MPRA regulatory region 15126	biological-region	-	-	-	-	20201124	regulatory:silencer
9606	114004364	LOC114004364	-	-	-	22	22q	Sharpr-MPRA regulatory region 3533	biological-region	-	-	-	-	20201124	regulatory:silencer
9606	114004366	LOC114004366	-	-	-	2	2q	Sharpr-MPRA regulatory region 936	biological-region	-	-	-	-	20201124	regulatory:silencer
9606	114004367	LOC114004367	-	-	-	2	2q	Sharpr-MPRA regulatory region 9678	biological-region	-	-	-	-	20201124	regulatory:silencer
9606	114004368	LOC114004368	-	-	-	2	2q	Sharpr-MPRA regulatory region 13948	biological-region	-	-	-	-	20201124	regulatory:silencer
9606	114004369	LOC114004369	-	-	-	2	2q	Sharpr-MPRA regulatory region 11632	biological-region	-	-	-	-	20201124	regulatory:silencer
9606	114004370	LOC114004370	-	-	-	2	2p	Sharpr-MPRA regulatory region 3202	biological-region	-	-	-	-	20201124	regulatory:silencer
9606	114004371	LOC114004371	-	-	-	2	2p	Sharpr-MPRA regulatory region 3808	biological-region	-	-	-	-	20201124	regulatory:silencer
9606	114004372	LOC114004372	-	-	-	2	2p	Sharpr-MPRA regulatory region 1814	biological-region	-	-	-	-	20201124	regulatory:silencer
9606	114004373	LOC114004373	-	-	-	2	2p	Sharpr-MPRA regulatory region 7735	biological-region	-	-	-	-	20201124	regulatory:silencer
9606	114004374	LOC114004374	-	-	-	3	3p	Sharpr-MPRA regulatory region 15222	biological-region	-	-	-	-	20201124	regulatory:silencer
9606	114004375	LOC114004375	-	-	-	3	3q	Sharpr-MPRA regulatory region 6075	biological-region	-	-	-	-	20201124	regulatory:silencer
9606	114004376	LOC114004376	-	-	-	3	3q	Sharpr-MPRA regulatory region 15084	biological-region	-	-	-	-	20201124	regulatory:silencer
9606	114004377	LOC114004377	-	-	-	3	3q	Sharpr-MPRA regulatory region 196	biological-region	-	-	-	-	20201124	regulatory:silencer
9606	114004378	LOC114004378	-	-	-	3	3p	Sharpr-MPRA regulatory region 15293	biological-region	-	-	-	-	20201124	regulatory:silencer
9606	114004379	LOC114004379	-	-	-	3	3p	Sharpr-MPRA regulatory region 2578	biological-region	-	-	-	-	20201124	regulatory:silencer
9606	114004380	LOC114004380	-	-	-	3	3p	Sharpr-MPRA regulatory region 13251	biological-region	-	-	-	-	20201124	regulatory:silencer
9606	114004381	LOC114004381	-	-	-	3	3p	Sharpr-MPRA regulatory region 1271	biological-region	-	-	-	-	20201124	regulatory:silencer
9606	114004382	LOC114004382	-	-	-	4	4p	Sharpr-MPRA regulatory region 8056	biological-region	-	-	-	-	20201124	regulatory:silencer
9606	114004383	LOC114004383	-	-	-	4	4p	Sharpr-MPRA regulatory region 3424	biological-region	-	-	-	-	20201124	regulatory:silencer
9606	114004384	LOC114004384	-	-	-	4	4q	Sharpr-MPRA regulatory region 9212	biological-region	-	-	-	-	20201124	regulatory:silencer
9606	114004385	LOC114004385	-	-	-	4	4p	Sharpr-MPRA regulatory region 2159	biological-region	-	-	-	-	20201124	regulatory:enhancer|regulatory:silencer
9606	114004386	LOC114004386	-	-	-	4	4q	Sharpr-MPRA regulatory region 13979	biological-region	-	-	-	-	20201124	regulatory:silencer
9606	114004387	LOC114004387	-	-	-	5	5q	Sharpr-MPRA regulatory region 9755	biological-region	-	-	-	-	20201124	regulatory:silencer
9606	114004388	LOC114004388	-	-	-	5	5q	Sharpr-MPRA regulatory region 9303	biological-region	-	-	-	-	20201124	regulatory:silencer
9606	114004389	LOC114004389	-	-	-	5	5q	Sharpr-MPRA regulatory region 9103	biological-region	-	-	-	-	20201124	regulatory:silencer
9606	114004390	LOC114004390	-	-	-	5	5q	Sharpr-MPRA regulatory region 10809	biological-region	-	-	-	-	20201124	regulatory:silencer
9606	114004391	LOC114004391	-	-	-	5	5q	Sharpr-MPRA regulatory region 11151	biological-region	-	-	-	-	20201124	regulatory:silencer
9606	114004392	LOC114004392	-	-	-	5	5p	Sharpr-MPRA regulatory region 7574	biological-region	-	-	-	-	20201124	regulatory:silencer
9606	114004393	LOC114004393	-	-	-	5	5p	Sharpr-MPRA regulatory region 9536	biological-region	-	-	-	-	20201124	regulatory:silencer
9606	114004394	LOC114004394	-	-	-	5	5q	Sharpr-MPRA regulatory region 180	biological-region	-	-	-	-	20201124	regulatory:silencer
9606	114004395	LOC114004395	-	-	-	5	5q	Sharpr-MPRA regulatory region 11450	biological-region	-	-	-	-	20201124	regulatory:silencer
9606	114004396	LNCRNA-ATB	-	-	-	14	14q11.2	long noncoding RNA activated by TGF-beta	ncRNA	-	-	-	-	20210118	-
9606	114004397	CA5BP1-CA5B	-	-	-	X	Xp22.2	CA5BP1-CA5B readthrough	ncRNA	-	-	-	-	20201124	-
9606	114004398	LOC114004398	-	-	-	6	6q	Sharpr-MPRA regulatory region 4102	biological-region	-	-	-	-	20201124	regulatory:silencer
9606	114004399	LOC114004399	-	-	-	6	6p	Sharpr-MPRA regulatory region 13207	biological-region	-	-	-	-	20201124	regulatory:silencer
9606	114004400	LOC114004400	-	-	-	6	6p	Sharpr-MPRA regulatory region 15272	biological-region	-	-	-	-	20201124	regulatory:silencer
9606	114004401	LOC114004401	-	-	-	6	6p	Sharpr-MPRA regulatory region 10363	biological-region	-	-	-	-	20201124	regulatory:silencer
9606	114004402	LOC114004402	-	-	-	6	6p	Sharpr-MPRA regulatory region 1859	biological-region	-	-	-	-	20201124	regulatory:silencer
9606	114004403	LOC114004403	-	-	-	6	6q	Sharpr-MPRA regulatory region 12937	biological-region	-	-	-	-	20201124	regulatory:silencer
9606	114004404	LOC114004404	-	-	-	6	6q	Sharpr-MPRA regulatory region 3236	biological-region	-	-	-	-	20201124	regulatory:silencer
9606	114004405	LOC114004405	-	-	-	7	7p	Sharpr-MPRA regulatory region 11358	biological-region	-	-	-	-	20201124	regulatory:silencer
9606	114004406	LOC114004406	-	-	-	7	7q	Sharpr-MPRA regulatory region 14594	biological-region	-	-	-	-	20201124	regulatory:silencer
9606	114004407	LOC114004407	-	-	-	7	7q	Sharpr-MPRA regulatory region 11620	biological-region	-	-	-	-	20201124	regulatory:silencer
9606	114004408	LOC114004408	-	-	-	7	7p	Sharpr-MPRA regulatory region 3634	biological-region	-	-	-	-	20201124	regulatory:silencer
9606	114004409	LOC114004409	-	-	-	8	8q	Sharpr-MPRA regulatory region 12099	biological-region	-	-	-	-	20201124	regulatory:silencer
9606	114004410	LOC114004410	-	-	-	8	8q	Sharpr-MPRA regulatory region 6081	biological-region	-	-	-	-	20201124	regulatory:silencer
9606	114004411	LOC114004411	-	-	-	8	8q	Sharpr-MPRA regulatory region 15097	biological-region	-	-	-	-	20201124	regulatory:silencer
9606	114004412	LOC114004412	-	-	-	8	8q	Sharpr-MPRA regulatory region 1869	biological-region	-	-	-	-	20201124	regulatory:silencer
9606	114004413	LOC114004413	-	-	-	8	8p	Sharpr-MPRA regulatory region 7305	biological-region	-	-	-	-	20201124	regulatory:silencer
9606	114022698	LOC114022698	-	-	-	9	9q	Sharpr-MPRA regulatory region 1857	biological-region	-	-	-	-	20201124	regulatory:silencer
9606	114022699	LOC114022699	-	-	-	9	9q	Sharpr-MPRA regulatory region 7760	biological-region	-	-	-	-	20201124	regulatory:silencer
9606	114022700	LOC114022700	-	-	-	9	9q	Sharpr-MPRA regulatory region 3625	biological-region	-	-	-	-	20201124	regulatory:silencer
9606	114022701	LOC114022701	-	-	-	9	9q	Sharpr-MPRA regulatory region 11314	biological-region	-	-	-	-	20201124	regulatory:silencer
9606	114022702	LOC114022702	-	-	-	9	9p	Sharpr-MPRA regulatory region 15403	biological-region	-	-	-	-	20201124	regulatory:silencer
9606	114022703	LOC114022703	-	-	-	9	9p	Sharpr-MPRA regulatory regions 5304 and 15183	biological-region	-	-	-	-	20201124	regulatory:silencer
9606	114022704	LOC114022704	-	-	-	9	9p	Sharpr-MPRA regulatory region 14989	biological-region	-	-	-	-	20201124	regulatory:silencer
9606	114022705	LOC114022705	-	-	-	X	Xq	Sharpr-MPRA regulatory region 9216	biological-region	-	-	-	-	20201124	regulatory:silencer
9606	114022706	LOC114022706	-	-	-	X	Xp	Sharpr-MPRA regulatory region 13558	biological-region	-	-	-	-	20201124	regulatory:silencer
9606	114022707	LOC114022707	-	-	-	X	Xp	Sharpr-MPRA regulatory region 9113	biological-region	-	-	-	-	20201124	regulatory:silencer
9606	114022708	LOC114022708	-	-	-	X	Xq	Sharpr-MPRA regulatory region 1584	biological-region	-	-	-	-	20201124	regulatory:silencer
9606	114108587	ATF7-NPFF	-	-	HGNC:HGNC:55073|Ensembl:ENSG00000267281	12	12q13.13	ATF7-NPFF readthrough	protein-coding	ATF7-NPFF	ATF7-NPFF readthrough	O	ATF7-NPFF readthrough protein	20201124	-
9606	114108591	LOC114108591	-	-	-	19	19q13.42	killer cell immunoglobulin like receptor, three Ig domains pseudogene 1-like	pseudo	-	-	-	-	20201124	-
9606	114108592	LOC114108592	-	-	-	19	19q13.42	killer cell immunoglobulin like receptor, two Ig domains pseudogene 1-like	pseudo	-	-	-	-	20201124	-
9606	114118903	ARHGAP11A-SCG5	-	-	-	15	15q13.3	ARHGAP11A-SCG5 readthrough	protein-coding	-	-	-	ARHGAP11A-SCG5 protein	20201124	-
9606	114253699	TNDM1	-	-	MIM:601410	6	6q24	Diabetes mellitus, transient neonatal, 1	unknown	-	-	-	-	20190816	-
9606	114255744	LOC114255744	-	sZRS	-	7	7q	ZRS shadow enhancer	biological-region	-	-	-	-	20201124	regulatory:enhancer
9606	114349542	MXLPO	-	-	MIM:613488	12	12q13.1	Myxoid liposarcoma	unknown	-	-	-	-	20190816	-
9606	114482358	MIR10395	-	hsa-mir-10395	miRBase:MI0033419	19	-	microRNA mir-10395	ncRNA	-	-	-	-	20200625	-
9606	114482364	MIR10401	-	hsa-mir-10401	miRBase:MI0033425	21	-	microRNA mir-10401	ncRNA	-	-	-	-	20200625	-
9606	114483833	H2BE1	-	-	HGNC:HGNC:53833|Ensembl:ENSG00000285480	7	7q36.1	H2B.E variant histone 1	protein-coding	H2BE1	H2B.E variant histone 1	O	histone H2B type 2-E1|novel histone H2B-like protein	20201124	-
9606	114483834	ABCF2-H2BE1	-	-	HGNC:HGNC:54751|Ensembl:ENSG00000285292	7	7q36.1	ABCF2-H2BE1 readthrough	protein-coding	ABCF2-H2BE1	ABCF2-H2BE1 readthrough	O	ABCF2-H2B protein|ABCF2-H2B readthrough	20201124	-
9606	114515514	RCC2-AS1	-	LCPAT1	HGNC:HGNC:41262|Ensembl:ENSG00000227751	1	1p36.13	RCC2 antisense RNA 1	ncRNA	RCC2-AS1	RCC2 antisense RNA 1	O	lung cancer progression-association transcript 1	20201209	-
9606	114515515	UMLILO	-	-	HGNC:HGNC:51824	4	4q13.3	upstream master lncRNA of the inflammatory chemokine locus	ncRNA	UMLILO	upstream master lncRNA of the inflammatory chemokine locus	O	-	20190420	-
9606	114515517	VINAC1P	-	-	HGNC:HGNC:53736	2	2q14.1	vinculin/alpha-catenin family member 1, pseudogene	pseudo	VINAC1P	vinculin/alpha-catenin family member 1, pseudogene	O	-	20190420	-
9606	114515518	CCDC201	-	-	HGNC:HGNC:54081	7	7p12.3	coiled-coil domain containing 201	protein-coding	CCDC201	coiled-coil domain containing 201	O	-	20190608	-
9606	114515519	LINC02629	-	-	HGNC:HGNC:54108	10	10p11.22	long intergenic non-protein coding RNA 2629	ncRNA	LINC02629	long intergenic non-protein coding RNA 2629	O	TCONS_00017811	20201124	-
9606	114515520	LINC02631	-	-	HGNC:HGNC:54112	2	2q22.1	long intergenic non-protein coding RNA 2631	ncRNA	LINC02631	long intergenic non-protein coding RNA 2631	O	-	20190420	-
9606	114515521	MIR378D2HG	-	-	HGNC:HGNC:54166|Ensembl:ENSG00000264448	8	8q22.1	MIR378D2 host gene	ncRNA	MIR378D2HG	MIR378D2 host gene	O	-	20201209	-
9606	114803468	LOC114803468	-	-	-	1	1p	MACF1 eExon liver enhancer	biological-region	-	-	-	enhancer exon of MACF1	20201124	regulatory:enhancer
9606	114803469	LOC114803469	-	-	-	11	11q	SORL1 eExon liver enhancer	biological-region	-	-	-	enhancer exon of SORL1	20201124	regulatory:enhancer
9606	114803470	LOC114803470	-	-	-	12	12q	SCN8A eExon liver enhancer	biological-region	-	-	-	enhancer exon of SCN8A	20201124	regulatory:enhancer
9606	114803471	LOC114803471	-	-	-	12	12q	AMDHD1 eExon liver enhancer	biological-region	-	-	-	enhancer exon of AMDHD1	20201124	regulatory:enhancer
9606	114803472	LOC114803472	-	-	-	17	17q	ABCC3 (B) eExon liver enhancer	biological-region	-	-	-	enhancer exon of ABCC3	20201124	regulatory:enhancer
9606	114803473	LOC114803473	-	-	-	18	18q	ALPK2 eExon liver enhancer	biological-region	-	-	-	enhancer exon of ALPK2	20201124	regulatory:enhancer
9606	114803474	LOC114803474	-	-	-	20	20q	LIME1 eExon liver enhancer	biological-region	-	-	-	enhancer exons of LIME1	20201124	regulatory:enhancer
9606	114803475	LOC114803475	-	-	-	3	3p	PPARG eExon liver enhancer	biological-region	-	-	-	enhancer exon of PPARG	20201124	regulatory:enhancer
9606	114803476	LOC114803476	-	-	-	4	4q	UGT2B7 (B) eExon liver enhancer	biological-region	-	-	-	enhancer exon of UGT2B7	20201124	regulatory:enhancer
9606	114803477	LOC114803477	-	-	-	5	5p	MTMR12 eExon liver enhancer	biological-region	-	-	-	enhancer exon of MTMR12	20201124	regulatory:enhancer
9606	114803478	LOC114803478	-	-	-	6	6q	TRAF3IP2 eExon liver enhancer	biological-region	-	-	-	enhancer exon of TRAF3IP2	20201124	regulatory:enhancer
9606	114818278	ZNF71-SMIM17	-	-	-	19	19q13.43	ZNF71-SMIM17 readthrough (NMD candidate)	ncRNA	-	-	-	-	20201124	-
9606	114827811	LOC114827811	-	-	-	7	7q	eDlx#8 enhancer in SHFM1 region	biological-region	-	-	-	-	20201124	regulatory:enhancer
9606	114827812	LOC114827812	-	-	-	7	7q	eDlx#14 enhancer in SHFM1 region	biological-region	-	-	-	-	20201124	regulatory:enhancer
9606	114827813	LOC114827813	-	-	-	7	7q	eDlx#16 enhancer in SHFM1 region	biological-region	-	-	-	-	20201124	regulatory:enhancer
9606	114827814	LOC114827814	-	-	-	7	7q	eDlx#24 enhancer in SHFM1 region	biological-region	-	-	-	-	20201124	regulatory:enhancer
9606	114827815	LOC114827815	-	-	-	7	7q	eDlx#26 enhancer in SHFM1 region	biological-region	-	-	-	-	20201124	regulatory:enhancer
9606	114827816	LOC114827816	-	-	-	7	7q	eDlx#27 enhancer in SHFM1 region	biological-region	-	-	-	-	20201124	regulatory:enhancer
9606	114827818	LOC114827818	-	-	-	4	-	VISTA enhancer hs1247	biological-region	-	-	-	-	20201124	regulatory:enhancer
9606	114827820	LOC114827820	-	-	-	5	-	VISTA enhancer hs1312	biological-region	-	-	-	-	20201124	regulatory:enhancer
9606	114827821	LOC114827821	-	-	-	9	-	VISTA enhancer hs1595	biological-region	-	-	-	-	20201124	regulatory:enhancer
9606	114827822	LOC114827822	-	-	-	4	-	VISTA enhancer hs1706	biological-region	-	-	-	-	20201124	regulatory:enhancer
9606	114827823	LOC114827823	-	-	-	8	-	VISTA enhancer hs1927	biological-region	-	-	-	-	20201124	regulatory:enhancer
9606	114827824	LOC114827824	-	-	-	3	-	VISTA enhancer hs1976	biological-region	-	-	-	-	20201124	regulatory:enhancer
9606	114827825	LOC114827825	-	-	-	6	-	VISTA enhancer hs2104	biological-region	-	-	-	-	20201124	regulatory:enhancer
9606	114827826	LOC114827826	-	-	-	3	-	VISTA enhancer hs2120	biological-region	-	-	-	-	20201124	regulatory:enhancer
9606	114827827	LOC114827827	-	-	-	1	-	VISTA enhancer hs2123	biological-region	-	-	-	-	20201124	regulatory:enhancer
9606	114827828	LOC114827828	-	-	-	6	-	VISTA enhancer hs2285	biological-region	-	-	-	-	20201124	regulatory:enhancer
9606	114827829	LOC114827829	-	-	-	7	-	VISTA enhancer hs2286	biological-region	-	-	-	-	20201124	regulatory:enhancer
9606	114827830	LOC114827830	-	-	-	2	-	VISTA enhancer hs2337	biological-region	-	-	-	-	20201124	regulatory:enhancer
9606	114827831	LOC114827831	-	-	-	9	-	VISTA enhancer hs2342	biological-region	-	-	-	-	20201124	regulatory:enhancer
9606	114827832	LOC114827832	-	-	-	2	-	VISTA enhancer hs2343	biological-region	-	-	-	-	20201124	regulatory:enhancer
9606	114827833	LOC114827833	-	-	-	4	-	VISTA enhancer hs2501	biological-region	-	-	-	-	20201124	regulatory:enhancer
9606	114827834	LOC114827834	-	-	-	4	-	VISTA enhancer hs2502	biological-region	-	-	-	-	20201124	regulatory:enhancer
9606	114827835	LOC114827835	-	-	-	7	-	VISTA enhancer hs2505	biological-region	-	-	-	-	20201124	regulatory:enhancer
9606	114827836	LOC114827836	-	-	-	2	-	VISTA enhancer hs2511	biological-region	-	-	-	-	20201124	regulatory:enhancer
9606	114827837	LOC114827837	-	-	-	8	-	VISTA enhancer hs2514	biological-region	-	-	-	-	20201124	regulatory:enhancer
9606	114827838	LOC114827838	-	-	-	9	-	VISTA enhancer hs2537	biological-region	-	-	-	-	20201124	regulatory:enhancer
9606	114827839	LOC114827839	-	-	-	2	-	VISTA enhancer hs2553	biological-region	-	-	-	-	20201124	regulatory:enhancer
9606	114827840	LOC114827840	-	-	-	8	-	VISTA enhancer hs2563	biological-region	-	-	-	-	20201124	regulatory:enhancer
9606	114827841	LOC114827841	-	-	-	5	-	VISTA enhancer hs2567	biological-region	-	-	-	-	20201124	regulatory:enhancer
9606	114827842	LOC114827842	-	-	-	4	-	VISTA enhancer hs2570	biological-region	-	-	-	-	20201124	regulatory:enhancer
9606	114827843	LOC114827843	-	-	-	3	-	VISTA enhancer hs2571	biological-region	-	-	-	-	20201124	regulatory:enhancer
9606	114827844	LOC114827844	-	-	-	1	-	VISTA enhancer hs2572	biological-region	-	-	-	-	20201124	regulatory:enhancer
9606	114827845	LOC114827845	-	-	-	6	-	VISTA enhancer hs2576	biological-region	-	-	-	-	20201124	regulatory:enhancer
9606	114827846	LOC114827846	-	-	-	1	-	VISTA enhancer hs2585	biological-region	-	-	-	-	20201124	regulatory:enhancer
9606	114827847	LOC114827847	-	-	-	2	-	VISTA enhancer hs2590	biological-region	-	-	-	-	20201124	regulatory:enhancer
9606	114827848	LOC114827848	-	-	-	17	-	VISTA enhancer hs1656	biological-region	-	-	-	-	20201124	regulatory:enhancer
9606	114827849	LOC114827849	-	-	-	22	-	VISTA enhancer hs1924	biological-region	-	-	-	-	20201124	regulatory:enhancer
9606	114827850	LOC114827850	-	-	-	12	-	VISTA enhancer hs2149	biological-region	-	-	-	-	20201124	regulatory:enhancer
9606	114827851	LOC114827851	-	-	-	14	-	VISTA enhancer hs2155	biological-region	-	-	-	-	20201124	regulatory:enhancer
9606	114827852	LOC114827852	-	-	-	11	-	VISTA enhancer hs2289	biological-region	-	-	-	-	20201124	regulatory:enhancer
9606	114827853	LOC114827853	-	-	-	21	-	VISTA enhancer hs2333	biological-region	-	-	-	-	20201124	regulatory:enhancer
9606	114827854	LOC114827854	-	-	-	18	-	VISTA enhancer hs2335	biological-region	-	-	-	-	20201124	regulatory:enhancer
9606	114827855	LOC114827855	-	-	-	18	-	VISTA enhancer hs2336	biological-region	-	-	-	-	20201124	regulatory:enhancer
9606	114827856	LOC114827856	-	-	-	12	-	VISTA enhancer hs2493	biological-region	-	-	-	-	20201124	regulatory:enhancer
9606	114827857	LOC114827857	-	-	-	10	-	VISTA enhancer hs2509	biological-region	-	-	-	-	20201124	regulatory:enhancer
9606	114827858	LOC114827858	-	-	-	15	-	VISTA enhancer hs2510	biological-region	-	-	-	-	20201124	regulatory:enhancer
9606	114827859	LOC114827859	-	-	-	11	-	VISTA enhancer hs2531	biological-region	-	-	-	-	20201124	regulatory:enhancer
9606	114827860	LOC114827860	-	-	-	12	-	VISTA enhancer hs2540	biological-region	-	-	-	-	20201124	regulatory:enhancer
9606	114827861	LOC114827861	-	-	-	22	-	VISTA enhancer hs2543	biological-region	-	-	-	-	20201124	regulatory:enhancer
9606	114827862	LOC114827862	-	-	-	20	-	VISTA enhancer hs2547	biological-region	-	-	-	-	20201124	regulatory:enhancer
9606	114827863	LOC114827863	-	-	-	17	-	VISTA enhancer hs2548	biological-region	-	-	-	-	20201124	regulatory:enhancer
9606	114827864	LOC114827864	-	-	-	20	-	VISTA enhancer hs2565	biological-region	-	-	-	-	20201124	regulatory:enhancer
9606	114827865	LOC114827865	-	-	-	12	-	VISTA enhancer hs2573	biological-region	-	-	-	-	20201124	regulatory:enhancer
9606	114841035	LOC114841035	-	-	Ensembl:ENSG00000286264	11	11q13.1	Uncharacterized protein LOC114841035	protein-coding	-	-	-	Uncharacterized protein LOC114841035	20201124	-
9606	114841037	GUCA1ANB	-	-	HGNC:HGNC:55126|Ensembl:ENSG00000214732	6	6p21.1	GUCA1A neighbor	protein-coding	GUCA1ANB	GUCA1A neighbor	O	putative uncharacterized protein GUCA1ANB	20201213	-
9606	114841038	LOC114841038	-	-	-	7	7q	5K-Del enhancer in SHFM1 region	biological-region	-	-	-	-	20201124	regulatory:enhancer
9606	114841040	TNRC6B-DT	-	-	HGNC:HGNC:55373|Ensembl:ENSG00000261202	22	22q13.1	TNRC6B divergent transcript	ncRNA	TNRC6B-DT	TNRC6B divergent transcript	O	-	20201124	-
9606	115029024	DYT23	-	-	MIM:614860	9	9q34	Dystonia 23	unknown	-	-	-	-	20190816	-
9606	115072896	SLCO1B3-SLCO1B7	-	LST-3TM12|OATP1B3-1B7	HGNC:HGNC:54403|Ensembl:ENSG00000257046	12	12p12.2	SLCO1B3-SLCO1B7 readthrough	protein-coding	SLCO1B3-SLCO1B7	SLCO1B3-SLCO1B7 readthrough	O	SLCO1B3-SLCO1B7	20201124	-
9606	115253417	LOC115253417	-	-	-	16	16p	intestine-critical region regulatory element	biological-region	-	-	-	-	20201124	regulatory:enhancer
9606	115253418	COPDA1	-	-	HGNC:HGNC:53171	14	14q32.33	chronic obstructive pulmonary disease associated lncRNA 1	ncRNA	COPDA1	chronic obstructive pulmonary disease associated lncRNA 1	O	-	20200425	-
9606	115253419	TSPAN18-AS1	-	-	HGNC:HGNC:54221	11	11p11.2	TSPAN18 antisense RNA 1	ncRNA	TSPAN18-AS1	TSPAN18 antisense RNA 1	O	-	20191012	-
9606	115253422	DUS4L-BCAP29	-	-	HGNC:HGNC:54422|Ensembl:ENSG00000288558	7	7q22.3	DUS4L-BCAP29 readthrough	protein-coding	DUS4L-BCAP29	DUS4L-BCAP29 readthrough	O	DUS4L-BCAP29 protein	20201124	-
9606	115271120	LDLR-AS1	-	-	HGNC:HGNC:54407	19	19p13.2	LDLR antisense RNA 1	ncRNA	LDLR-AS1	LDLR antisense RNA 1	O	lncRNA BM450697	20201124	-
9606	115308161	LOC115308161	-	-	Ensembl:ENSG00000271551	6	6q25.3	uncharacterized LOC115308161	ncRNA	-	-	-	-	20201124	-
9606	115409980	NR4A1AS	-	NR4A1-AS1	HGNC:HGNC:54409|Ensembl:ENSG00000259884	12	12q13.13	NR4A1 antisense RNA	ncRNA	NR4A1AS	NR4A1 antisense RNA	O	-	20201209	-
9606	115409981	RNVU1-25	-	-	HGNC:HGNC:54428	1	1q21.1	RNA, variant U1 small nuclear 25	snRNA	RNVU1-25	RNA, variant U1 small nuclear 25	O	-	20191012	-
9606	115409982	RNVU1-26	-	-	HGNC:HGNC:54429	1	1q21.1	RNA, variant U1 small nuclear 26	snRNA	RNVU1-26	RNA, variant U1 small nuclear 26	O	-	20191012	-
9606	115409983	RNVU1-28	-	-	HGNC:HGNC:54432	1	1q21.1	RNA, variant U1 small nuclear 28	snRNA	RNVU1-28	RNA, variant U1 small nuclear 28	O	-	20191012	-
9606	115409984	RNVU1-30	-	-	HGNC:HGNC:54434	1	1q21.2	RNA, variant U1 small nuclear 30	snRNA	RNVU1-30	RNA, variant U1 small nuclear 30	O	-	20191012	-
9606	115409985	RNU1-153P	-	-	HGNC:HGNC:54435|Ensembl:ENSG00000277678	1	1q21.1	RNA, U1 small nuclear 153, pseudogene	pseudo	RNU1-153P	RNA, U1 small nuclear 153, pseudogene	O	-	20201124	-
9606	115409986	RNU1-155P	-	-	HGNC:HGNC:54437|Ensembl:ENSG00000252135	1	1q21.2	RNA, U1 small nuclear 155 pseudogene	pseudo	RNU1-155P	RNA, U1 small nuclear 155 pseudogene	O	-	20201124	-
9606	115409987	LINC02862	-	-	HGNC:HGNC:54419	2	2q35	long intergenic non-protein coding RNA 2862	ncRNA	LINC02862	long intergenic non-protein coding RNA 2862	O	-	20191012	-
9606	115409988	RNVU1-27	-	-	HGNC:HGNC:54431	1	1q21.2	RNA, variant U1 small nuclear 27	snRNA	RNVU1-27	RNA, variant U1 small nuclear 27	O	-	20191012	-
9606	115409989	RNVU1-29	-	-	HGNC:HGNC:54433	1	1q21.1	RNA, variant U1 small nuclear 29	snRNA	RNVU1-29	RNA, variant U1 small nuclear 29	O	-	20191012	-
9606	115409990	RNU1-154P	-	-	HGNC:HGNC:54436|Ensembl:ENSG00000270384	1	1q21.1	RNA, U1 small nuclear 154, pseudogene	pseudo	RNU1-154P	RNA, U1 small nuclear 154, pseudogene	O	-	20201124	-
9606	115482681	H3P2	-	p03	HGNC:HGNC:43795	1	1p32.3	H3 histone pseudogene 2	pseudo	H3P2	H3 histone pseudogene 2	O	-	20201124	-
9606	115482682	H3P3	-	p04	HGNC:HGNC:43796|Ensembl:ENSG00000234202	1	1p22.1	H3 histone pseudogene 3	pseudo	H3P3	H3 histone pseudogene 3	O	-	20201124	-
9606	115482683	H3P7	-	p60	HGNC:HGNC:43799|Ensembl:ENSG00000237178	2	2q31.2	H3 histone pseudogene 7	pseudo	H3P7	H3 histone pseudogene 7	O	-	20201124	-
9606	115482684	H3P9	-	p15	HGNC:HGNC:43801|Ensembl:ENSG00000227430	2	2q34	H3 histone pseudogene 9	pseudo	H3P9	H3 histone pseudogene 9	O	-	20201124	-
9606	115482685	H3P13	-	p19	HGNC:HGNC:43804|Ensembl:ENSG00000243977	3	3q26.33	H3 histone pseudogene 13	pseudo	H3P13	H3 histone pseudogene 13	O	-	20201124	-
9606	115482686	H2AL1RP	-	-	HGNC:HGNC:53960|Ensembl:ENSG00000229674	X	Xp11.4	H2A.L variant histone R, pseudogene	pseudo	H2AL1RP	H2A.L variant histone R, pseudogene	O	-	20201124	-
9606	115482687	H2AL1SP	-	-	HGNC:HGNC:53961|Ensembl:ENSG00000285944	X	Xp21.1	H2A.L variant histone S, pseudogene	pseudo	H2AL1SP	H2A.L variant histone S, pseudogene	O	-	20201124	-
9606	115482688	H3C5P	-	-	HGNC:HGNC:54427|Ensembl:ENSG00000277720	6	6p22.2	H3 clustered histone 5, pseudogene	pseudo	H3C5P	H3 clustered histone 5, pseudogene	O	-	20201124	-
9606	115482689	H2BL1P	-	H2BP4|SubH2Bv	HGNC:HGNC:54442|Ensembl:ENSG00000223497	5	5q13.2	H2B.L histone variant 1, pseudogene	pseudo	H2BL1P	H2B.L histone variant 1, pseudogene	O	1700024P04Rik|H2B histone pseudogene 4	20201124	-
9606	115482690	H2BP5	-	-	HGNC:HGNC:54443|Ensembl:ENSG00000277410	6	6p22.2	H2B histone pseudogene 5	pseudo	H2BP5	H2B histone pseudogene 5	O	-	20201124	-
9606	115482691	H2BP9	-	-	HGNC:HGNC:54446|Ensembl:ENSG00000231787	X	Xq22.2	H2B histone pseudogene 9	pseudo	H2BP9	H2B histone pseudogene 9	O	-	20201124	-
9606	115482692	H4P1	-	-	HGNC:HGNC:54447|Ensembl:ENSG00000240680	7	7q32.3	H4 histone pseudogene 1	pseudo	H4P1	H4 histone pseudogene 1	O	-	20201124	-
9606	115482693	H3P8	-	p14	HGNC:HGNC:54449	2	-	H3 histone pseudogene 8	unknown	H3P8	H3 histone pseudogene 8	O	-	20200625	-
9606	115482694	H3P17	-	p23	HGNC:HGNC:54451	5	5p15.1	H3 histone pseudogene 17	unknown	H3P17	H3 histone pseudogene 17	O	-	20191012	-
9606	115482696	H3P23	-	p27	HGNC:HGNC:54457	5	5q14.3	H3 histone pseudogene 23	pseudo	H3P23	H3 histone pseudogene 23	O	-	20201124	-
9606	115482697	H3P24	-	p28	HGNC:HGNC:54458	5	5q22.3	H3 histone pseudogene 24	pseudo	H3P24	H3 histone pseudogene 24	O	-	20201124	-
9606	115482698	H3P27	-	p59	HGNC:HGNC:54460	6	6q14.1	H3 histone pseudogene 27	pseudo	H3P27	H3 histone pseudogene 27	O	-	20201124	-
9606	115482699	H3P28	-	p40	HGNC:HGNC:54461	6	6q25.3	H3 histone pseudogene 28	pseudo	H3P28	H3 histone pseudogene 28	O	-	20201124	-
9606	115482700	H3P30	-	p42	HGNC:HGNC:54463|Ensembl:ENSG00000227443	9	9p21.3	H3 histone pseudogene 30	pseudo	H3P30	H3 histone pseudogene 30	O	-	20201124	-
9606	115482701	H3P32	-	-	HGNC:HGNC:54465|Ensembl:ENSG00000233814	9	9q21.13	H3 histone pseudogene 32	pseudo	H3P32	H3 histone pseudogene 32	O	-	20201124	-
9606	115482702	H3P34	-	-	HGNC:HGNC:54467|Ensembl:ENSG00000255295	11	11q14.3	H3 histone pseudogene 34	pseudo	H3P34	H3 histone pseudogene 34	O	-	20201124	-
9606	115482703	H3P35	-	-	HGNC:HGNC:54468	12	12q21.1	H3 histone pseudogene 35	pseudo	H3P35	H3 histone pseudogene 35	O	-	20201124	-
9606	115482704	H3P42	-	p52	HGNC:HGNC:54471|Ensembl:ENSG00000271626	17	17q23.2	H3 histone pseudogene 42	pseudo	H3P42	H3 histone pseudogene 42	O	-	20201124	-
9606	115482705	H3P45	-	p56	HGNC:HGNC:54473|Ensembl:ENSG00000227211	X	Xq22.1	H3 histone pseudogene 45	pseudo	H3P45	H3 histone pseudogene 45	O	-	20201124	-
9606	115482706	H3P47	-	p57	HGNC:HGNC:54475	X	Xq25	H3 histone pseudogene 47	pseudo	H3P47	H3 histone pseudogene 47	O	-	20201124	-
9606	115482707	H3P39	-	p49	HGNC:HGNC:54469	15	15q21.1	H3 histone pseudogene 39	pseudo	H3P39	H3 histone pseudogene 39	O	-	20201124	-
9606	115482708	H3P11	-	p17	HGNC:HGNC:43803|Ensembl:ENSG00000230111	3	3p23	H3 histone pseudogene 11	pseudo	H3P11	H3 histone pseudogene 11	O	-	20201124	-
9606	115482709	H3P19	-	p24	HGNC:HGNC:54453|Ensembl:ENSG00000271296	5	5p15.1	H3 histone pseudogene 19	pseudo	H3P19	H3 histone pseudogene 19	O	-	20201124	-
9606	115482710	H3P31	-	p43	HGNC:HGNC:54464|Ensembl:ENSG00000232466	9	9p21.2	H3 histone pseudogene 31	pseudo	H3P31	H3 histone pseudogene 31	O	-	20201124	-
9606	115482711	H3P1	-	p02	HGNC:HGNC:43794|Ensembl:ENSG00000230228	1	1p36.11	H3 histone pseudogene 1	pseudo	H3P1	H3 histone pseudogene 1	O	-	20201124	-
9606	115482712	H3P5	-	p12	HGNC:HGNC:43798	2	2p23.1	H3 histone pseudogene 5	pseudo	H3P5	H3 histone pseudogene 5	O	-	20201124	-
9606	115482713	H3P10	-	p16	HGNC:HGNC:43802	3	3p24.2	H3 histone pseudogene 10	pseudo	H3P10	H3 histone pseudogene 10	O	-	20201124	-
9606	115482714	H2AL1QP	-	-	HGNC:HGNC:53959|Ensembl:ENSG00000249467	X	Xp21.1	H2A.L variant histone Q, pseudogene	pseudo	H2AL1QP	H2A.L variant histone Q, pseudogene	O	-	20201124	-
9606	115482715	H2AQ1P	-	-	HGNC:HGNC:53962|Ensembl:ENSG00000285989	X	Xq26.3	H2A.Q variant histone 1, pseudogene	pseudo	H2AQ1P	H2A.Q variant histone 1, pseudogene	O	-	20201124	-
9606	115482716	H2ACP2	-	-	HGNC:HGNC:54439	2	2p22.3	H2AC histone family pseudogene 2	pseudo	H2ACP2	H2AC histone family pseudogene 2	O	-	20201124	-
9606	115482717	H2BP7	-	-	HGNC:HGNC:54444|Ensembl:ENSG00000226222	X	Xp22.11	H2B histone pseudogene 7	pseudo	H2BP7	H2B histone pseudogene 7	O	-	20201124	-
9606	115482718	RNVU1-31	-	-	HGNC:HGNC:54448	1	1q21.1	RNA, variant U1 small nuclear 31	snRNA	RNVU1-31	RNA, variant U1 small nuclear 31	O	-	20191012	-
9606	115482719	H3P22	-	p26	HGNC:HGNC:54456	5	5p15.1	H3 histone pseudogene 22	pseudo	H3P22	H3 histone pseudogene 22	O	-	20201124	-
9606	115482720	H3P25	-	-	HGNC:HGNC:54459|Ensembl:ENSG00000275506	5	5q31.2	H3 histone pseudogene 25	pseudo	H3P25	H3 histone pseudogene 25	O	-	20201124	-
9606	115482721	H3P29	-	p41	HGNC:HGNC:54462|Ensembl:ENSG00000228783	9	9p24.3	H3 histone pseudogene 29	pseudo	H3P29	H3 histone pseudogene 29	O	-	20201124	-
9606	115482722	H3P33	-	p44	HGNC:HGNC:54466|Ensembl:ENSG00000255492	11	11p15.3	H3 histone pseudogene 33	pseudo	H3P33	H3 histone pseudogene 33	O	-	20201124	-
9606	115482723	H3P40	-	p50	HGNC:HGNC:54470	15	15q26.2	H3 histone pseudogene 40	pseudo	H3P40	H3 histone pseudogene 40	O	-	20201124	-
9606	115482724	H3P46	-	-	HGNC:HGNC:54474|Ensembl:ENSG00000278317	X	Xq24	H3 histone pseudogene 46	pseudo	H3P46	H3 histone pseudogene 46	O	-	20201124	-
9606	115482725	H2BP8	-	-	HGNC:HGNC:54445|Ensembl:ENSG00000235976	X	Xq22.1	H2B histone pseudogene 8	pseudo	H2BP8	H2B histone pseudogene 8	O	-	20201124	-
9606	115482726	H2AZP7	-	-	HGNC:HGNC:54440|Ensembl:ENSG00000253156	8	8q23.3	H2A.Z histone pseudogene 7	pseudo	H2AZP7	H2A.Z histone pseudogene 7	O	-	20201124	-
9606	115694671	LINC01297	-	-	HGNC:HGNC:50443	14	14q11.2	long intergenic non-protein coding RNA 1297	ncRNA	LINC01297	long intergenic non-protein coding RNA 1297	O	-	20201124	-
9606	115801414	LINC01297-DUXAP10-NBEAP6	-	-	-	14	14q11.2	LINC01297-DUXAP10-NBEAP6 readthrough	ncRNA	-	-	-	-	20201124	-
9606	115801415	LOC115801415	-	-	-	1	1p	CRISPRi-validated cis-regulatory element chr1.97	biological-region	-	-	-	-	20201124	regulatory:transcriptional_cis_regulatory_region
9606	115801416	LOC115801416	-	-	-	1	1p	CRISPRi-validated cis-regulatory element chr1.1957	biological-region	-	-	-	-	20201124	regulatory:transcriptional_cis_regulatory_region
9606	115801417	LOC115801417	-	-	-	1	1p	CRISPRi-validated cis-regulatory element chr1.3691	biological-region	-	-	-	-	20201124	regulatory:transcriptional_cis_regulatory_region
9606	115801418	LOC115801418	-	-	-	1	1p	CRISPRi-validated cis-regulatory element chr1.3775	biological-region	-	-	-	-	20201124	regulatory:transcriptional_cis_regulatory_region
9606	115801419	LOC115801419	-	-	-	1	1p	CRISPRi-validated cis-regulatory element chr1.3789	biological-region	-	-	-	-	20201124	regulatory:transcriptional_cis_regulatory_region
9606	115801420	LOC115801420	-	-	-	1	1p	CRISPRi-validated cis-regulatory element chr1.3986	biological-region	-	-	-	-	20201124	regulatory:transcriptional_cis_regulatory_region
9606	115801421	LOC115801421	-	-	-	1	1p	CRISPRi-validated cis-regulatory element chr1.4082	biological-region	-	-	-	-	20201124	regulatory:transcriptional_cis_regulatory_region
9606	115801422	LOC115801422	-	-	-	1	1p	CRISPRi-validated cis-regulatory element chr1.4289	biological-region	-	-	-	-	20201124	regulatory:transcriptional_cis_regulatory_region
9606	115801423	LOC115801423	-	-	-	1	1p	CRISPRi-validated cis-regulatory element chr1.4291	biological-region	-	-	-	-	20201124	regulatory:transcriptional_cis_regulatory_region
9606	115801424	LOC115801424	-	-	-	1	1p	CRISPRi-validated cis-regulatory element chr1.4865	biological-region	-	-	-	-	20201124	regulatory:transcriptional_cis_regulatory_region
9606	115801425	LOC115801425	-	-	-	1	1p	CRISPRi-validated cis-regulatory element chr1.5052	biological-region	-	-	-	-	20201124	regulatory:transcriptional_cis_regulatory_region
9606	115801426	LOC115801426	-	-	-	1	1p	CRISPRi-validated cis-regulatory element chr1.5850	biological-region	-	-	-	-	20201124	regulatory:transcriptional_cis_regulatory_region
9606	115801427	LOC115801427	-	-	-	1	1p	CRISPRi-validated cis-regulatory element chr1.5857	biological-region	-	-	-	-	20201124	regulatory:transcriptional_cis_regulatory_region
9606	115801428	LOC115801428	-	-	-	1	1p	CRISPRi-validated cis-regulatory element chr1.6035	biological-region	-	-	-	-	20201124	regulatory:transcriptional_cis_regulatory_region
9606	115801429	LOC115801429	-	-	-	1	1p	CRISPRi-validated cis-regulatory element chr1.6815	biological-region	-	-	-	-	20201124	regulatory:transcriptional_cis_regulatory_region
9606	115801430	LOC115801430	-	-	-	1	1p	CRISPRi-validated cis-regulatory element chr1.6877	biological-region	-	-	-	-	20201124	regulatory:transcriptional_cis_regulatory_region
9606	115801431	LOC115801431	-	-	-	1	1p	CRISPRi-validated cis-regulatory element chr1.7351	biological-region	-	-	-	-	20201124	regulatory:transcriptional_cis_regulatory_region
9606	115801432	LOC115801432	-	-	-	1	1p	CRISPRi-validated cis-regulatory element chr1.7352	biological-region	-	-	-	-	20201124	regulatory:transcriptional_cis_regulatory_region
9606	115801433	LOC115801433	-	-	-	1	1p	CRISPRi-validated cis-regulatory element chr1.7353	biological-region	-	-	-	-	20201124	regulatory:transcriptional_cis_regulatory_region
9606	115801434	LOC115801434	-	-	-	1	1p	CRISPRi-validated cis-regulatory element chr1.7357	biological-region	-	-	-	-	20201124	regulatory:transcriptional_cis_regulatory_region
9606	115801435	LOC115801435	-	-	-	1	1p	CRISPRi-validated cis-regulatory element chr1.7358	biological-region	-	-	-	-	20201124	regulatory:transcriptional_cis_regulatory_region
9606	115801436	LOC115801436	-	-	-	1	1p	CRISPRi-validated cis-regulatory element chr1.7359	biological-region	-	-	-	-	20201124	regulatory:transcriptional_cis_regulatory_region
9606	115801437	LOC115801437	-	-	-	1	1p	CRISPRi-validated cis-regulatory element chr1.7484	biological-region	-	-	-	-	20201124	regulatory:transcriptional_cis_regulatory_region
9606	115801438	LOC115801438	-	-	-	1	1p	CRISPRi-validated cis-regulatory element chr1.7635	biological-region	-	-	-	-	20201124	regulatory:transcriptional_cis_regulatory_region
9606	115801439	LOC115801439	-	-	-	1	1p	CRISPRi-validated cis-regulatory element chr1.7885	biological-region	-	-	-	-	20201124	regulatory:transcriptional_cis_regulatory_region
9606	115801440	LOC115801440	-	-	-	1	1p	CRISPRi-validated cis-regulatory element chr1.8038	biological-region	-	-	-	-	20201124	regulatory:transcriptional_cis_regulatory_region
9606	115801441	LOC115801441	-	-	-	1	1p	CRISPRi-validated cis-regulatory element chr1.8052	biological-region	-	-	-	-	20201124	regulatory:transcriptional_cis_regulatory_region
9606	115801442	LOC115801442	-	-	-	1	1q	CRISPRi-validated cis-regulatory element chr1.8432	biological-region	-	-	-	-	20201124	regulatory:transcriptional_cis_regulatory_region
9606	115801443	LOC115801443	-	-	-	1	1q	CRISPRi-validated cis-regulatory element chr1.8461	biological-region	-	-	-	-	20201124	regulatory:transcriptional_cis_regulatory_region
9606	115801444	LOC115801444	-	-	-	1	1q	CRISPRi-validated cis-regulatory element chr1.8492	biological-region	-	-	-	-	20201124	regulatory:transcriptional_cis_regulatory_region
9606	115801445	LOC115801445	-	-	-	1	1q	CRISPRi-validated cis-regulatory element chr1.8572	biological-region	-	-	-	-	20201124	regulatory:transcriptional_cis_regulatory_region
9606	115801446	LOC115801446	-	-	-	1	1q	CRISPRi-validated cis-regulatory element chr1.8681	biological-region	-	-	-	-	20201124	regulatory:transcriptional_cis_regulatory_region
9606	115801447	LOC115801447	-	-	-	1	1q	CRISPRi-validated cis-regulatory element chr1.8692	biological-region	-	-	-	-	20201124	regulatory:transcriptional_cis_regulatory_region
9606	115801448	LOC115801448	-	-	-	1	1q	CRISPRi-validated cis-regulatory element chr1.9068	biological-region	-	-	-	-	20201124	regulatory:transcriptional_cis_regulatory_region
9606	115801449	LOC115801449	-	-	-	1	1q	CRISPRi-validated cis-regulatory element chr1.9249	biological-region	-	-	-	-	20201124	regulatory:transcriptional_cis_regulatory_region
9606	115801450	LOC115801450	-	-	-	1	1q	CRISPRi-validated cis-regulatory element chr1.9295	biological-region	-	-	-	-	20201124	regulatory:transcriptional_cis_regulatory_region
9606	115801451	LOC115801451	-	-	-	1	1q	CRISPRi-validated cis-regulatory element chr1.9296	biological-region	-	-	-	-	20201124	regulatory:transcriptional_cis_regulatory_region
9606	115801452	LOC115801452	-	-	-	1	1q	CRISPRi-validated cis-regulatory element chr1.9322	biological-region	-	-	-	-	20201124	regulatory:transcriptional_cis_regulatory_region
9606	115801453	LOC115801453	-	-	-	1	1q	CRISPRi-validated cis-regulatory element chr1.9514	biological-region	-	-	-	-	20201124	regulatory:transcriptional_cis_regulatory_region
9606	115801454	LOC115801454	-	-	-	1	1q	CRISPRi-validated cis-regulatory element chr1.9777	biological-region	-	-	-	-	20201124	regulatory:transcriptional_cis_regulatory_region
9606	115801455	LOC115801455	-	-	-	1	1q	CRISPRi-validated cis-regulatory element chr1.9913	biological-region	-	-	-	-	20201124	regulatory:transcriptional_cis_regulatory_region
9606	115801456	LOC115801456	-	-	-	1	1q	CRISPRi-validated cis-regulatory element chr1.10033	biological-region	-	-	-	-	20201124	regulatory:transcriptional_cis_regulatory_region
9606	115804232	CEROX1	-	-	HGNC:HGNC:53928|Ensembl:ENSG00000260807	16	16p13.3	cytoplasmic endogenous regulator of oxidative phosphorylation 1	ncRNA	CEROX1	cytoplasmic endogenous regulator of oxidative phosphorylation 1	O	-	20201124	-
9606	115804233	LOC115804233	-	-	-	1	1q	CRISPRi-validated cis-regulatory element chr1.10130	biological-region	-	-	-	-	20201124	regulatory:transcriptional_cis_regulatory_region
9606	115804234	LOC115804234	-	-	-	1	1q	CRISPRi-validated cis-regulatory element chr1.10177	biological-region	-	-	-	-	20201124	regulatory:transcriptional_cis_regulatory_region
9606	115804235	LOC115804235	-	-	-	1	1q	CRISPRi-validated cis-regulatory element chr1.10229	biological-region	-	-	-	-	20201124	regulatory:transcriptional_cis_regulatory_region
9606	115804236	LOC115804236	-	-	-	1	1q	CRISPRi-validated cis-regulatory element chr1.10230	biological-region	-	-	-	-	20201124	regulatory:transcriptional_cis_regulatory_region
9606	115804237	LOC115804237	-	-	-	1	1q	CRISPRi-validated cis-regulatory element chr1.10450	biological-region	-	-	-	-	20201124	regulatory:transcriptional_cis_regulatory_region
9606	115804238	LOC115804238	-	-	-	1	1q	CRISPRi-validated cis-regulatory element chr1.10615	biological-region	-	-	-	-	20201124	regulatory:transcriptional_cis_regulatory_region
9606	115804239	LOC115804239	-	-	-	1	1q	CRISPRi-validated cis-regulatory element chr1.10696	biological-region	-	-	-	-	20201124	regulatory:transcriptional_cis_regulatory_region
9606	115804240	LOC115804240	-	-	-	1	1q	CRISPRi-validated cis-regulatory element chr1.10703	biological-region	-	-	-	-	20201124	regulatory:transcriptional_cis_regulatory_region
9606	115804242	LOC115804242	-	-	-	1	1q	CRISPRi-validated cis-regulatory element chr1.10803	biological-region	-	-	-	-	20201124	regulatory:transcriptional_cis_regulatory_region
9606	115804243	LOC115804243	-	-	-	1	1q	CRISPRi-validated cis-regulatory element chr1.10869	biological-region	-	-	-	-	20201124	regulatory:transcriptional_cis_regulatory_region
9606	115804244	LOC115804244	-	-	-	1	1q	CRISPRi-validated cis-regulatory element chr1.11362	biological-region	-	-	-	-	20201124	regulatory:transcriptional_cis_regulatory_region
9606	115804245	LOC115804245	-	-	-	1	1q	CRISPRi-validated cis-regulatory element chr1.11595	biological-region	-	-	-	-	20201124	regulatory:transcriptional_cis_regulatory_region
9606	115804246	LOC115804246	-	-	-	1	1q	CRISPRi-validated cis-regulatory element chr1.11646	biological-region	-	-	-	-	20201124	regulatory:transcriptional_cis_regulatory_region
9606	115804247	LOC115804247	-	-	-	1	1q	CRISPRi-validated cis-regulatory element chr1.11936	biological-region	-	-	-	-	20201124	regulatory:transcriptional_cis_regulatory_region
9606	115804248	LOC115804248	-	-	-	1	1q	CRISPRi-validated cis-regulatory element chr1.11973	biological-region	-	-	-	-	20201124	regulatory:transcriptional_cis_regulatory_region
9606	115804249	LOC115804249	-	-	-	1	1q	CRISPRi-validated cis-regulatory element chr1.12443	biological-region	-	-	-	-	20201124	regulatory:transcriptional_cis_regulatory_region
9606	115804250	LOC115804250	-	-	-	1	1q	CRISPRi-validated cis-regulatory element chr1.12444	biological-region	-	-	-	-	20201124	regulatory:transcriptional_cis_regulatory_region
9606	115804251	LOC115804251	-	-	-	1	1q	CRISPRi-validated cis-regulatory element chr1.12445	biological-region	-	-	-	-	20201124	regulatory:transcriptional_cis_regulatory_region
9606	115804252	LOC115804252	-	-	-	1	1q	CRISPRi-validated cis-regulatory element chr1.12446	biological-region	-	-	-	-	20201124	regulatory:transcriptional_cis_regulatory_region
9606	115804253	LOC115804253	-	-	-	1	1q	CRISPRi-validated cis-regulatory element chr1.12743	biological-region	-	-	-	-	20201124	regulatory:transcriptional_cis_regulatory_region
9606	115804254	LOC115804254	-	-	-	1	1q	CRISPRi-validated cis-regulatory element chr1.12967	biological-region	-	-	-	-	20201124	regulatory:transcriptional_cis_regulatory_region
9606	115804255	LOC115804255	-	-	-	1	1q	CRISPRi-validated cis-regulatory element chr1.12988	biological-region	-	-	-	-	20201124	regulatory:transcriptional_cis_regulatory_region
9606	115804256	LOC115804256	-	-	-	1	1q	CRISPRi-validated cis-regulatory element chr1.12989	biological-region	-	-	-	-	20201124	regulatory:transcriptional_cis_regulatory_region
9606	115804257	LOC115804257	-	-	-	2	2p	CRISPRi-validated cis-regulatory element chr2.183	biological-region	-	-	-	-	20201124	regulatory:transcriptional_cis_regulatory_region
9606	115804258	LOC115804258	-	-	-	2	2p	CRISPRi-validated cis-regulatory element chr2.184	biological-region	-	-	-	-	20201124	regulatory:transcriptional_cis_regulatory_region
9606	115804259	LOC115804259	-	-	-	2	2p	CRISPRi-validated cis-regulatory element chr2.185	biological-region	-	-	-	-	20201124	regulatory:transcriptional_cis_regulatory_region
9606	115804260	LOC115804260	-	-	-	2	2p	CRISPRi-validated cis-regulatory element chr2.403	biological-region	-	-	-	-	20201124	regulatory:transcriptional_cis_regulatory_region
9606	115804261	LOC115804261	-	-	-	2	2p	CRISPRi-validated cis-regulatory element chr2.599	biological-region	-	-	-	-	20201124	regulatory:transcriptional_cis_regulatory_region
9606	115830329	ZNNT1	-	-	HGNC:HGNC:54438|Ensembl:ENSG00000261087	8	8q22.3	ZNF706 neighboring transcript 1	ncRNA	ZNNT1	ZNF706 neighboring transcript 1	O	-	20201124	-
9606	115830330	LONRF2P5	-	-	HGNC:HGNC:54501|Ensembl:ENSG00000273692	21	21q11.2	LONRF2 pseudogene 5	pseudo	LONRF2P5	LONRF2 pseudogene 5	O	-	20201124	-
9606	115838655	SREK1IP1P2	-	-	HGNC:HGNC:54505|Ensembl:ENSG00000271227	6	6p12.2	SREK1IP1 pseudogene 2	pseudo	SREK1IP1P2	SREK1IP1 pseudogene 2	O	-	20201124	-
9606	115891964	MIR223HG	-	linc-223	HGNC:HGNC:54520|Ensembl:ENSG00000274536	X	Xq12	MIR223 host gene	ncRNA	MIR223HG	MIR223 host gene	O	-	20201213	-
9606	115945146	ADH5P5	-	-	HGNC:HGNC:54523|Ensembl:ENSG00000234865	5	5p14.2	ADH5 pseudogene 5	pseudo	ADH5P5	ADH5 pseudogene 5	O	-	20201124	-
9606	115945147	LOC115945147	-	-	-	2	2p	CRISPRi-validated cis-regulatory element chr2.904	biological-region	-	-	-	-	20201124	regulatory:transcriptional_cis_regulatory_region
9606	115945149	LOC115945149	-	-	-	2	2p	CRISPRi-validated cis-regulatory element chr2.1475	biological-region	-	-	-	-	20201124	regulatory:transcriptional_cis_regulatory_region
9606	115945150	LOC115945150	-	-	-	2	2p	CRISPRi-validated cis-regulatory element chr2.1476	biological-region	-	-	-	-	20201124	regulatory:transcriptional_cis_regulatory_region
9606	115945151	LOC115945151	-	-	-	2	2p	CRISPRi-validated cis-regulatory element chr2.1526	biological-region	-	-	-	-	20201124	regulatory:transcriptional_cis_regulatory_region
9606	115945152	LOC115945152	-	-	-	2	2p	CRISPRi-validated cis-regulatory element chr2.1528	biological-region	-	-	-	-	20201124	regulatory:transcriptional_cis_regulatory_region
9606	115945153	LOC115945153	-	-	-	2	2p	CRISPRi-validated cis-regulatory element chr2.1553	biological-region	-	-	-	-	20201124	regulatory:transcriptional_cis_regulatory_region
9606	115945154	LOC115945154	-	-	-	2	2p	CRISPRi-validated cis-regulatory element chr2.1554	biological-region	-	-	-	-	20201124	regulatory:transcriptional_cis_regulatory_region
9606	115945155	LOC115945155	-	-	-	2	2p	CRISPRi-validated cis-regulatory element chr2.1678	biological-region	-	-	-	-	20201124	regulatory:transcriptional_cis_regulatory_region
9606	115945156	LOC115945156	-	-	-	2	2p	CRISPRi-validated cis-regulatory element chr2.1717	biological-region	-	-	-	-	20201124	regulatory:transcriptional_cis_regulatory_region
9606	115945157	LOC115945157	-	-	-	2	2p	CRISPRi-validated cis-regulatory element chr2.1723	biological-region	-	-	-	-	20201124	regulatory:transcriptional_cis_regulatory_region
9606	115945158	LOC115945158	-	-	-	2	2p	CRISPRi-validated cis-regulatory element chr2.2087	biological-region	-	-	-	-	20201124	regulatory:transcriptional_cis_regulatory_region
9606	115945159	LOC115945159	-	-	-	2	2p	CRISPRi-validated cis-regulatory element chr2.2452	biological-region	-	-	-	-	20201124	regulatory:transcriptional_cis_regulatory_region
9606	115945160	LOC115945160	-	-	-	2	2p	CRISPRi-validated cis-regulatory element chr2.2482	biological-region	-	-	-	-	20201124	regulatory:transcriptional_cis_regulatory_region
9606	115945161	LOC115945161	-	-	-	2	2p	CRISPRi-validated cis-regulatory element chr2.2721	biological-region	-	-	-	-	20201124	regulatory:transcriptional_cis_regulatory_region
9606	115945162	LOC115945162	-	-	-	2	2p	CRISPRi-validated cis-regulatory element chr2.2992	biological-region	-	-	-	-	20201124	regulatory:transcriptional_cis_regulatory_region
9606	115945164	LOC115945164	-	-	-	2	2p	CRISPRi-validated cis-regulatory element chr2.3019	biological-region	-	-	-	-	20201124	regulatory:transcriptional_cis_regulatory_region
9606	115945183	LOC115945183	-	-	-	2	2p	CRISPRi-validated cis-regulatory element chr2.3134	biological-region	-	-	-	-	20201124	regulatory:transcriptional_cis_regulatory_region
9606	115945184	LOC115945184	-	-	-	2	2p	CRISPRi-validated cis-regulatory element chr2.3248	biological-region	-	-	-	-	20201124	regulatory:transcriptional_cis_regulatory_region
9606	115945185	LOC115945185	-	-	-	2	2q	CRISPRi-validated cis-regulatory element chr2.4107	biological-region	-	-	-	-	20201124	regulatory:transcriptional_cis_regulatory_region
9606	115945186	LOC115945186	-	-	-	2	2q	CRISPRi-validated cis-regulatory element chr2.4272	biological-region	-	-	-	-	20201124	regulatory:transcriptional_cis_regulatory_region
9606	115945187	LOC115945187	-	-	-	2	2q	CRISPRi-validated cis-regulatory element chr2.4367	biological-region	-	-	-	-	20201124	regulatory:transcriptional_cis_regulatory_region
9606	115945188	LOC115945188	-	-	-	2	2q	CRISPRi-validated cis-regulatory element chr2.4504	biological-region	-	-	-	-	20201124	regulatory:transcriptional_cis_regulatory_region
9606	115945190	LOC115945190	-	-	-	2	2q	CRISPRi-validated cis-regulatory element chr2.4505	biological-region	-	-	-	-	20201124	regulatory:transcriptional_cis_regulatory_region
9606	115945197	LOC115945197	-	-	-	2	2q	CRISPRi-validated cis-regulatory element chr2.4815	biological-region	-	-	-	-	20201124	regulatory:transcriptional_cis_regulatory_region
9606	115945200	LOC115945200	-	-	-	2	2q	CRISPRi-validated cis-regulatory element chr2.5074	biological-region	-	-	-	-	20201124	regulatory:transcriptional_cis_regulatory_region
9606	115945201	LOC115945201	-	-	-	2	2q	CRISPRi-validated cis-regulatory element chr2.5458	biological-region	-	-	-	-	20201124	regulatory:transcriptional_cis_regulatory_region
9606	115945202	LOC115945202	-	-	-	2	2q	CRISPRi-validated cis-regulatory element chr2.5899	biological-region	-	-	-	-	20201124	regulatory:transcriptional_cis_regulatory_region
9606	115947632	LOC115947632	-	-	-	2	2q	CRISPRi-validated cis-regulatory element chr2.5925	biological-region	-	-	-	-	20201124	regulatory:transcriptional_cis_regulatory_region
9606	115947633	LOC115947633	-	-	-	2	2q	CRISPRi-validated cis-regulatory element chr2.6714	biological-region	-	-	-	-	20201124	regulatory:transcriptional_cis_regulatory_region
9606	115947634	LOC115947634	-	-	-	2	2q	CRISPRi-validated cis-regulatory element chr2.6880	biological-region	-	-	-	-	20201124	regulatory:transcriptional_cis_regulatory_region
9606	115947635	LOC115947635	-	-	-	2	2q	CRISPRi-validated cis-regulatory element chr2.7113	biological-region	-	-	-	-	20201124	regulatory:transcriptional_cis_regulatory_region
9606	115947636	LOC115947636	-	-	-	2	2q	CRISPRi-validated cis-regulatory element chr2.7130	biological-region	-	-	-	-	20201124	regulatory:transcriptional_cis_regulatory_region
9606	115947637	LOC115947637	-	-	-	2	2q	CRISPRi-validated cis-regulatory element chr2.7218	biological-region	-	-	-	-	20201124	regulatory:transcriptional_cis_regulatory_region
9606	115947638	LOC115947638	-	-	-	2	2q	CRISPRi-validated cis-regulatory element chr2.7219	biological-region	-	-	-	-	20201124	regulatory:transcriptional_cis_regulatory_region
9606	115947639	LOC115947639	-	-	-	2	2q	CRISPRi-validated cis-regulatory element chr2.7265	biological-region	-	-	-	-	20201124	regulatory:transcriptional_cis_regulatory_region
9606	115947640	LOC115947640	-	-	-	2	2q	CRISPRi-validated cis-regulatory element chr2.7266	biological-region	-	-	-	-	20201124	regulatory:transcriptional_cis_regulatory_region
9606	115995503	LOC115995503	-	-	-	11	11p15.4	XNDC1 pseudogene	pseudo	-	-	-	-	20201124	-
9606	115995504	LOC115995504	-	-	-	3	3p	CRISPRi-validated cis-regulatory element chr3.91	biological-region	-	-	-	-	20201124	regulatory:transcriptional_cis_regulatory_region
9606	115995505	LOC115995505	-	-	-	3	3p	CRISPRi-validated cis-regulatory element chr3.770	biological-region	-	-	-	-	20201124	regulatory:transcriptional_cis_regulatory_region
9606	115995506	LOC115995506	-	-	-	3	3p	CRISPRi-validated cis-regulatory element chr3.771	biological-region	-	-	-	-	20201124	regulatory:transcriptional_cis_regulatory_region
9606	115995507	LOC115995507	-	-	-	3	3p	CRISPRi-validated cis-regulatory element chr3.1018	biological-region	-	-	-	-	20201124	regulatory:transcriptional_cis_regulatory_region
9606	115995508	LOC115995508	-	-	-	3	3p	CRISPRi-validated cis-regulatory element chr3.1267	biological-region	-	-	-	-	20201124	regulatory:transcriptional_cis_regulatory_region
9606	115995509	LOC115995509	-	-	-	3	3p	CRISPRi-validated cis-regulatory element chr3.1280	biological-region	-	-	-	-	20201124	regulatory:transcriptional_cis_regulatory_region
9606	115995510	LOC115995510	-	-	-	3	3p	CRISPRi-validated cis-regulatory element chr3.2093	biological-region	-	-	-	-	20201124	regulatory:transcriptional_cis_regulatory_region
9606	115995511	LOC115995511	-	-	-	3	3p	CRISPRi-validated cis-regulatory element chr3.2458	biological-region	-	-	-	-	20201124	regulatory:transcriptional_cis_regulatory_region
9606	115995512	LOC115995512	-	-	-	3	3p	CRISPRi-validated cis-regulatory element chr3.2860	biological-region	-	-	-	-	20201124	regulatory:transcriptional_cis_regulatory_region
9606	115995513	LOC115995513	-	-	-	3	3p	CRISPRi-validated cis-regulatory element chr3.2983	biological-region	-	-	-	-	20201124	regulatory:transcriptional_cis_regulatory_region
9606	115995514	LOC115995514	-	-	-	3	3p	CRISPRi-validated cis-regulatory element chr3.2985	biological-region	-	-	-	-	20201124	regulatory:transcriptional_cis_regulatory_region
9606	115995515	LOC115995515	-	-	-	3	3q	CRISPRi-validated cis-regulatory element chr3.3097	biological-region	-	-	-	-	20201124	regulatory:transcriptional_cis_regulatory_region
9606	115995516	LOC115995516	-	-	-	3	3q	CRISPRi-validated cis-regulatory element chr3.3177	biological-region	-	-	-	-	20201124	regulatory:transcriptional_cis_regulatory_region
9606	115995517	LOC115995517	-	-	-	3	3q	CRISPRi-validated cis-regulatory element chr3.3352	biological-region	-	-	-	-	20201124	regulatory:transcriptional_cis_regulatory_region
9606	115995518	LOC115995518	-	-	-	3	3q	CRISPRi-validated cis-regulatory element chr3.3676	biological-region	-	-	-	-	20201124	regulatory:transcriptional_cis_regulatory_region
9606	115995519	LOC115995519	-	-	-	3	3q	CRISPRi-validated cis-regulatory element chr3.3677	biological-region	-	-	-	-	20201124	regulatory:transcriptional_cis_regulatory_region
9606	115995520	LOC115995520	-	-	-	3	3q	CRISPRi-validated cis-regulatory element chr3.3678	biological-region	-	-	-	-	20201124	regulatory:transcriptional_cis_regulatory_region
9606	115995521	LOC115995521	-	-	-	3	3q	CRISPRi-validated cis-regulatory element chr3.3679	biological-region	-	-	-	-	20201124	regulatory:transcriptional_cis_regulatory_region
9606	115995522	LOC115995522	-	-	-	3	3q	CRISPRi-validated cis-regulatory element chr3.4045	biological-region	-	-	-	-	20201124	regulatory:transcriptional_cis_regulatory_region
9606	115995523	LOC115995523	-	-	-	3	3q	CRISPRi-validated cis-regulatory element chr3.4087	biological-region	-	-	-	-	20201124	regulatory:transcriptional_cis_regulatory_region
9606	115995524	LOC115995524	-	-	-	3	3q	CRISPRi-validated cis-regulatory element chr3.4237	biological-region	-	-	-	-	20201124	regulatory:transcriptional_cis_regulatory_region
9606	115995525	LOC115995525	-	-	-	3	3q	CRISPRi-validated cis-regulatory element chr3.4238	biological-region	-	-	-	-	20201124	regulatory:transcriptional_cis_regulatory_region
9606	115995526	LOC115995526	-	-	-	3	3q	CRISPRi-validated cis-regulatory element chr3.4297	biological-region	-	-	-	-	20201124	regulatory:transcriptional_cis_regulatory_region
9606	115995527	LOC115995527	-	-	-	3	3q	CRISPRi-validated cis-regulatory element chr3.4443	biological-region	-	-	-	-	20201124	regulatory:transcriptional_cis_regulatory_region
9606	115995528	LOC115995528	-	-	-	3	3q	CRISPRi-validated cis-regulatory element chr3.4444	biological-region	-	-	-	-	20201124	regulatory:transcriptional_cis_regulatory_region
9606	115995529	LOC115995529	-	-	-	3	3q	CRISPRi-validated cis-regulatory element chr3.4520	biological-region	-	-	-	-	20201124	regulatory:transcriptional_cis_regulatory_region
9606	115995530	LOC115995530	-	-	-	3	3q	CRISPRi-validated cis-regulatory element chr3.4666	biological-region	-	-	-	-	20201124	regulatory:transcriptional_cis_regulatory_region
9606	115995531	LOC115995531	-	-	-	3	3q	CRISPRi-validated cis-regulatory element chr3.4789	biological-region	-	-	-	-	20201124	regulatory:transcriptional_cis_regulatory_region
9606	115995532	LOC115995532	-	-	-	3	3q	CRISPRi-validated cis-regulatory element chr3.4898	biological-region	-	-	-	-	20201124	regulatory:transcriptional_cis_regulatory_region
9606	115995533	LOC115995533	-	-	-	3	3q	CRISPRi-validated cis-regulatory element chr3.5052	biological-region	-	-	-	-	20201124	regulatory:transcriptional_cis_regulatory_region
9606	115995534	LOC115995534	-	-	-	3	3q	CRISPRi-validated cis-regulatory element chr3.5107	biological-region	-	-	-	-	20201124	regulatory:transcriptional_cis_regulatory_region
9606	115995535	LOC115995535	-	-	-	3	3q	CRISPRi-validated cis-regulatory element chr3.5108	biological-region	-	-	-	-	20201124	regulatory:transcriptional_cis_regulatory_region
9606	115995536	LOC115995536	-	-	-	3	3q	CRISPRi-validated cis-regulatory element chr3.5443	biological-region	-	-	-	-	20201124	regulatory:transcriptional_cis_regulatory_region
9606	115995537	LOC115995537	-	-	-	3	3q	CRISPRi-validated cis-regulatory element chr3.5812	biological-region	-	-	-	-	20201124	regulatory:transcriptional_cis_regulatory_region
9606	115995538	LOC115995538	-	-	-	3	3q	CRISPRi-validated cis-regulatory element chr3.5817	biological-region	-	-	-	-	20201124	regulatory:transcriptional_cis_regulatory_region
9606	116033993	FOXL3	-	-	HGNC:HGNC:54201|Ensembl:ENSG00000248767	7	7p22.3	forkhead box L3	protein-coding	FOXL3	forkhead box L3	O	forkhead box L3|forkhead box L1-like	20201124	-
9606	116158483	LOC116158483	-	-	-	4	4p	CRISPRi-validated cis-regulatory element chr4.260	biological-region	-	-	-	-	20201124	regulatory:transcriptional_cis_regulatory_region
9606	116158484	LOC116158484	-	-	-	4	4p	CRISPRi-validated cis-regulatory element chr4.319	biological-region	-	-	-	-	20201124	regulatory:transcriptional_cis_regulatory_region
9606	116158485	LOC116158485	-	-	-	4	4p	CRISPRi-validated cis-regulatory element chr4.979	biological-region	-	-	-	-	20201124	regulatory:transcriptional_cis_regulatory_region
9606	116158486	LOC116158486	-	-	-	4	4p	CRISPRi-validated cis-regulatory element chr4.1483	biological-region	-	-	-	-	20201124	regulatory:transcriptional_cis_regulatory_region
9606	116158487	LOC116158487	-	-	-	4	4q	CRISPRi-validated cis-regulatory element chr4.1578	biological-region	-	-	-	-	20201124	regulatory:transcriptional_cis_regulatory_region
9606	116158488	LOC116158488	-	-	-	4	4q	CRISPRi-validated cis-regulatory element chr4.1581	biological-region	-	-	-	-	20201124	regulatory:transcriptional_cis_regulatory_region
9606	116158489	LOC116158489	-	-	-	4	4q	CRISPRi-validated cis-regulatory element chr4.1623	biological-region	-	-	-	-	20201124	regulatory:transcriptional_cis_regulatory_region
9606	116158490	LOC116158490	-	-	-	4	4q	CRISPRi-validated cis-regulatory element chr4.1625	biological-region	-	-	-	-	20201124	regulatory:transcriptional_cis_regulatory_region
9606	116158491	LOC116158491	-	-	-	4	4q	CRISPRi-validated cis-regulatory element chr4.1626	biological-region	-	-	-	-	20201124	regulatory:transcriptional_cis_regulatory_region
9606	116158492	LOC116158492	-	-	-	4	4q	CRISPRi-validated cis-regulatory element chr4.1627	biological-region	-	-	-	-	20201124	regulatory:transcriptional_cis_regulatory_region
9606	116158493	LOC116158493	-	-	-	4	4q	CRISPRi-validated cis-regulatory element chr4.1628	biological-region	-	-	-	-	20201124	regulatory:transcriptional_cis_regulatory_region
9606	116158494	LOC116158494	-	-	-	4	4q	CRISPRi-validated cis-regulatory element chr4.1813	biological-region	-	-	-	-	20201124	regulatory:transcriptional_cis_regulatory_region
9606	116158495	LOC116158495	-	-	-	4	4q	CRISPRi-validated cis-regulatory element chr4.1814	biological-region	-	-	-	-	20201124	regulatory:transcriptional_cis_regulatory_region
9606	116158496	LOC116158496	-	-	-	4	4q	CRISPRi-validated cis-regulatory element chr4.1828	biological-region	-	-	-	-	20201124	regulatory:transcriptional_cis_regulatory_region
9606	116158497	LOC116158497	-	-	-	4	4q	CRISPRi-validated cis-regulatory element chr4.1973	biological-region	-	-	-	-	20201124	regulatory:transcriptional_cis_regulatory_region
9606	116158498	LOC116158498	-	-	-	4	4q	CRISPRi-validated cis-regulatory element chr4.1974	biological-region	-	-	-	-	20201124	regulatory:transcriptional_cis_regulatory_region
9606	116158499	LOC116158499	-	-	-	4	4q	CRISPRi-validated cis-regulatory element chr4.1978	biological-region	-	-	-	-	20201124	regulatory:transcriptional_cis_regulatory_region
9606	116158500	LOC116158500	-	-	-	4	4q	CRISPRi-validated cis-regulatory element chr4.1979	biological-region	-	-	-	-	20201124	regulatory:transcriptional_cis_regulatory_region
9606	116158501	LOC116158501	-	-	-	4	4q	CRISPRi-validated cis-regulatory element chr4.2002	biological-region	-	-	-	-	20201124	regulatory:transcriptional_cis_regulatory_region
9606	116158502	LOC116158502	-	-	-	4	4q	CRISPRi-validated cis-regulatory element chr4.2004	biological-region	-	-	-	-	20201124	regulatory:transcriptional_cis_regulatory_region
9606	116158503	LOC116158503	-	-	-	4	4q	CRISPRi-validated cis-regulatory element chr4.2006	biological-region	-	-	-	-	20201124	regulatory:transcriptional_cis_regulatory_region
9606	116158504	LOC116158504	-	-	-	4	4q	CRISPRi-validated cis-regulatory element chr4.2289	biological-region	-	-	-	-	20201124	regulatory:transcriptional_cis_regulatory_region
9606	116158505	LOC116158505	-	-	-	4	4q	CRISPRi-validated cis-regulatory element chr4.2290	biological-region	-	-	-	-	20201124	regulatory:transcriptional_cis_regulatory_region
9606	116158506	LOC116158506	-	-	-	4	4q	CRISPRi-validated cis-regulatory element chr4.2510	biological-region	-	-	-	-	20201124	regulatory:transcriptional_cis_regulatory_region
9606	116158507	LOC116158507	-	-	-	4	4q	CRISPRi-validated cis-regulatory element chr4.2649	biological-region	-	-	-	-	20201124	regulatory:transcriptional_cis_regulatory_region
9606	116158508	LOC116158508	-	-	-	4	4q	CRISPRi-validated cis-regulatory element chr4.2840	biological-region	-	-	-	-	20201124	regulatory:transcriptional_cis_regulatory_region
9606	116158509	LOC116158509	-	-	-	4	4q	CRISPRi-validated cis-regulatory element chr4.3253	biological-region	-	-	-	-	20201124	regulatory:transcriptional_cis_regulatory_region
9606	116158510	LOC116158510	-	-	-	4	4q	CRISPRi-validated cis-regulatory element chr4.3423	biological-region	-	-	-	-	20201124	regulatory:transcriptional_cis_regulatory_region
9606	116158511	LOC116158511	-	-	-	5	5p	CRISPRi-validated cis-regulatory element chr5.422	biological-region	-	-	-	-	20201124	regulatory:transcriptional_cis_regulatory_region
9606	116158512	LOC116158512	-	-	-	5	5p	CRISPRi-validated cis-regulatory element chr5.702	biological-region	-	-	-	-	20201124	regulatory:transcriptional_cis_regulatory_region
9606	116158513	LOC116158513	-	-	-	5	5p	CRISPRi-validated cis-regulatory element chr5.1161	biological-region	-	-	-	-	20201124	regulatory:transcriptional_cis_regulatory_region
9606	116158514	LOC116158514	-	-	-	5	5p	CRISPRi-validated cis-regulatory element chr5.1234	biological-region	-	-	-	-	20201124	regulatory:transcriptional_cis_regulatory_region
9606	116158515	LOC116158515	-	-	-	5	5q	CRISPRi-validated cis-regulatory element chr5.1275	biological-region	-	-	-	-	20201124	regulatory:transcriptional_cis_regulatory_region
9606	116158516	LOC116158516	-	-	-	5	5q	CRISPRi-validated cis-regulatory element chr5.1276	biological-region	-	-	-	-	20201124	regulatory:transcriptional_cis_regulatory_region
9606	116158517	LOC116158517	-	-	-	5	5q	CRISPRi-validated cis-regulatory element chr5.1314	biological-region	-	-	-	-	20201124	regulatory:transcriptional_cis_regulatory_region
9606	116158518	LOC116158518	-	-	-	5	5q	CRISPRi-validated cis-regulatory element chr5.1488	biological-region	-	-	-	-	20201124	regulatory:transcriptional_cis_regulatory_region
9606	116158519	LOC116158519	-	-	-	5	5q	CRISPRi-validated cis-regulatory element chr5.1766	biological-region	-	-	-	-	20201124	regulatory:transcriptional_cis_regulatory_region
9606	116158520	LOC116158520	-	-	-	5	5q	CRISPRi-validated cis-regulatory element chr5.2009	biological-region	-	-	-	-	20201124	regulatory:transcriptional_cis_regulatory_region
9606	116158521	LOC116158521	-	-	-	5	5q	CRISPRi-validated cis-regulatory element chr5.2010	biological-region	-	-	-	-	20201124	regulatory:transcriptional_cis_regulatory_region
9606	116158522	LOC116158522	-	-	-	5	5q	CRISPRi-validated cis-regulatory element chr5.3152	biological-region	-	-	-	-	20201124	regulatory:transcriptional_cis_regulatory_region
9606	116158523	LOC116158523	-	-	-	5	5q	CRISPRi-validated cis-regulatory element chr5.3240	biological-region	-	-	-	-	20201124	regulatory:transcriptional_cis_regulatory_region
9606	116158524	LOC116158524	-	-	-	5	5q	CRISPRi-validated cis-regulatory element chr5.3497	biological-region	-	-	-	-	20201124	regulatory:transcriptional_cis_regulatory_region
9606	116158525	LOC116158525	-	-	-	5	5q	CRISPRi-validated cis-regulatory element chr5.3602	biological-region	-	-	-	-	20201124	regulatory:transcriptional_cis_regulatory_region
9606	116158526	LOC116158526	-	-	-	5	5q	CRISPRi-validated cis-regulatory element chr5.4044	biological-region	-	-	-	-	20201124	regulatory:transcriptional_cis_regulatory_region
9606	116158527	LOC116158527	-	-	-	5	5q	CRISPRi-validated cis-regulatory element chr5.4451	biological-region	-	-	-	-	20201124	regulatory:transcriptional_cis_regulatory_region
9606	116158528	LOC116158528	-	-	-	5	5q	CRISPRi-validated cis-regulatory element chr5.4558	biological-region	-	-	-	-	20201124	regulatory:transcriptional_cis_regulatory_region
9606	116158530	LOC116158530	-	-	-	5	5q	CRISPRi-validated cis-regulatory element chr5.4558	biological-region	-	-	-	-	20201124	regulatory:transcriptional_cis_regulatory_region
9606	116158531	LOC116158531	-	-	-	5	5q	CRISPRi-validated cis-regulatory element chr5.4561	biological-region	-	-	-	-	20201124	regulatory:transcriptional_cis_regulatory_region
9606	116158532	LOC116158532	-	-	-	5	5q	CRISPRi-validated cis-regulatory element chr5.4562	biological-region	-	-	-	-	20201124	regulatory:transcriptional_cis_regulatory_region
9606	116158533	LOC116158533	-	-	-	5	5q	CRISPRi-validated cis-regulatory element chr5.4836	biological-region	-	-	-	-	20201124	regulatory:transcriptional_cis_regulatory_region
9606	116158534	LOC116158534	-	-	-	5	5q	CRISPRi-validated cis-regulatory element chr5.4837	biological-region	-	-	-	-	20201124	regulatory:transcriptional_cis_regulatory_region
9606	116158535	LOC116158535	-	-	-	5	5q	CRISPRi-validated cis-regulatory element chr5.4886	biological-region	-	-	-	-	20201124	regulatory:transcriptional_cis_regulatory_region
9606	116158536	LOC116158536	-	-	-	5	5q	CRISPRi-validated cis-regulatory element chr5.4957	biological-region	-	-	-	-	20201124	regulatory:transcriptional_cis_regulatory_region
9606	116158537	LOC116158537	-	-	-	6	6p	CRISPRi-validated cis-regulatory element chr6.177	biological-region	-	-	-	-	20201124	regulatory:transcriptional_cis_regulatory_region
9606	116158538	LOC116158538	-	-	-	6	6p	CRISPRi-validated cis-regulatory element chr6.179	biological-region	-	-	-	-	20201124	regulatory:transcriptional_cis_regulatory_region
9606	116158539	LOC116158539	-	-	-	6	6p	CRISPRi-validated cis-regulatory element chr6.285	biological-region	-	-	-	-	20201124	regulatory:transcriptional_cis_regulatory_region
9606	116158540	LOC116158540	-	-	-	6	6p	CRISPRi-validated cis-regulatory element chr6.697	biological-region	-	-	-	-	20201124	regulatory:transcriptional_cis_regulatory_region
9606	116158541	LOC116158541	-	-	-	6	6p	CRISPRi-validated cis-regulatory element chr6.702	biological-region	-	-	-	-	20201124	regulatory:transcriptional_cis_regulatory_region
9606	116158542	LOC116158542	-	-	-	6	6p	CRISPRi-validated cis-regulatory element chr6.703	biological-region	-	-	-	-	20201124	regulatory:transcriptional_cis_regulatory_region
9606	116158543	LOC116158543	-	-	-	6	6p	CRISPRi-validated cis-regulatory element chr6.704	biological-region	-	-	-	-	20201124	regulatory:transcriptional_cis_regulatory_region
9606	116158544	LOC116158544	-	-	-	6	6p	CRISPRi-validated cis-regulatory element chr6.709	biological-region	-	-	-	-	20201124	regulatory:transcriptional_cis_regulatory_region
9606	116158545	LOC116158545	-	-	-	6	6p	CRISPRi-validated cis-regulatory element chr6.836	biological-region	-	-	-	-	20201124	regulatory:transcriptional_cis_regulatory_region
9606	116158546	LOC116158546	-	-	-	6	6p	CRISPRi-validated cis-regulatory element chr6.847	biological-region	-	-	-	-	20201124	regulatory:transcriptional_cis_regulatory_region
9606	116158547	LOC116158547	-	-	-	6	6p	CRISPRi-validated cis-regulatory element chr6.848	biological-region	-	-	-	-	20201124	regulatory:transcriptional_cis_regulatory_region
9606	116158548	LOC116158548	-	-	-	6	6p	CRISPRi-validated cis-regulatory element chr6.1077	biological-region	-	-	-	-	20201124	regulatory:transcriptional_cis_regulatory_region
9606	116158549	LOC116158549	-	-	-	6	6p	CRISPRi-validated cis-regulatory element chr6.1130	biological-region	-	-	-	-	20201124	regulatory:transcriptional_cis_regulatory_region
9606	116158550	LOC116158550	-	-	-	6	6p	CRISPRi-validated cis-regulatory element chr6.1133	biological-region	-	-	-	-	20201124	regulatory:transcriptional_cis_regulatory_region
9606	116158551	LOC116158551	-	-	-	6	6p	CRISPRi-validated cis-regulatory element chr6.1134	biological-region	-	-	-	-	20201124	regulatory:transcriptional_cis_regulatory_region
9606	116158552	LOC116158552	-	-	-	6	6p	CRISPRi-validated cis-regulatory element chr6.1147	biological-region	-	-	-	-	20201124	regulatory:transcriptional_cis_regulatory_region
9606	116183041	LOC116183041	-	-	-	6	6p	CRISPRi-validated cis-regulatory element chr6.1165	biological-region	-	-	-	-	20201124	regulatory:transcriptional_cis_regulatory_region
9606	116183042	LOC116183042	-	-	-	6	6p	CRISPRi-validated cis-regulatory element chr6.1172	biological-region	-	-	-	-	20201124	regulatory:transcriptional_cis_regulatory_region
9606	116183043	LOC116183043	-	-	-	6	6p	CRISPRi-validated cis-regulatory element chr6.1175	biological-region	-	-	-	-	20201124	regulatory:transcriptional_cis_regulatory_region
9606	116183044	LOC116183044	-	-	-	6	6p	CRISPRi-validated cis-regulatory element chr6.1185	biological-region	-	-	-	-	20201124	regulatory:transcriptional_cis_regulatory_region
9606	116183045	LOC116183045	-	-	-	6	6p	CRISPRi-validated cis-regulatory element chr6.1219	biological-region	-	-	-	-	20201124	regulatory:transcriptional_cis_regulatory_region
9606	116183046	LOC116183046	-	-	-	6	6p	CRISPRi-validated cis-regulatory element chr6.1221	biological-region	-	-	-	-	20201124	regulatory:transcriptional_cis_regulatory_region
9606	116183047	LOC116183047	-	-	-	6	6p	CRISPRi-validated cis-regulatory element chr6.1269	biological-region	-	-	-	-	20201124	regulatory:transcriptional_cis_regulatory_region
9606	116183048	LOC116183048	-	-	-	6	6p	CRISPRi-validated cis-regulatory element chr6.1269	biological-region	-	-	-	-	20201124	regulatory:transcriptional_cis_regulatory_region
9606	116183049	LOC116183049	-	-	-	6	6p	CRISPRi-validated cis-regulatory element chr6.1284	biological-region	-	-	-	-	20201124	regulatory:transcriptional_cis_regulatory_region
9606	116183050	LOC116183050	-	-	-	6	6p	CRISPRi-validated cis-regulatory element chr6.1313	biological-region	-	-	-	-	20201124	regulatory:transcriptional_cis_regulatory_region
9606	116183051	LOC116183051	-	-	-	6	6p	CRISPRi-validated cis-regulatory element chr6.1314	biological-region	-	-	-	-	20201124	regulatory:transcriptional_cis_regulatory_region
9606	116183052	LOC116183052	-	-	-	6	6p	CRISPRi-validated cis-regulatory element chr6.1315	biological-region	-	-	-	-	20201124	regulatory:transcriptional_cis_regulatory_region
9606	116183053	LOC116183053	-	-	-	6	6p	CRISPRi-validated cis-regulatory element chr6.1371	biological-region	-	-	-	-	20201124	regulatory:transcriptional_cis_regulatory_region
9606	116183054	LOC116183054	-	-	-	6	6p	CRISPRi-validated cis-regulatory element chr6.1373	biological-region	-	-	-	-	20201124	regulatory:transcriptional_cis_regulatory_region
9606	116183055	LOC116183055	-	-	-	6	6p	CRISPRi-validated cis-regulatory element chr6.1412	biological-region	-	-	-	-	20201124	regulatory:transcriptional_cis_regulatory_region
9606	116183056	LOC116183056	-	-	-	6	6p	CRISPRi-validated cis-regulatory element chr6.1416	biological-region	-	-	-	-	20201124	regulatory:transcriptional_cis_regulatory_region
9606	116183057	LOC116183057	-	-	-	6	6p	CRISPRi-validated cis-regulatory element chr6.1563	biological-region	-	-	-	-	20201124	regulatory:transcriptional_cis_regulatory_region
9606	116183058	LOC116183058	-	-	-	6	6p	CRISPRi-validated cis-regulatory element chr6.1802	biological-region	-	-	-	-	20201124	regulatory:transcriptional_cis_regulatory_region
9606	116183059	LOC116183059	-	-	-	6	6p	CRISPRi-validated cis-regulatory element chr6.2470	biological-region	-	-	-	-	20201124	regulatory:transcriptional_cis_regulatory_region
9606	116183060	LOC116183060	-	-	-	6	6p	CRISPRi-validated cis-regulatory element chr6.2479	biological-region	-	-	-	-	20201124	regulatory:transcriptional_cis_regulatory_region
9606	116183061	LOC116183061	-	-	-	6	6p	CRISPRi-validated cis-regulatory element chr6.2919	biological-region	-	-	-	-	20201124	regulatory:transcriptional_cis_regulatory_region
9606	116183062	LOC116183062	-	-	-	6	6p	CRISPRi-validated cis-regulatory element chr6.2920	biological-region	-	-	-	-	20201124	regulatory:transcriptional_cis_regulatory_region
9606	116183063	LOC116183063	-	-	-	6	6p	CRISPRi-validated cis-regulatory element chr6.3216	biological-region	-	-	-	-	20201124	regulatory:transcriptional_cis_regulatory_region
9606	116183064	LOC116183064	-	-	-	6	6p	CRISPRi-validated cis-regulatory element chr6.3292	biological-region	-	-	-	-	20201124	regulatory:transcriptional_cis_regulatory_region
9606	116183065	LOC116183065	-	-	-	6	6q	CRISPRi-validated cis-regulatory element chr6.3721	biological-region	-	-	-	-	20201124	regulatory:transcriptional_cis_regulatory_region
9606	116183066	LOC116183066	-	-	-	6	6q	CRISPRi-validated cis-regulatory element chr6.3824	biological-region	-	-	-	-	20201124	regulatory:transcriptional_cis_regulatory_region
9606	116183067	LOC116183067	-	-	-	6	6q	CRISPRi-validated cis-regulatory element chr6.4553	biological-region	-	-	-	-	20201124	regulatory:transcriptional_cis_regulatory_region
9606	116183068	LOC116183068	-	-	-	6	6q	CRISPRi-validated cis-regulatory element chr6.4554	biological-region	-	-	-	-	20201124	regulatory:transcriptional_cis_regulatory_region
9606	116183069	LOC116183069	-	-	-	6	6q	CRISPRi-validated cis-regulatory element chr6.4959	biological-region	-	-	-	-	20201124	regulatory:transcriptional_cis_regulatory_region
9606	116183070	LOC116183070	-	-	-	6	6q	CRISPRi-validated cis-regulatory element chr6.4960	biological-region	-	-	-	-	20201124	regulatory:transcriptional_cis_regulatory_region
9606	116183071	LOC116183071	-	-	-	6	6q	CRISPRi-validated cis-regulatory element chr6.4965	biological-region	-	-	-	-	20201124	regulatory:transcriptional_cis_regulatory_region
9606	116183072	LOC116183072	-	-	-	6	6q	CRISPRi-validated cis-regulatory element chr6.4966	biological-region	-	-	-	-	20201124	regulatory:transcriptional_cis_regulatory_region
9606	116183073	LOC116183073	-	-	-	6	6q	CRISPRi-validated cis-regulatory element chr6.4971	biological-region	-	-	-	-	20201124	regulatory:transcriptional_cis_regulatory_region
9606	116183074	LOC116183074	-	-	-	6	6q	CRISPRi-validated cis-regulatory element chr6.4973	biological-region	-	-	-	-	20201124	regulatory:transcriptional_cis_regulatory_region
9606	116183075	LOC116183075	-	-	-	6	6q	CRISPRi-validated cis-regulatory element chr6.5240	biological-region	-	-	-	-	20201124	regulatory:transcriptional_cis_regulatory_region
9606	116183076	LOC116183076	-	-	-	6	6q	CRISPRi-validated cis-regulatory element chr6.5343	biological-region	-	-	-	-	20201124	regulatory:transcriptional_cis_regulatory_region
9606	116183077	LOC116183077	-	-	-	6	6q	CRISPRi-validated cis-regulatory element chr6.5510	biological-region	-	-	-	-	20201124	regulatory:transcriptional_cis_regulatory_region
9606	116183078	LOC116183078	-	-	-	6	6q	CRISPRi-validated cis-regulatory element chr6.5886	biological-region	-	-	-	-	20201124	regulatory:transcriptional_cis_regulatory_region
9606	116183079	LOC116183079	-	-	-	7	7p	CRISPRi-validated cis-regulatory element chr7.493	biological-region	-	-	-	-	20201124	regulatory:transcriptional_cis_regulatory_region
9606	116183082	LOC116183082	-	-	-	7	7p	CRISPRi-validated cis-regulatory element chr7.769	biological-region	-	-	-	-	20201124	regulatory:transcriptional_cis_regulatory_region
9606	116183083	LOC116183083	-	-	-	7	7p	CRISPRi-validated cis-regulatory element chr7.922	biological-region	-	-	-	-	20201124	regulatory:transcriptional_cis_regulatory_region
9606	116183084	LOC116183084	-	-	-	7	7p	CRISPRi-validated cis-regulatory element chr7.924	biological-region	-	-	-	-	20201124	regulatory:transcriptional_cis_regulatory_region
9606	116183085	LOC116183085	-	-	-	7	7p	CRISPRi-validated cis-regulatory element chr7.1000	biological-region	-	-	-	-	20201124	regulatory:transcriptional_cis_regulatory_region
9606	116183086	LOC116183086	-	-	-	7	7p	CRISPRi-validated cis-regulatory element chr7.1154	biological-region	-	-	-	-	20201124	regulatory:transcriptional_cis_regulatory_region
9606	116183087	LOC116183087	-	-	-	7	7p	CRISPRi-validated cis-regulatory element chr7.1155	biological-region	-	-	-	-	20201124	regulatory:transcriptional_cis_regulatory_region
9606	116183088	LOC116183088	-	-	-	7	7p	CRISPRi-validated cis-regulatory element chr7.1421	biological-region	-	-	-	-	20201124	regulatory:transcriptional_cis_regulatory_region
9606	116183089	LOC116183089	-	-	-	7	7p	CRISPRi-validated cis-regulatory element chr7.1855	biological-region	-	-	-	-	20201124	regulatory:transcriptional_cis_regulatory_region
9606	116183090	LOC116183090	-	-	-	7	7q	CRISPRi-validated cis-regulatory element chr7.2319	biological-region	-	-	-	-	20201124	regulatory:transcriptional_cis_regulatory_region
9606	116183091	LOC116183091	-	-	-	7	7q	CRISPRi-validated cis-regulatory element chr7.2946	biological-region	-	-	-	-	20201124	regulatory:transcriptional_cis_regulatory_region
9606	116183092	LOC116183092	-	-	-	7	7q	CRISPRi-validated cis-regulatory element chr7.3172	biological-region	-	-	-	-	20201124	regulatory:transcriptional_cis_regulatory_region
9606	116183093	LOC116183093	-	-	-	7	7q	CRISPRi-validated cis-regulatory element chr7.3510	biological-region	-	-	-	-	20201124	regulatory:transcriptional_cis_regulatory_region
9606	116183094	LOC116183094	-	-	-	7	7q	CRISPRi-validated cis-regulatory element chr7.3530	biological-region	-	-	-	-	20201124	regulatory:transcriptional_cis_regulatory_region
9606	116183095	LOC116183095	-	-	-	7	7q	CRISPRi-validated cis-regulatory element chr7.3567	biological-region	-	-	-	-	20201124	regulatory:transcriptional_cis_regulatory_region
9606	116183096	LOC116183096	-	-	-	7	7q	CRISPRi-validated cis-regulatory element chr7.3907	biological-region	-	-	-	-	20201124	regulatory:transcriptional_cis_regulatory_region
9606	116186904	LOC116186904	-	-	-	7	7q	CRISPRi-validated cis-regulatory element chr7.4040	biological-region	-	-	-	-	20201124	regulatory:transcriptional_cis_regulatory_region
9606	116186905	LOC116186905	-	-	-	7	7q	CRISPRi-validated cis-regulatory element chr7.4041	biological-region	-	-	-	-	20201124	regulatory:transcriptional_cis_regulatory_region
9606	116186906	LOC116186906	-	-	-	7	7q	CRISPRi-validated cis-regulatory element chr7.4042	biological-region	-	-	-	-	20201124	regulatory:transcriptional_cis_regulatory_region
9606	116186907	LOC116186907	-	-	-	7	7q	CRISPRi-validated cis-regulatory element chr7.4045	biological-region	-	-	-	-	20201124	regulatory:transcriptional_cis_regulatory_region
9606	116186908	LOC116186908	-	-	-	7	7q	CRISPRi-validated cis-regulatory element chr7.4046	biological-region	-	-	-	-	20201124	regulatory:transcriptional_cis_regulatory_region
9606	116186909	LOC116186909	-	-	-	7	7q	CRISPRi-validated cis-regulatory element chr7.4048	biological-region	-	-	-	-	20201124	regulatory:transcriptional_cis_regulatory_region
9606	116186910	LOC116186910	-	-	-	7	7q	CRISPRi-validated cis-regulatory element chr7.4050	biological-region	-	-	-	-	20201124	regulatory:transcriptional_cis_regulatory_region
9606	116186911	LOC116186911	-	-	-	7	7q	CRISPRi-validated cis-regulatory element chr7.4218	biological-region	-	-	-	-	20201124	regulatory:transcriptional_cis_regulatory_region
9606	116186912	LOC116186912	-	-	-	7	7q	CRISPRi-validated cis-regulatory element chr7.4787	biological-region	-	-	-	-	20201124	regulatory:transcriptional_cis_regulatory_region
9606	116186913	LOC116186913	-	-	-	7	7q	CRISPRi-validated cis-regulatory element chr7.4907	biological-region	-	-	-	-	20201124	regulatory:transcriptional_cis_regulatory_region
9606	116186914	LOC116186914	-	-	-	7	7q	CRISPRi-validated cis-regulatory element chr7.5162	biological-region	-	-	-	-	20201124	regulatory:transcriptional_cis_regulatory_region
9606	116186915	LOC116186915	-	-	-	7	7q	CRISPRi-validated cis-regulatory element chr7.5163	biological-region	-	-	-	-	20201124	regulatory:transcriptional_cis_regulatory_region
9606	116186916	LOC116186916	-	-	-	7	7q	CRISPRi-validated cis-regulatory element chr7.5168	biological-region	-	-	-	-	20201124	regulatory:transcriptional_cis_regulatory_region
9606	116186917	LOC116186917	-	-	-	7	7q	CRISPRi-validated cis-regulatory element chr7.5193	biological-region	-	-	-	-	20201124	regulatory:transcriptional_cis_regulatory_region
9606	116186918	LOC116186918	-	-	-	7	7q	CRISPRi-validated cis-regulatory element chr7.5881	biological-region	-	-	-	-	20201124	regulatory:transcriptional_cis_regulatory_region
9606	116186920	LOC116186920	-	-	-	8	8p	CRISPRi-validated cis-regulatory element chr8.428	biological-region	-	-	-	-	20201124	regulatory:transcriptional_cis_regulatory_region
9606	116186921	LOC116186921	-	-	-	8	8p	CRISPRi-validated cis-regulatory element chr8.429	biological-region	-	-	-	-	20201124	regulatory:transcriptional_cis_regulatory_region
9606	116186922	LOC116186922	-	-	-	8	8p	CRISPRi-validated cis-regulatory element chr8.526	biological-region	-	-	-	-	20201124	regulatory:transcriptional_cis_regulatory_region
9606	116186923	LOC116186923	-	-	-	8	8p	CRISPRi-validated cis-regulatory element chr8.740	biological-region	-	-	-	-	20201124	regulatory:transcriptional_cis_regulatory_region
9606	116186924	LOC116186924	-	-	-	8	8p	CRISPRi-validated cis-regulatory element chr8.847	biological-region	-	-	-	-	20201124	regulatory:transcriptional_cis_regulatory_region
9606	116186925	LOC116186925	-	-	-	8	8p	CRISPRi-validated cis-regulatory element chr8.973	biological-region	-	-	-	-	20201124	regulatory:transcriptional_cis_regulatory_region
9606	116186926	LOC116186926	-	-	-	8	8p	CRISPRi-validated cis-regulatory element chr8.1136	biological-region	-	-	-	-	20201124	regulatory:transcriptional_cis_regulatory_region
9606	116186927	LOC116186927	-	-	-	8	8p	CRISPRi-validated cis-regulatory element chr8.1253	biological-region	-	-	-	-	20201124	regulatory:transcriptional_cis_regulatory_region
9606	116186928	LOC116186928	-	-	-	8	8q	CRISPRi-validated cis-regulatory element chr8.1663	biological-region	-	-	-	-	20201124	regulatory:transcriptional_cis_regulatory_region
9606	116186929	LOC116186929	-	-	-	8	8q	CRISPRi-validated cis-regulatory element chr8.1767	biological-region	-	-	-	-	20201124	regulatory:transcriptional_cis_regulatory_region
9606	116186930	LOC116186930	-	-	-	8	8q	CRISPRi-validated cis-regulatory element chr8.1768	biological-region	-	-	-	-	20201124	regulatory:transcriptional_cis_regulatory_region
9606	116186931	LOC116186931	-	-	-	8	8q	CRISPRi-validated cis-regulatory element chr8.1769	biological-region	-	-	-	-	20201124	regulatory:transcriptional_cis_regulatory_region
9606	116186932	LOC116186932	-	-	-	8	8q	CRISPRi-validated cis-regulatory element chr8.1934	biological-region	-	-	-	-	20201124	regulatory:transcriptional_cis_regulatory_region
9606	116186933	LOC116186933	-	-	-	8	8q	CRISPRi-validated cis-regulatory element chr8.2225	biological-region	-	-	-	-	20201124	regulatory:transcriptional_cis_regulatory_region
9606	116186934	LOC116186934	-	-	-	8	8q	CRISPRi-validated cis-regulatory element chr8.2347	biological-region	-	-	-	-	20201124	regulatory:transcriptional_cis_regulatory_region
9606	116186935	LOC116186935	-	-	-	8	8q	CRISPRi-validated cis-regulatory element chr8.2573	biological-region	-	-	-	-	20201124	regulatory:transcriptional_cis_regulatory_region
9606	116186936	LOC116186936	-	-	-	9	9p	CRISPRi-validated cis-regulatory element chr9.246	biological-region	-	-	-	-	20201124	regulatory:transcriptional_cis_regulatory_region
9606	116186937	LOC116186937	-	-	-	9	9q	CRISPRi-validated cis-regulatory element chr9.764	biological-region	-	-	-	-	20201124	regulatory:transcriptional_cis_regulatory_region
9606	116186938	LOC116186938	-	-	-	9	9q	CRISPRi-validated cis-regulatory element chr9.871	biological-region	-	-	-	-	20201124	regulatory:transcriptional_cis_regulatory_region
9606	116186939	LOC116186939	-	-	-	9	9q	CRISPRi-validated cis-regulatory element chr9.872	biological-region	-	-	-	-	20201124	regulatory:transcriptional_cis_regulatory_region
9606	116186941	LOC116186941	-	-	-	9	9q	CRISPRi-validated cis-regulatory element chr9.1038	biological-region	-	-	-	-	20201124	regulatory:transcriptional_cis_regulatory_region
9606	116186942	LOC116186942	-	-	-	9	9q	CRISPRi-validated cis-regulatory element chr9.1075	biological-region	-	-	-	CRISPRi-validated CTSL cis-regulatory element	20201124	regulatory:transcriptional_cis_regulatory_region
9606	116186943	LOC116186943	-	-	-	9	9q	CRISPRi-validated cis-regulatory element chr9.1594	biological-region	-	-	-	-	20201124	regulatory:transcriptional_cis_regulatory_region
9606	116216096	LOC116216096	-	-	-	9	9q	CRISPRi-validated cis-regulatory element chr9.1708	biological-region	-	-	-	-	20201124	regulatory:transcriptional_cis_regulatory_region
9606	116216097	LOC116216097	-	-	-	9	9q	CRISPRi-validated cis-regulatory element chr9.1735	biological-region	-	-	-	-	20201124	regulatory:transcriptional_cis_regulatory_region
9606	116216098	LOC116216098	-	-	-	9	9q	CRISPRi-validated cis-regulatory element chr9.2278	biological-region	-	-	-	-	20201124	regulatory:transcriptional_cis_regulatory_region
9606	116216099	LOC116216099	-	-	-	9	9q	CRISPRi-validated cis-regulatory element chr9.2869	biological-region	-	-	-	-	20201124	regulatory:transcriptional_cis_regulatory_region
9606	116216100	LOC116216100	-	-	-	9	9q	CRISPRi-validated cis-regulatory element chr9.2942	biological-region	-	-	-	-	20201124	regulatory:transcriptional_cis_regulatory_region
9606	116216101	LOC116216101	-	-	-	9	9q	CRISPRi-validated cis-regulatory element chr9.3033	biological-region	-	-	-	-	20201124	regulatory:transcriptional_cis_regulatory_region
9606	116216102	LOC116216102	-	-	-	9	9q	CRISPRi-validated cis-regulatory element chr9.3630	biological-region	-	-	-	-	20201124	regulatory:transcriptional_cis_regulatory_region
9606	116216103	LOC116216103	-	-	-	9	9q	CRISPRi-validated cis-regulatory element chr9.4291	biological-region	-	-	-	-	20201124	regulatory:transcriptional_cis_regulatory_region
9606	116216104	LOC116216104	-	-	-	9	9q	CRISPRi-validated cis-regulatory element chr9.4332	biological-region	-	-	-	-	20201124	regulatory:transcriptional_cis_regulatory_region
9606	116216105	LOC116216105	-	-	-	10	10p	CRISPRi-validated cis-regulatory element chr10.143	biological-region	-	-	-	-	20201124	regulatory:transcriptional_cis_regulatory_region
9606	116216106	LOC116216106	-	-	-	10	10p	CRISPRi-validated cis-regulatory element chr10.145	biological-region	-	-	-	-	20201124	regulatory:transcriptional_cis_regulatory_region
9606	116216107	LOC116216107	-	-	-	10	10p	CRISPRi-validated cis-regulatory element chr10.180	biological-region	-	-	-	-	20201124	regulatory:transcriptional_cis_regulatory_region
9606	116216108	LOC116216108	-	-	-	10	10p	CRISPRi-validated cis-regulatory element chr10.185	biological-region	-	-	-	-	20201124	regulatory:transcriptional_cis_regulatory_region
9606	116216109	LOC116216109	-	-	-	10	10p	CRISPRi-validated cis-regulatory element chr10.193	biological-region	-	-	-	-	20201124	regulatory:transcriptional_cis_regulatory_region
9606	116216110	LOC116216110	-	-	-	10	10p	CRISPRi-validated cis-regulatory element chr10.219	biological-region	-	-	-	-	20201124	regulatory:transcriptional_cis_regulatory_region
9606	116216111	LOC116216111	-	-	-	10	10p	CRISPRi-validated cis-regulatory element chr10.222	biological-region	-	-	-	-	20201124	regulatory:transcriptional_cis_regulatory_region
9606	116216112	LOC116216112	-	-	-	10	10p	CRISPRi-validated cis-regulatory element chr10.454	biological-region	-	-	-	-	20201124	regulatory:transcriptional_cis_regulatory_region
9606	116216113	LOC116216113	-	-	-	10	10q	CRISPRi-validated cis-regulatory element chr10.1925	biological-region	-	-	-	-	20201124	regulatory:transcriptional_cis_regulatory_region
9606	116216114	LOC116216114	-	-	-	10	10q	CRISPRi-validated cis-regulatory element chr10.2252	biological-region	-	-	-	-	20201124	regulatory:transcriptional_cis_regulatory_region
9606	116216115	LOC116216115	-	-	-	10	10q	CRISPRi-validated cis-regulatory element chr10.2661	biological-region	-	-	-	-	20201124	regulatory:transcriptional_cis_regulatory_region
9606	116216116	LOC116216116	-	-	-	10	10q	CRISPRi-validated cis-regulatory element chr10.2662	biological-region	-	-	-	-	20201124	regulatory:transcriptional_cis_regulatory_region
9606	116216117	LOC116216117	-	-	-	10	10q	CRISPRi-validated cis-regulatory element chr10.3228	biological-region	-	-	-	-	20201124	regulatory:transcriptional_cis_regulatory_region
9606	116216118	LOC116216118	-	-	-	10	10q	CRISPRi-validated cis-regulatory element chr10.3436	biological-region	-	-	-	-	20201124	regulatory:transcriptional_cis_regulatory_region
9606	116216119	LOC116216119	-	-	-	10	10q	CRISPRi-validated cis-regulatory element chr10.3525	biological-region	-	-	-	-	20201124	regulatory:transcriptional_cis_regulatory_region
9606	116216120	LOC116216120	-	-	-	10	10q	CRISPRi-validated cis-regulatory element chr10.3946	biological-region	-	-	-	-	20201124	regulatory:transcriptional_cis_regulatory_region
9606	116216121	LOC116216121	-	-	-	10	10q	CRISPRi-validated cis-regulatory element chr10.4148	biological-region	-	-	-	-	20201124	regulatory:transcriptional_cis_regulatory_region
9606	116216122	LOC116216122	-	-	-	10	10q	CRISPRi-validated cis-regulatory element chr10.4281	biological-region	-	-	-	-	20201124	regulatory:transcriptional_cis_regulatory_region
9606	116216123	LOC116216123	-	-	-	10	10q	CRISPRi-validated cis-regulatory element chr10.4282	biological-region	-	-	-	-	20201124	regulatory:transcriptional_cis_regulatory_region
9606	116216126	LOC116216126	-	-	-	11	11p	CRISPRi-validated cis-regulatory element chr11.30	biological-region	-	-	-	-	20201124	regulatory:transcriptional_cis_regulatory_region
9606	116216127	LOC116216127	-	-	-	11	11p	CRISPRi-validated cis-regulatory element chr11.592	biological-region	-	-	-	-	20201124	regulatory:transcriptional_cis_regulatory_region
9606	116216128	LOC116216128	-	-	-	11	11p	CRISPRi-validated cis-regulatory element chr11.762	biological-region	-	-	-	-	20201124	regulatory:transcriptional_cis_regulatory_region
9606	116216129	LOC116216129	-	-	-	11	11p	CRISPRi-validated cis-regulatory element chr11.1006	biological-region	-	-	-	-	20201124	regulatory:transcriptional_cis_regulatory_region
9606	116216130	LOC116216130	-	-	-	11	11p	CRISPRi-validated cis-regulatory element chr11.1732	biological-region	-	-	-	-	20201124	regulatory:transcriptional_cis_regulatory_region
9606	116216131	LOC116216131	-	-	-	11	11p	CRISPRi-validated cis-regulatory element chr11.1733	biological-region	-	-	-	-	20201124	regulatory:transcriptional_cis_regulatory_region
9606	116216132	LOC116216132	-	-	-	11	11p	CRISPRi-validated cis-regulatory element chr11.1734	biological-region	-	-	-	-	20201124	regulatory:transcriptional_cis_regulatory_region
9606	116216133	LOC116216133	-	-	-	11	11p	CRISPRi-validated cis-regulatory element chr11.1764	biological-region	-	-	-	-	20201124	regulatory:transcriptional_cis_regulatory_region
9606	116216134	LOC116216134	-	-	-	11	11p	CRISPRi-validated cis-regulatory element chr11.1780	biological-region	-	-	-	-	20201124	regulatory:transcriptional_cis_regulatory_region
9606	116216135	LOC116216135	-	-	-	11	11p	CRISPRi-validated cis-regulatory element chr11.2128	biological-region	-	-	-	-	20201124	regulatory:transcriptional_cis_regulatory_region
9606	116216136	LOC116216136	-	-	-	11	11p	CRISPRi-validated cis-regulatory element chr11.2129	biological-region	-	-	-	-	20201124	regulatory:transcriptional_cis_regulatory_region
9606	116216137	LOC116216137	-	-	-	11	11q	CRISPRi-validated cis-regulatory element chr11.2530	biological-region	-	-	-	-	20201124	regulatory:transcriptional_cis_regulatory_region
9606	116216138	LOC116216138	-	-	-	11	11q	CRISPRi-validated cis-regulatory element chr11.2897	biological-region	-	-	-	-	20201124	regulatory:transcriptional_cis_regulatory_region
9606	116216139	LOC116216139	-	-	-	11	11q	CRISPRi-validated cis-regulatory element chr11.3041	biological-region	-	-	-	-	20201124	regulatory:transcriptional_cis_regulatory_region
9606	116216140	LOC116216140	-	-	-	11	11q	CRISPRi-validated cis-regulatory element chr11.3163	biological-region	-	-	-	-	20201124	regulatory:transcriptional_cis_regulatory_region
9606	116216141	LOC116216141	-	-	-	11	11q	CRISPRi-validated cis-regulatory element chr11.3159	biological-region	-	-	-	-	20201124	regulatory:transcriptional_cis_regulatory_region
9606	116216142	LOC116216142	-	-	-	11	11q	CRISPRi-validated cis-regulatory element chr11.3233	biological-region	-	-	-	-	20201124	regulatory:transcriptional_cis_regulatory_region
9606	116216143	LOC116216143	-	-	-	11	11q	CRISPRi-validated cis-regulatory element chr11.3235	biological-region	-	-	-	-	20201124	regulatory:transcriptional_cis_regulatory_region
9606	116216144	LOC116216144	-	-	-	11	11q	CRISPRi-validated cis-regulatory element chr11.3243	biological-region	-	-	-	-	20201124	regulatory:transcriptional_cis_regulatory_region
9606	116216145	LOC116216145	-	-	-	11	11q	CRISPRi-validated cis-regulatory element chr11.3247	biological-region	-	-	-	-	20201124	regulatory:transcriptional_cis_regulatory_region
9606	116216146	LOC116216146	-	-	-	11	11q	CRISPRi-validated cis-regulatory element chr11.3251	biological-region	-	-	-	-	20201124	regulatory:transcriptional_cis_regulatory_region
9606	116216147	LOC116216147	-	-	-	11	11q	CRISPRi-validated cis-regulatory element chr11.3338	biological-region	-	-	-	-	20201124	regulatory:transcriptional_cis_regulatory_region
9606	116216148	LOC116216148	-	-	-	11	11q	CRISPRi-validated cis-regulatory element chr11.3343	biological-region	-	-	-	-	20201124	regulatory:transcriptional_cis_regulatory_region
9606	116216149	LOC116216149	-	-	-	11	11q	CRISPRi-validated cis-regulatory element chr11.3768	biological-region	-	-	-	-	20201124	regulatory:transcriptional_cis_regulatory_region
9606	116216150	LOC116216150	-	-	-	11	11q	CRISPRi-validated cis-regulatory element chr11.3769	biological-region	-	-	-	-	20201124	regulatory:transcriptional_cis_regulatory_region
9606	116216151	LOC116216151	-	-	-	11	11q	CRISPRi-validated cis-regulatory element chr11.4166	biological-region	-	-	-	-	20201124	regulatory:transcriptional_cis_regulatory_region
9606	116216152	LOC116216152	-	-	-	11	11q	CRISPRi-validated cis-regulatory element chr11.4261	biological-region	-	-	-	-	20201124	regulatory:transcriptional_cis_regulatory_region
9606	116216153	LOC116216153	-	-	-	11	11q	CRISPRi-validated cis-regulatory element chr11.4348	biological-region	-	-	-	-	20201124	regulatory:transcriptional_cis_regulatory_region
9606	116216154	LOC116216154	-	-	-	11	11q	CRISPRi-validated cis-regulatory element chr11.4355	biological-region	-	-	-	-	20201124	regulatory:transcriptional_cis_regulatory_region
9606	116216155	LOC116216155	-	-	-	11	11q	CRISPRi-validated cis-regulatory element chr11.4356	biological-region	-	-	-	-	20201124	regulatory:transcriptional_cis_regulatory_region
9606	116216156	LOC116216156	-	-	-	11	11q	CRISPRi-validated cis-regulatory element chr11.4413	biological-region	-	-	-	-	20201124	regulatory:transcriptional_cis_regulatory_region
9606	116216157	LOC116216157	-	-	-	11	11q	CRISPRi-validated cis-regulatory element chr11.4478	biological-region	-	-	-	-	20201124	regulatory:transcriptional_cis_regulatory_region
9606	116216158	LOC116216158	-	-	-	11	11q	CRISPRi-validated cis-regulatory element chr11.4537	biological-region	-	-	-	-	20201124	regulatory:transcriptional_cis_regulatory_region
9606	116225292	LOC116225292	-	-	-	11	11q	CRISPRi-validated cis-regulatory element chr11.4678	biological-region	-	-	-	-	20201124	regulatory:transcriptional_cis_regulatory_region
9606	116225293	LOC116225293	-	-	-	11	11q	CRISPRi-validated cis-regulatory element chr11.4679	biological-region	-	-	-	-	20201124	regulatory:transcriptional_cis_regulatory_region
9606	116225294	LOC116225294	-	-	-	11	11q	CRISPRi-validated cis-regulatory element chr11.4680	biological-region	-	-	-	-	20201124	regulatory:transcriptional_cis_regulatory_region
9606	116225295	LOC116225295	-	-	-	11	11q	CRISPRi-validated cis-regulatory element chr11.4681	biological-region	-	-	-	-	20201124	regulatory:transcriptional_cis_regulatory_region
9606	116225296	LOC116225296	-	-	-	11	11q	CRISPRi-validated cis-regulatory element chr11.4684	biological-region	-	-	-	-	20201124	regulatory:transcriptional_cis_regulatory_region
9606	116225297	LOC116225297	-	-	-	11	11q	CRISPRi-validated cis-regulatory element chr11.4685	biological-region	-	-	-	-	20201124	regulatory:transcriptional_cis_regulatory_region
9606	116225298	LOC116225298	-	-	-	11	11q	CRISPRi-validated cis-regulatory element chr11.4687	biological-region	-	-	-	-	20201124	regulatory:transcriptional_cis_regulatory_region
9606	116225299	LOC116225299	-	-	-	11	11q	CRISPRi-validated cis-regulatory element chr11.4755	biological-region	-	-	-	-	20201124	regulatory:transcriptional_cis_regulatory_region
9606	116225300	LOC116225300	-	-	-	11	11q	CRISPRi-validated cis-regulatory element chr11.4758	biological-region	-	-	-	-	20201124	regulatory:transcriptional_cis_regulatory_region
9606	116225301	LOC116225301	-	-	-	11	11q	CRISPRi-validated cis-regulatory element chr11.4868	biological-region	-	-	-	-	20201124	regulatory:transcriptional_cis_regulatory_region
9606	116225302	LOC116225302	-	-	-	11	11q	CRISPRi-validated cis-regulatory element chr11.5211	biological-region	-	-	-	-	20201124	regulatory:transcriptional_cis_regulatory_region
9606	116225303	LOC116225303	-	-	-	11	11q	CRISPRi-validated cis-regulatory element chr11.5498	biological-region	-	-	-	-	20201124	regulatory:transcriptional_cis_regulatory_region
9606	116225304	LOC116225304	-	-	-	11	11q	CRISPRi-validated cis-regulatory element chr11.5907	biological-region	-	-	-	-	20201124	regulatory:transcriptional_cis_regulatory_region
9606	116225305	LOC116225305	-	-	-	11	11q	CRISPRi-validated cis-regulatory element chr11.5909	biological-region	-	-	-	-	20201124	regulatory:transcriptional_cis_regulatory_region
9606	116225306	LOC116225306	-	-	-	11	11q	CRISPRi-validated cis-regulatory element chr11.5910	biological-region	-	-	-	-	20201124	regulatory:transcriptional_cis_regulatory_region
9606	116225307	LOC116225307	-	-	-	11	11q	CRISPRi-validated cis-regulatory element chr11.6035	biological-region	-	-	-	-	20201124	regulatory:transcriptional_cis_regulatory_region
9606	116268425	LOC116268425	-	-	-	12	12p	CRISPRi-validated cis-regulatory element chr12.51	biological-region	-	-	-	-	20201124	regulatory:transcriptional_cis_regulatory_region
9606	116268426	LOC116268426	-	-	-	12	12p	CRISPRi-validated cis-regulatory element chr12.200	biological-region	-	-	-	-	20201124	regulatory:transcriptional_cis_regulatory_region
9606	116268427	LOC116268427	-	-	-	12	12p	CRISPRi-validated cis-regulatory element chr12.283	biological-region	-	-	-	-	20201124	regulatory:transcriptional_cis_regulatory_region
9606	116268428	LOC116268428	-	-	-	12	12p	CRISPRi-validated cis-regulatory element chr12.325	biological-region	-	-	-	-	20201124	regulatory:transcriptional_cis_regulatory_region
9606	116268429	LOC116268429	-	-	-	12	12p	CRISPRi-validated cis-regulatory element chr12.441	biological-region	-	-	-	-	20201124	regulatory:transcriptional_cis_regulatory_region
9606	116268430	LOC116268430	-	-	-	12	12p	CRISPRi-validated cis-regulatory element chr12.444	biological-region	-	-	-	-	20201124	regulatory:transcriptional_cis_regulatory_region
9606	116268431	LOC116268431	-	-	-	12	12p	CRISPRi-validated cis-regulatory element chr12.445	biological-region	-	-	-	-	20201124	regulatory:transcriptional_cis_regulatory_region
9606	116268432	LOC116268432	-	-	-	12	12p	CRISPRi-validated cis-regulatory element chr12.520	biological-region	-	-	-	-	20201124	regulatory:transcriptional_cis_regulatory_region
9606	116268433	LOC116268433	-	-	-	12	12p	CRISPRi-validated cis-regulatory element chr12.528	biological-region	-	-	-	-	20201124	regulatory:transcriptional_cis_regulatory_region
9606	116268434	LOC116268434	-	-	-	12	12p	CRISPRi-validated cis-regulatory element chr12.586	biological-region	-	-	-	-	20201124	regulatory:transcriptional_cis_regulatory_region
9606	116268435	LOC116268435	-	-	-	12	12p	CRISPRi-validated cis-regulatory element chr12.662	biological-region	-	-	-	-	20201124	regulatory:transcriptional_cis_regulatory_region
9606	116268436	LOC116268436	-	-	-	12	12p	CRISPRi-validated cis-regulatory element chr12.953	biological-region	-	-	-	-	20201124	regulatory:transcriptional_cis_regulatory_region
9606	116268437	LOC116268437	-	-	-	12	12p	CRISPRi-validated cis-regulatory element chr12.1007	biological-region	-	-	-	-	20201124	regulatory:transcriptional_cis_regulatory_region
9606	116268438	LOC116268438	-	-	-	12	12q	CRISPRi-validated cis-regulatory element chr12.1559	biological-region	-	-	-	-	20201124	regulatory:transcriptional_cis_regulatory_region
9606	116268439	LOC116268439	-	-	-	12	12q	CRISPRi-validated cis-regulatory element chr12.1615	biological-region	-	-	-	-	20201124	regulatory:transcriptional_cis_regulatory_region
9606	116268440	LOC116268440	-	-	-	12	12q	CRISPRi-validated cis-regulatory element chr12.1897	biological-region	-	-	-	-	20201124	regulatory:transcriptional_cis_regulatory_region
9606	116268441	LOC116268441	-	-	-	12	12q	CRISPRi-validated cis-regulatory element chr12.2135	biological-region	-	-	-	-	20201124	regulatory:transcriptional_cis_regulatory_region
9606	116268442	LOC116268442	-	-	-	12	12q	CRISPRi-validated cis-regulatory element chr12.2240	biological-region	-	-	-	-	20201124	regulatory:transcriptional_cis_regulatory_region
9606	116268443	LOC116268443	-	-	-	12	12q	CRISPRi-validated cis-regulatory element chr12.2878	biological-region	-	-	-	-	20201124	regulatory:transcriptional_cis_regulatory_region
9606	116268444	LOC116268444	-	-	-	12	12q	CRISPRi-validated cis-regulatory element chr12.2880	biological-region	-	-	-	-	20201124	regulatory:transcriptional_cis_regulatory_region
9606	116268445	LOC116268445	-	-	-	12	12q	CRISPRi-validated cis-regulatory element chr12.2881	biological-region	-	-	-	-	20201124	regulatory:transcriptional_cis_regulatory_region
9606	116268446	LOC116268446	-	-	-	12	12q	CRISPRi-validated cis-regulatory element chr12.3152	biological-region	-	-	-	-	20201124	regulatory:transcriptional_cis_regulatory_region
9606	116268447	LOC116268447	-	-	-	12	12q	CRISPRi-validated cis-regulatory element chr12.3153	biological-region	-	-	-	-	20201124	regulatory:transcriptional_cis_regulatory_region
9606	116268448	LOC116268448	-	-	-	12	12q	CRISPRi-validated cis-regulatory element chr12.3588	biological-region	-	-	-	-	20201124	regulatory:transcriptional_cis_regulatory_region
9606	116268449	LOC116268449	-	-	-	12	12q	CRISPRi-validated cis-regulatory element chr12.3595	biological-region	-	-	-	-	20201124	regulatory:transcriptional_cis_regulatory_region
9606	116268450	LOC116268450	-	-	-	12	12q	CRISPRi-validated cis-regulatory element chr12.3641	biological-region	-	-	-	-	20201124	regulatory:transcriptional_cis_regulatory_region
9606	116268451	LOC116268451	-	-	-	12	12q	CRISPRi-validated cis-regulatory element chr12.3954	biological-region	-	-	-	-	20201124	regulatory:transcriptional_cis_regulatory_region
9606	116268452	LOC116268452	-	-	-	12	12q	CRISPRi-validated cis-regulatory element chr12.4732	biological-region	-	-	-	-	20201124	regulatory:transcriptional_cis_regulatory_region
9606	116268453	LOC116268453	-	-	-	12	12q	CRISPRi-validated cis-regulatory element chr12.4740	biological-region	-	-	-	-	20201124	regulatory:transcriptional_cis_regulatory_region
9606	116268454	LOC116268454	-	-	-	13	13q	CRISPRi-validated cis-regulatory element chr13.188	biological-region	-	-	-	-	20201124	regulatory:transcriptional_cis_regulatory_region
9606	116268455	LOC116268455	-	-	-	13	13q	CRISPRi-validated cis-regulatory element chr13.544	biological-region	-	-	-	-	20201124	regulatory:transcriptional_cis_regulatory_region
9606	116268456	LOC116268456	-	-	-	13	13q	CRISPRi-validated cis-regulatory element chr13.545	biological-region	-	-	-	-	20201124	regulatory:transcriptional_cis_regulatory_region
9606	116268457	LOC116268457	-	-	-	13	13q	CRISPRi-validated cis-regulatory element chr13.1281	biological-region	-	-	-	-	20201124	regulatory:transcriptional_cis_regulatory_region
9606	116268458	LOC116268458	-	-	-	14	14q	CRISPRi-validated cis-regulatory element chr14.550	biological-region	-	-	-	-	20201124	regulatory:transcriptional_cis_regulatory_region
9606	116268459	LOC116268459	-	-	-	14	14q	CRISPRi-validated cis-regulatory element chr14.1538	biological-region	-	-	-	-	20201124	regulatory:transcriptional_cis_regulatory_region
9606	116268460	LOC116268460	-	-	-	14	14q	CRISPRi-validated cis-regulatory element chr14.1904	biological-region	-	-	-	-	20201124	regulatory:transcriptional_cis_regulatory_region
9606	116268461	LOC116268461	-	-	-	14	14q	CRISPRi-validated cis-regulatory element chr14.1906	biological-region	-	-	-	-	20201124	regulatory:transcriptional_cis_regulatory_region
9606	116268462	LOC116268462	-	-	-	14	14q	CRISPRi-validated cis-regulatory element chr14.2067	biological-region	-	-	-	-	20201124	regulatory:transcriptional_cis_regulatory_region
9606	116268463	LOC116268463	-	-	-	14	14q	CRISPRi-validated cis-regulatory element chr14.2077	biological-region	-	-	-	-	20201124	regulatory:transcriptional_cis_regulatory_region
9606	116268464	LOC116268464	-	-	-	14	14q	CRISPRi-validated cis-regulatory element chr14.2493	biological-region	-	-	-	-	20201124	regulatory:transcriptional_cis_regulatory_region
9606	116268465	LOC116268465	-	-	-	15	15q	CRISPRi-validated cis-regulatory element chr15.1149	biological-region	-	-	-	-	20201124	regulatory:transcriptional_cis_regulatory_region
9606	116268466	LOC116268466	-	-	-	15	15q	CRISPRi-validated cis-regulatory element chr15.1151	biological-region	-	-	-	-	20201124	regulatory:transcriptional_cis_regulatory_region
9606	116268467	LOC116268467	-	-	-	15	15q	CRISPRi-validated cis-regulatory element chr15.1880	biological-region	-	-	-	-	20201124	regulatory:transcriptional_cis_regulatory_region
9606	116268468	LOC116268468	-	-	-	15	15q	CRISPRi-validated cis-regulatory element chr15.2083	biological-region	-	-	-	-	20201124	regulatory:transcriptional_cis_regulatory_region
9606	116268469	LOC116268469	-	-	-	15	15q	CRISPRi-validated cis-regulatory element chr15.2084	biological-region	-	-	-	-	20201124	regulatory:transcriptional_cis_regulatory_region
9606	116268470	LOC116268470	-	-	-	15	15q	CRISPRi-validated cis-regulatory element chr15.2085	biological-region	-	-	-	-	20201124	regulatory:transcriptional_cis_regulatory_region
9606	116268471	LOC116268471	-	-	-	15	15q	CRISPRi-validated cis-regulatory element chr15.2230	biological-region	-	-	-	-	20201124	regulatory:transcriptional_cis_regulatory_region
9606	116268472	LOC116268472	-	-	-	15	15q	CRISPRi-validated cis-regulatory element chr15.2471	biological-region	-	-	-	-	20201124	regulatory:transcriptional_cis_regulatory_region
9606	116268473	LOC116268473	-	-	-	15	15q	CRISPRi-validated cis-regulatory element chr15.2841	biological-region	-	-	-	-	20201124	regulatory:transcriptional_cis_regulatory_region
9606	116268474	LOC116268474	-	-	-	15	15q	CRISPRi-validated cis-regulatory element chr15.3122	biological-region	-	-	-	-	20201124	regulatory:transcriptional_cis_regulatory_region
9606	116268475	LOC116268475	-	-	-	15	15q	CRISPRi-validated cis-regulatory element chr15.3123	biological-region	-	-	-	-	20201124	regulatory:transcriptional_cis_regulatory_region
9606	116268476	LOC116268476	-	-	-	15	15q	CRISPRi-validated cis-regulatory element chr15.3124	biological-region	-	-	-	-	20201124	regulatory:transcriptional_cis_regulatory_region
9606	116268477	LOC116268477	-	-	-	15	15q	CRISPRi-validated cis-regulatory element chr15.3128	biological-region	-	-	-	-	20201124	regulatory:transcriptional_cis_regulatory_region
9606	116268478	LOC116268478	-	-	-	15	15q	CRISPRi-validated cis-regulatory element chr15.3129	biological-region	-	-	-	-	20201124	regulatory:transcriptional_cis_regulatory_region
9606	116268479	LOC116268479	-	-	-	15	15q	CRISPRi-validated cis-regulatory element chr15.3490	biological-region	-	-	-	-	20201124	regulatory:transcriptional_cis_regulatory_region
9606	116268480	LOC116268480	-	-	-	16	16p	CRISPRi-validated cis-regulatory element chr16.496	biological-region	-	-	-	-	20201124	regulatory:transcriptional_cis_regulatory_region
9606	116276445	LOC116276445	-	-	-	16	16p	CRISPRi-validated cis-regulatory element chr16.1137	biological-region	-	-	-	-	20201124	regulatory:transcriptional_cis_regulatory_region
9606	116276446	LOC116276446	-	-	-	16	16p	CRISPRi-validated cis-regulatory element chr16.1145	biological-region	-	-	-	-	20201124	regulatory:transcriptional_cis_regulatory_region
9606	116276447	LOC116276447	-	-	-	16	16p	CRISPRi-validated cis-regulatory element chr16.1224	biological-region	-	-	-	-	20201124	regulatory:transcriptional_cis_regulatory_region
9606	116276448	LOC116276448	-	-	-	16	16p	CRISPRi-validated cis-regulatory element chr16.1337	biological-region	-	-	-	-	20201124	regulatory:transcriptional_cis_regulatory_region
9606	116276449	LOC116276449	-	-	-	16	16p	CRISPRi-validated cis-regulatory element chr16.1865	biological-region	-	-	-	-	20201124	regulatory:transcriptional_cis_regulatory_region
9606	116276450	LOC116276450	-	-	-	16	16p	CRISPRi-validated cis-regulatory element chr16.1866	biological-region	-	-	-	-	20201124	regulatory:transcriptional_cis_regulatory_region
9606	116276451	LOC116276451	-	-	-	16	16p	CRISPRi-validated cis-regulatory element chr16.1867	biological-region	-	-	-	-	20201124	regulatory:transcriptional_cis_regulatory_region
9606	116276452	LOC116276452	-	-	-	16	16p	CRISPRi-validated cis-regulatory element chr16.2261	biological-region	-	-	-	-	20201124	regulatory:transcriptional_cis_regulatory_region
9606	116276453	LOC116276453	-	-	-	16	16q	CRISPRi-validated cis-regulatory element chr16.4806	biological-region	-	-	-	-	20201124	regulatory:transcriptional_cis_regulatory_region
9606	116276454	LOC116276454	-	-	-	17	17p	CRISPRi-validated cis-regulatory element chr17.641	biological-region	-	-	-	-	20201124	regulatory:transcriptional_cis_regulatory_region
9606	116276455	LOC116276455	-	-	-	17	17p	CRISPRi-validated cis-regulatory element chr17.878	biological-region	-	-	-	-	20201124	regulatory:transcriptional_cis_regulatory_region
9606	116276456	LOC116276456	-	-	-	17	17q	CRISPRi-validated cis-regulatory element chr17.1404	biological-region	-	-	-	-	20201124	regulatory:transcriptional_cis_regulatory_region
9606	116276457	LOC116276457	-	-	-	17	17q	CRISPRi-validated cis-regulatory element chr17.1493	biological-region	-	-	-	-	20201124	regulatory:transcriptional_cis_regulatory_region
9606	116276458	LOC116276458	-	-	-	17	17q	CRISPRi-validated cis-regulatory element chr17.1747	biological-region	-	-	-	-	20201124	regulatory:transcriptional_cis_regulatory_region
9606	116276459	LOC116276459	-	-	-	17	17q	CRISPRi-validated cis-regulatory element chr17.1750	biological-region	-	-	-	-	20201124	regulatory:transcriptional_cis_regulatory_region
9606	116276460	LOC116276460	-	-	-	17	17q	CRISPRi-validated cis-regulatory element chr17.2188	biological-region	-	-	-	-	20201124	regulatory:transcriptional_cis_regulatory_region
9606	116276461	LOC116276461	-	-	-	17	17q	CRISPRi-validated cis-regulatory element chr17.2443	biological-region	-	-	-	-	20201124	regulatory:transcriptional_cis_regulatory_region
9606	116276462	LOC116276462	-	-	-	17	17q	CRISPRi-validated cis-regulatory element chr17.2493	biological-region	-	-	-	-	20201124	regulatory:transcriptional_cis_regulatory_region
9606	116276463	LOC116276463	-	-	-	17	17q	CRISPRi-validated cis-regulatory element chr17.2497	biological-region	-	-	-	-	20201124	regulatory:transcriptional_cis_regulatory_region
9606	116276464	LOC116276464	-	-	-	17	17q	CRISPRi-validated cis-regulatory element chr17.2540	biological-region	-	-	-	-	20201124	regulatory:transcriptional_cis_regulatory_region
9606	116276465	LOC116276465	-	-	-	17	17q	CRISPRi-validated cis-regulatory element chr17.2672	biological-region	-	-	-	-	20201124	regulatory:transcriptional_cis_regulatory_region
9606	116276466	LOC116276466	-	-	-	17	17q	CRISPRi-validated cis-regulatory element chr17.2867	biological-region	-	-	-	-	20201124	regulatory:transcriptional_cis_regulatory_region
9606	116276467	LOC116276467	-	-	-	17	17q	CRISPRi-validated cis-regulatory element chr17.2868	biological-region	-	-	-	-	20201124	regulatory:transcriptional_cis_regulatory_region
9606	116276468	LOC116276468	-	-	-	17	17q	CRISPRi-validated cis-regulatory element chr17.2878	biological-region	-	-	-	-	20201124	regulatory:transcriptional_cis_regulatory_region
9606	116276469	LOC116276469	-	-	-	17	17q	CRISPRi-validated cis-regulatory element chr17.3215	biological-region	-	-	-	-	20201124	regulatory:transcriptional_cis_regulatory_region
9606	116276470	LOC116276470	-	-	-	17	17q	CRISPRi-validated cis-regulatory element chr17.3281	biological-region	-	-	-	-	20201124	regulatory:transcriptional_cis_regulatory_region
9606	116276471	LOC116276471	-	-	-	17	17q	CRISPRi-validated cis-regulatory element chr17.3283	biological-region	-	-	-	-	20201124	regulatory:transcriptional_cis_regulatory_region
9606	116276472	LOC116276472	-	-	-	17	17q	CRISPRi-validated cis-regulatory element chr17.3537	biological-region	-	-	-	-	20201124	regulatory:transcriptional_cis_regulatory_region
9606	116276473	LOC116276473	-	-	-	17	17q	CRISPRi-validated cis-regulatory element chr17.3603	biological-region	-	-	-	-	20201124	regulatory:transcriptional_cis_regulatory_region
9606	116276474	LOC116276474	-	-	-	17	17q	CRISPRi-validated cis-regulatory element chr17.3823	biological-region	-	-	-	-	20201124	regulatory:transcriptional_cis_regulatory_region
9606	116276475	LOC116276475	-	-	-	17	17q	CRISPRi-validated cis-regulatory element chr17.4273	biological-region	-	-	-	-	20201124	regulatory:transcriptional_cis_regulatory_region
9606	116276476	LOC116276476	-	-	-	17	17q	CRISPRi-validated cis-regulatory element chr17.4314	biological-region	-	-	-	-	20201124	regulatory:transcriptional_cis_regulatory_region
9606	116276477	LOC116276477	-	-	-	17	17q	CRISPRi-validated cis-regulatory element chr17.4315	biological-region	-	-	-	-	20201124	regulatory:transcriptional_cis_regulatory_region
9606	116276478	LOC116276478	-	-	-	17	17q	CRISPRi-validated cis-regulatory element chr17.4440	biological-region	-	-	-	-	20201124	regulatory:transcriptional_cis_regulatory_region
9606	116276479	LOC116276479	-	-	-	17	17q	CRISPRi-validated cis-regulatory element chr17.4853	biological-region	-	-	-	-	20201124	regulatory:transcriptional_cis_regulatory_region
9606	116276480	LOC116276480	-	-	-	17	17q	CRISPRi-validated cis-regulatory element chr17.5434	biological-region	-	-	-	-	20201124	regulatory:transcriptional_cis_regulatory_region
9606	116276481	LOC116276481	-	-	-	17	17q	CRISPRi-validated cis-regulatory element chr17.5435	biological-region	-	-	-	-	20201124	regulatory:transcriptional_cis_regulatory_region
9606	116276482	LOC116276482	-	-	-	17	17q	CRISPRi-validated cis-regulatory element chr17.5512	biological-region	-	-	-	-	20201124	regulatory:transcriptional_cis_regulatory_region
9606	116276483	LOC116276483	-	-	-	17	17q	CRISPRi-validated cis-regulatory element chr17.5742	biological-region	-	-	-	-	20201124	regulatory:transcriptional_cis_regulatory_region
9606	116276484	LOC116276484	-	-	-	17	17q	CRISPRi-validated cis-regulatory element chr17.5937	biological-region	-	-	-	-	20201124	regulatory:transcriptional_cis_regulatory_region
9606	116276485	LOC116276485	-	-	-	17	17q	CRISPRi-validated cis-regulatory element chr17.6006	biological-region	-	-	-	-	20201124	regulatory:transcriptional_cis_regulatory_region
9606	116276486	LOC116276486	-	-	-	18	18p	CRISPRi-validated cis-regulatory element chr18.117	biological-region	-	-	-	-	20201124	regulatory:transcriptional_cis_regulatory_region
9606	116276487	LOC116276487	-	-	-	18	18p	CRISPRi-validated cis-regulatory element chr18.299	biological-region	-	-	-	-	20201124	regulatory:transcriptional_cis_regulatory_region
9606	116276488	LOC116276488	-	-	-	18	18p	CRISPRi-validated cis-regulatory element chr18.300	biological-region	-	-	-	-	20201124	regulatory:transcriptional_cis_regulatory_region
9606	116276489	LOC116276489	-	-	-	18	18p	CRISPRi-validated cis-regulatory element chr18.397	biological-region	-	-	-	-	20201124	regulatory:transcriptional_cis_regulatory_region
9606	116276490	LOC116276490	-	-	-	18	18q	CRISPRi-validated cis-regulatory element chr18.1136	biological-region	-	-	-	-	20201124	regulatory:transcriptional_cis_regulatory_region
9606	116276491	LOC116276491	-	-	-	18	18q	CRISPRi-validated cis-regulatory element chr18.1280	biological-region	-	-	-	-	20201124	regulatory:transcriptional_cis_regulatory_region
9606	116276492	LOC116276492	-	-	-	18	18q	CRISPRi-validated cis-regulatory element chr18.1476	biological-region	-	-	-	-	20201124	regulatory:transcriptional_cis_regulatory_region
9606	116276493	LOC116276493	-	-	-	19	19p	CRISPRi-validated cis-regulatory element chr19.73	biological-region	-	-	-	-	20201124	regulatory:transcriptional_cis_regulatory_region
9606	116276494	LOC116276494	-	-	-	19	19p	CRISPRi-validated cis-regulatory element chr19.128	biological-region	-	-	-	-	20201124	regulatory:transcriptional_cis_regulatory_region
9606	116276495	LOC116276495	-	-	-	19	19p	CRISPRi-validated cis-regulatory element chr19.129	biological-region	-	-	-	-	20201124	regulatory:transcriptional_cis_regulatory_region
9606	116276496	LOC116276496	-	-	-	19	19p	CRISPRi-validated cis-regulatory element chr19.367	biological-region	-	-	-	-	20201124	regulatory:transcriptional_cis_regulatory_region
9606	116276497	LOC116276497	-	-	-	19	19p	CRISPRi-validated cis-regulatory element chr19.488	biological-region	-	-	-	-	20201124	regulatory:transcriptional_cis_regulatory_region
9606	116276498	LOC116276498	-	-	-	19	19p	CRISPRi-validated cis-regulatory element chr19.489	biological-region	-	-	-	-	20201124	regulatory:transcriptional_cis_regulatory_region
9606	116276499	LOC116276499	-	-	-	19	19p	CRISPRi-validated cis-regulatory element chr19.1096	biological-region	-	-	-	-	20201124	regulatory:transcriptional_cis_regulatory_region
9606	116276500	LOC116276500	-	-	-	19	19p	CRISPRi-validated cis-regulatory element chr19.1358	biological-region	-	-	-	-	20201124	regulatory:transcriptional_cis_regulatory_region
9606	116276501	LOC116276501	-	-	-	19	19p	CRISPRi-validated cis-regulatory element chr19.1735	biological-region	-	-	-	-	20201124	regulatory:transcriptional_cis_regulatory_region
9606	116276502	LOC116276502	-	-	-	19	19p	CRISPRi-validated cis-regulatory element chr19.1775	biological-region	-	-	-	-	20201124	regulatory:transcriptional_cis_regulatory_region
9606	116276503	LOC116276503	-	-	-	19	19p	CRISPRi-validated cis-regulatory element chr19.1989	biological-region	-	-	-	-	20201124	regulatory:transcriptional_cis_regulatory_region
9606	116276504	LOC116276504	-	-	-	19	19p	CRISPRi-validated cis-regulatory element chr19.2258	biological-region	-	-	-	-	20201124	regulatory:transcriptional_cis_regulatory_region
9606	116276505	LOC116276505	-	-	-	19	19p	CRISPRi-validated cis-regulatory element chr19.2299	biological-region	-	-	-	-	20201124	regulatory:transcriptional_cis_regulatory_region
9606	116276506	LOC116276506	-	-	-	19	19p	CRISPRi-validated cis-regulatory element chr19.2424	biological-region	-	-	-	-	20201124	regulatory:transcriptional_cis_regulatory_region
9606	116276507	LOC116276507	-	-	-	19	19p	CRISPRi-validated cis-regulatory element chr19.2705	biological-region	-	-	-	-	20201124	regulatory:transcriptional_cis_regulatory_region
9606	116276508	LOC116276508	-	-	-	19	19p	CRISPRi-validated cis-regulatory element chr19.2871	biological-region	-	-	-	-	20201124	regulatory:transcriptional_cis_regulatory_region
9606	116276509	LOC116276509	-	-	-	19	19p	CRISPRi-validated cis-regulatory element chr19.2872	biological-region	-	-	-	-	20201124	regulatory:transcriptional_cis_regulatory_region
9606	116276510	LOC116276510	-	-	-	19	19p	CRISPRi-validated cis-regulatory element chr19.2873	biological-region	-	-	-	-	20201124	regulatory:transcriptional_cis_regulatory_region
9606	116276511	LOC116276511	-	-	-	19	19p	CRISPRi-validated cis-regulatory element chr19.2899	biological-region	-	-	-	-	20201124	regulatory:transcriptional_cis_regulatory_region
9606	116276512	LOC116276512	-	-	-	19	19p	CRISPRi-validated cis-regulatory element chr19.3196	biological-region	-	-	-	-	20201124	regulatory:transcriptional_cis_regulatory_region
9606	116276513	LOC116276513	-	-	-	19	19q	CRISPRi-validated cis-regulatory element chr19.3689	biological-region	-	-	-	-	20201124	regulatory:transcriptional_cis_regulatory_region
9606	116276514	LOC116276514	-	-	-	19	19q	CRISPRi-validated cis-regulatory element chr19.4063	biological-region	-	-	-	-	20201124	regulatory:transcriptional_cis_regulatory_region
9606	116276515	LOC116276515	-	-	-	19	19q	CRISPRi-validated cis-regulatory element chr19.4185	biological-region	-	-	-	-	20201124	regulatory:transcriptional_cis_regulatory_region
9606	116286188	LOC116286188	-	-	-	19	19q	CRISPRi-validated cis-regulatory element chr19.4589	biological-region	-	-	-	-	20201124	regulatory:transcriptional_cis_regulatory_region
9606	116286189	LOC116286189	-	-	-	19	19q	CRISPRi-validated cis-regulatory element chr19.4591	biological-region	-	-	-	-	20201124	regulatory:transcriptional_cis_regulatory_region
9606	116286190	LOC116286190	-	-	-	19	19q	CRISPRi-validated cis-regulatory element chr19.5064	biological-region	-	-	-	-	20201124	regulatory:transcriptional_cis_regulatory_region
9606	116286191	LOC116286191	-	-	-	19	19q	CRISPRi-validated cis-regulatory element chr19.5070	biological-region	-	-	-	-	20201124	regulatory:transcriptional_cis_regulatory_region
9606	116286192	LOC116286192	-	-	-	19	19q	CRISPRi-validated cis-regulatory element chr19.5328	biological-region	-	-	-	-	20201124	regulatory:transcriptional_cis_regulatory_region
9606	116286193	LOC116286193	-	-	-	19	19q	CRISPRi-validated cis-regulatory element chr19.5489	biological-region	-	-	-	-	20201124	regulatory:transcriptional_cis_regulatory_region
9606	116286194	LOC116286194	-	-	-	19	19q	CRISPRi-validated cis-regulatory element chr19.5650	biological-region	-	-	-	-	20201124	regulatory:transcriptional_cis_regulatory_region
9606	116286195	LOC116286195	-	-	-	19	19q	CRISPRi-validated cis-regulatory element chr19.5690	biological-region	-	-	-	-	20201124	regulatory:transcriptional_cis_regulatory_region
9606	116286196	LOC116286196	-	-	-	19	19q	CRISPRi-validated cis-regulatory element chr19.6204	biological-region	-	-	-	-	20201124	regulatory:transcriptional_cis_regulatory_region
9606	116286197	LOC116286197	-	-	-	19	19q	CRISPRi-validated cis-regulatory element chr19.6329	biological-region	-	-	-	-	20201124	regulatory:transcriptional_cis_regulatory_region
9606	116286198	LOC116286198	-	-	-	20	20p	CRISPRi-validated cis-regulatory element chr20.29	biological-region	-	-	-	-	20201124	regulatory:transcriptional_cis_regulatory_region
9606	116286199	LOC116286199	-	-	-	20	20p	CRISPRi-validated cis-regulatory element chr20.80	biological-region	-	-	-	-	20201124	regulatory:transcriptional_cis_regulatory_region
9606	116286200	LOC116286200	-	-	-	20	20p	CRISPRi-validated cis-regulatory element chr20.196	biological-region	-	-	-	-	20201124	regulatory:transcriptional_cis_regulatory_region
9606	116286201	LOC116286201	-	-	-	20	20p	CRISPRi-validated cis-regulatory element chr20.213	biological-region	-	-	-	-	20201124	regulatory:transcriptional_cis_regulatory_region
9606	116286202	LOC116286202	-	-	-	20	20p	CRISPRi-validated cis-regulatory element chr20.311	biological-region	-	-	-	-	20201124	regulatory:transcriptional_cis_regulatory_region
9606	116286203	LOC116286203	-	-	-	20	20p	CRISPRi-validated cis-regulatory element chr20.345	biological-region	-	-	-	-	20201124	regulatory:transcriptional_cis_regulatory_region
9606	116286204	LOC116286204	-	-	-	20	20q	CRISPRi-validated cis-regulatory element chr20.845	biological-region	-	-	-	-	20201124	regulatory:transcriptional_cis_regulatory_region
9606	116286205	LOC116286205	-	-	-	20	20q	CRISPRi-validated cis-regulatory element chr20.846	biological-region	-	-	-	-	20201124	regulatory:transcriptional_cis_regulatory_region
9606	116286206	LOC116286206	-	-	-	20	20q	CRISPRi-validated cis-regulatory element chr20.2032	biological-region	-	-	-	-	20201124	regulatory:transcriptional_cis_regulatory_region
9606	116286207	LOC116286207	-	-	-	20	20q	CRISPRi-validated cis-regulatory element chr20.2033	biological-region	-	-	-	-	20201124	regulatory:transcriptional_cis_regulatory_region
9606	116286208	LOC116286208	-	-	-	20	20q	CRISPRi-validated cis-regulatory element chr20.2047	biological-region	-	-	-	-	20201124	regulatory:transcriptional_cis_regulatory_region
9606	116286209	LOC116286209	-	-	-	20	20q	CRISPRi-validated cis-regulatory element chr20.2420	biological-region	-	-	-	-	20201124	regulatory:transcriptional_cis_regulatory_region
9606	116309120	LOC116309120	-	-	-	21	21q	CRISPRi-validated cis-regulatory element chr21.63	biological-region	-	-	-	-	20201124	regulatory:transcriptional_cis_regulatory_region
9606	116309121	LOC116309121	-	-	-	21	21q	CRISPRi-validated cis-regulatory element chr21.64	biological-region	-	-	-	-	20201124	regulatory:transcriptional_cis_regulatory_region
9606	116309122	LOC116309122	-	-	-	21	21q	CRISPRi-validated cis-regulatory element chr21.70	biological-region	-	-	-	-	20201124	regulatory:transcriptional_cis_regulatory_region
9606	116309123	LOC116309123	-	-	-	21	21q	CRISPRi-validated cis-regulatory element chr21.79	biological-region	-	-	-	-	20201124	regulatory:transcriptional_cis_regulatory_region
9606	116309124	LOC116309124	-	-	-	21	21q	CRISPRi-validated cis-regulatory element chr21.1179	biological-region	-	-	-	-	20201124	regulatory:transcriptional_cis_regulatory_region
9606	116309125	LOC116309125	-	-	-	21	21q	CRISPRi-validated cis-regulatory element chr21.1536	biological-region	-	-	-	-	20201124	regulatory:transcriptional_cis_regulatory_region
9606	116309126	LOC116309126	-	-	-	22	22q	CRISPRi-validated cis-regulatory element chr22.250	biological-region	-	-	-	-	20201124	regulatory:transcriptional_cis_regulatory_region
9606	116309127	LOC116309127	-	-	-	22	22q	CRISPRi-validated cis-regulatory element chr22.431	biological-region	-	-	-	-	20201124	regulatory:transcriptional_cis_regulatory_region
9606	116309128	LOC116309128	-	-	-	22	22q	CRISPRi-validated cis-regulatory element chr22.1058	biological-region	-	-	-	-	20201124	regulatory:transcriptional_cis_regulatory_region
9606	116309129	LOC116309129	-	-	-	22	22q	CRISPRi-validated cis-regulatory element chr22.1165	biological-region	-	-	-	-	20201124	regulatory:transcriptional_cis_regulatory_region
9606	116309130	LOC116309130	-	-	-	22	22q	CRISPRi-validated cis-regulatory element chr22.1257	biological-region	-	-	-	-	20201124	regulatory:transcriptional_cis_regulatory_region
9606	116309131	LOC116309131	-	-	-	22	22q	CRISPRi-validated cis-regulatory element chr22.1656	biological-region	-	-	-	-	20201124	regulatory:transcriptional_cis_regulatory_region
9606	116309132	LOC116309132	-	-	-	22	22q	CRISPRi-validated cis-regulatory element chr22.1657	biological-region	-	-	-	-	20201124	regulatory:transcriptional_cis_regulatory_region
9606	116309133	LOC116309133	-	-	-	22	22q	CRISPRi-validated cis-regulatory element chr22.1757	biological-region	-	-	-	-	20201124	regulatory:transcriptional_cis_regulatory_region
9606	116309134	LOC116309134	-	-	-	22	22q	CRISPRi-validated cis-regulatory element chr22.1870	biological-region	-	-	-	-	20201124	regulatory:transcriptional_cis_regulatory_region
9606	116309135	LOC116309135	-	-	-	22	22q	CRISPRi-validated cis-regulatory element chr22.1887	biological-region	-	-	-	-	20201124	regulatory:transcriptional_cis_regulatory_region
9606	116309136	LOC116309136	-	-	-	22	22q	CRISPRi-validated cis-regulatory element chr22.2018	biological-region	-	-	-	-	20201124	regulatory:transcriptional_cis_regulatory_region
9606	116309137	LOC116309137	-	-	-	22	22q	CRISPRi-validated cis-regulatory element chr22.2152	biological-region	-	-	-	-	20201124	regulatory:transcriptional_cis_regulatory_region
9606	116309138	LOC116309138	-	-	-	X	Xp	CRISPRi-validated cis-regulatory element chrX.229	biological-region	-	-	-	-	20201124	regulatory:transcriptional_cis_regulatory_region
9606	116309139	LOC116309139	-	-	-	X	Xp	CRISPRi-validated cis-regulatory element chrX.231	biological-region	-	-	-	-	20201124	regulatory:transcriptional_cis_regulatory_region
9606	116309142	LOC116309142	-	-	-	X	Xp	CRISPRi-validated cis-regulatory element chrX.234	biological-region	-	-	-	-	20201124	regulatory:transcriptional_cis_regulatory_region
9606	116309143	LOC116309143	-	-	-	X	Xp	CRISPRi-validated cis-regulatory element chrX.239	biological-region	-	-	-	-	20201124	regulatory:transcriptional_cis_regulatory_region
9606	116309144	LOC116309144	-	-	-	X	Xp	CRISPRi-validated cis-regulatory element chrX.240	biological-region	-	-	-	-	20201124	regulatory:transcriptional_cis_regulatory_region
9606	116309145	LOC116309145	-	-	-	X	Xp	CRISPRi-validated cis-regulatory element chrX.232	biological-region	-	-	-	-	20201124	regulatory:transcriptional_cis_regulatory_region
9606	116309146	LOC116309146	-	-	-	X	Xp	CRISPRi-validated cis-regulatory element chrX.233	biological-region	-	-	-	-	20201124	regulatory:transcriptional_cis_regulatory_region
9606	116309147	LOC116309147	-	-	-	X	Xp	CRISPRi-validated cis-regulatory element chrX.345	biological-region	-	-	-	-	20201124	regulatory:transcriptional_cis_regulatory_region
9606	116309148	LOC116309148	-	-	-	X	Xp	CRISPRi-validated cis-regulatory element chrX.477	biological-region	-	-	-	-	20201124	regulatory:transcriptional_cis_regulatory_region
9606	116309149	LOC116309149	-	-	-	X	Xp	CRISPRi-validated cis-regulatory element chrX.504	biological-region	-	-	-	-	20201124	regulatory:transcriptional_cis_regulatory_region
9606	116309150	LOC116309150	-	-	-	X	Xp	CRISPRi-validated cis-regulatory element chrX.505	biological-region	-	-	-	-	20201124	regulatory:transcriptional_cis_regulatory_region
9606	116309151	LOC116309151	-	-	-	X	Xp	CRISPRi-validated cis-regulatory element chrX.881	biological-region	-	-	-	-	20201124	regulatory:transcriptional_cis_regulatory_region
9606	116309152	LOC116309152	-	-	-	X	Xp	CRISPRi-validated cis-regulatory element chrX.929	biological-region	-	-	-	-	20201124	regulatory:transcriptional_cis_regulatory_region
9606	116309153	LOC116309153	-	-	-	X	Xp	CRISPRi-validated cis-regulatory element chrX.952	biological-region	-	-	-	CRISPRi-FlowFISH-validated GATA1 and PLP2 regulatory element	20201124	regulatory:transcriptional_cis_regulatory_region
9606	116309154	LOC116309154	-	-	-	X	Xp	CRISPRi-validated cis-regulatory element chrX.1004	biological-region	-	-	-	-	20201124	regulatory:transcriptional_cis_regulatory_region
9606	116309155	LOC116309155	-	-	-	X	Xp	CRISPRi-validated cis-regulatory element chrX.1005	biological-region	-	-	-	CRISPRi-FlowFISH-validated PLP2 regulatory element	20201124	regulatory:transcriptional_cis_regulatory_region
9606	116309156	LOC116309156	-	-	-	X	Xp	CRISPRi-validated cis-regulatory element chrX.1184	biological-region	-	-	-	-	20201124	regulatory:transcriptional_cis_regulatory_region
9606	116309157	LOC116309157	-	-	-	X	Xq	CRISPRi-validated cis-regulatory element chrX.1663	biological-region	-	-	-	-	20201124	regulatory:transcriptional_cis_regulatory_region
9606	116309158	LOC116309158	-	-	-	X	Xq	CRISPRi-validated cis-regulatory element chrX.1665	biological-region	-	-	-	-	20201124	regulatory:transcriptional_cis_regulatory_region
9606	116309159	LOC116309159	-	-	-	X	Xq	CRISPRi-validated cis-regulatory element chrX.1666	biological-region	-	-	-	-	20201124	regulatory:transcriptional_cis_regulatory_region
9606	116309160	LOC116309160	-	-	-	X	Xq	CRISPRi-validated cis-regulatory element chrX.2259	biological-region	-	-	-	-	20201124	regulatory:transcriptional_cis_regulatory_region
9606	116309161	LOC116309161	-	-	-	X	Xq	CRISPRi-validated cis-regulatory element chrX.2654	biological-region	-	-	-	-	20201124	regulatory:transcriptional_cis_regulatory_region
9606	116309162	LOC116309162	-	-	-	X	Xq	CRISPRi-validated cis-regulatory element chrX.2695	biological-region	-	-	-	-	20201124	regulatory:transcriptional_cis_regulatory_region
9606	116412618	PDCD6-AHRR	-	-	HGNC:HGNC:54724|Ensembl:ENSG00000288622	5	5p15.33	PDCD6-AHRR readthrough (NMD candidate)	ncRNA	PDCD6-AHRR	PDCD6-AHRR readthrough (NMD candidate)	O	-	20201124	-
9606	116435278	LOC116435278	-	-	Ensembl:ENSG00000286710	7	7p22.3	uncharacterized LOC116435278	ncRNA	-	-	-	-	20201124	-
9606	116435280	MS4A19P	-	-	HGNC:HGNC:53877|Ensembl:ENSG00000283601	11	11q12.2	membrane spanning 4-domains A19, pseudogene	pseudo	MS4A19P	membrane spanning 4-domains A19, pseudogene	O	-	20201124	-
9606	116435281	EGILA	-	Lnc-EGFR	HGNC:HGNC:54482	14	14q11.2	EGFR interacting lncRNA	ncRNA	EGILA	EGFR interacting lncRNA	O	-	20200125	-
9606	116435282	CUPIN1P	-	-	HGNC:HGNC:54490|Ensembl:ENSG00000283613	18	18q21.2	cupin superfamily member 1, pseudogene	pseudo	CUPIN1P	cupin superfamily member 1, pseudogene	O	-	20201124	-
9606	116435283	LINC02865	-	-	HGNC:HGNC:54516	6	6q23.3	long intergenic non-protein coding RNA 2865	ncRNA	LINC02865	long intergenic non-protein coding RNA 2865	O	-	20200125	-
9606	116435284	RNF14P2	-	-	HGNC:HGNC:54670|Ensembl:ENSG00000250594	4	4q25	RNF14 pseudogene 2	pseudo	RNF14P2	RNF14 pseudogene 2	O	-	20201124	-
9606	116435285	POLR2DP2	-	-	HGNC:HGNC:54765|Ensembl:ENSG00000244565	7	7q31.2	POLR2D pseudogene 2	pseudo	POLR2DP2	POLR2D pseudogene 2	O	-	20201124	-
9606	116435286	PRELID1P7	-	-	HGNC:HGNC:54772|Ensembl:ENSG00000230748	1	1q23.3	PRELID1 pseudogene 7	pseudo	PRELID1P7	PRELID1 pseudogene 7	O	-	20201209	-
9606	116435287	PPIAP93	-	-	HGNC:HGNC:54634|Ensembl:ENSG00000227847	7	7q31.33	PPIA pseudogene 93	pseudo	PPIAP93	PPIA pseudogene 93	O	-	20201124	-
9606	116435288	ARNILA	-	-	HGNC:HGNC:54484	2	2p23.3	androgen receptor negatively regulated lncRNA	ncRNA	ARNILA	androgen receptor negatively regulated lncRNA	O	AR negatively induced lncRNA	20200125	-
9606	116435289	ANKRD49P2	-	-	HGNC:HGNC:54620|Ensembl:ENSG00000225349	12	12p11.21	ANKRD49 pseudogene 2	pseudo	ANKRD49P2	ANKRD49 pseudogene 2	O	-	20201124	-
9606	116435295	CALHM6-AS1	-	-	HGNC:HGNC:40971	6	6q22.1	CALHM6 antisense RNA 1	ncRNA	CALHM6-AS1	CALHM6 antisense RNA 1	O	-	20200123	-
9606	116435296	PDGFRL2P	-	-	HGNC:HGNC:54778|Ensembl:ENSG00000285420	5	5q33.1	platelet derived growth factor receptor like 2, pseudogene	pseudo	PDGFRL2P	platelet derived growth factor receptor like 2, pseudogene	O	-	20201124	-
9606	116435297	RCCD1-AS1	-	-	HGNC:HGNC:54811	15	15q26.1	RCCD1 and UNC45A antisense RNA 1	ncRNA	RCCD1-AS1	RCCD1 and UNC45A antisense RNA 1	O	-	20201124	-
9606	116435298	NFE2L1-DT	-	-	HGNC:HGNC:54812|Ensembl:ENSG00000263412	17	17q21.32	NFE2L1 divergent transcript	ncRNA	NFE2L1-DT	NFE2L1 divergent transcript	O	-	20201209	-
9606	116435299	WASL-DT	-	-	HGNC:HGNC:54820|Ensembl:ENSG00000272686	7	7q31.32	WASL divergent transcript	ncRNA	WASL-DT	WASL divergent transcript	O	-	20201209	-
9606	116435300	MAN2A1-DT	-	-	HGNC:HGNC:54821	5	5q21.3	MAN2A1 divergent transcript	ncRNA	MAN2A1-DT	MAN2A1 divergent transcript	O	-	20200718	-
9606	116435301	MRPL20-DT	-	-	HGNC:HGNC:54814	1	1p36.33	MRPL20 divergent transcript	ncRNA	MRPL20-DT	MRPL20 divergent transcript	O	-	20201124	-
9606	116435302	SUGT1-DT	-	-	HGNC:HGNC:54809|Ensembl:ENSG00000273723	13	-	SUGT1 divergent transcript	ncRNA	SUGT1-DT	SUGT1 divergent transcript	O	-	20201209	-
9606	116435303	SPCS3-AS1	-	-	HGNC:HGNC:54818	4	4q34.2	SPCS3 antisense RNA 1	ncRNA	SPCS3-AS1	SPCS3 antisense RNA 1	O	-	20200718	-
9606	116435304	GABARAPL1-AS1	-	-	HGNC:HGNC:54822	12	12p13.2	GABARAPL1 antisense RNA 1	ncRNA	GABARAPL1-AS1	GABARAPL1 antisense RNA 1	O	-	20201124	-
9606	116485202	TRA-AGC14-2	-	-	HGNC:HGNC:54706	6	6p22.2	tRNA-Ala (anticodon AGC) 14-2	tRNA	TRA-AGC14-2	tRNA-Ala (anticodon AGC) 14-2	O	tRNA-Ala-AGC-14-2	20200131	-
9606	116485204	TRA-AGC24-1	-	-	HGNC:HGNC:54707	6	6p11.2	tRNA-Ala (anticodon AGC) 24-1	tRNA	TRA-AGC24-1	tRNA-Ala (anticodon AGC) 24-1	O	tRNA-Ala-AGC-24-1	20200131	-
9606	116652394	TRN-GTT3-2	-	TRNAN15	HGNC:HGNC:34689	1	1q21.1	tRNA-Asn (GTT) 3-2	tRNA	TRN-GTT3-2	tRNA-Asn (GTT) 3-2	O	transfer RNA asparagine 15 (anticodon GUU)|transfer RNA-Asn (GTT) 3-2	20200214	-
9606	116804915	LNCDAT	-	YYLNCT	HGNC:HGNC:54855|Ensembl:ENSG00000288638	6	6q27	lncRNA divergent activator of TBXT	ncRNA	LNCDAT	lncRNA divergent activator of TBXT	O	Yin Yang long non-coding RNA coded by T (BRACHYURY, TBXT) locus	20201124	-
9606	116804918	TBCEL-TECTA	-	-	HGNC:HGNC:54857	11	11q23.3	TBCEL-TECTA readthrough	protein-coding	TBCEL-TECTA	TBCEL-TECTA readthrough	O	Uncharacterized LOC116804918	20201217	-
9606	116814566	BDPLT14	-	-	MIM:614158	7	7q34	Bleeding disorder, platelet-type, 14	unknown	-	-	-	-	20200313	-
9606	116814567	BDPLT9	-	-	MIM:614200	5	5q11.2	Bleeding disorder, platelet-type, 9	unknown	-	-	-	-	20200313	-
9606	117011629	LOC117011629	-	-	-	3	3q	CRISPRi-FlowFISH-validated RPN1 regulatory element	biological-region	-	-	-	-	20201124	regulatory:transcriptional_cis_regulatory_region
9606	117038769	LOC117038769	-	-	-	3	3q	CRISPRi-FlowFISH-validated H1-10 regulatory element	biological-region	-	-	-	-	20201124	regulatory:transcriptional_cis_regulatory_region
9606	117038770	LOC117038770	-	-	-	3	3q	CRISPRi-FlowFISH-validated RPN1 regulatory element	biological-region	-	-	-	-	20201124	regulatory:transcriptional_cis_regulatory_region
9606	117038771	LOC117038771	-	-	-	3	3q	CRISPRi-FlowFISH-validated H1-10 regulatory element	biological-region	-	-	-	-	20201124	regulatory:transcriptional_cis_regulatory_region
9606	117038772	LOC117038772	-	-	-	3	3q	CRISPRi-FlowFISH-validated RPN1 regulatory element	biological-region	-	-	-	-	20201124	regulatory:transcriptional_cis_regulatory_region
9606	117038773	LOC117038773	-	-	-	3	3q	CRISPRi-FlowFISH-validated H1-10 regulatory element	biological-region	-	-	-	-	20201124	regulatory:transcriptional_cis_regulatory_region
9606	117038774	LOC117038774	-	-	-	3	3q	CRISPRi-FlowFISH-validated H1-10 regulatory element	biological-region	-	-	-	-	20201124	regulatory:transcriptional_cis_regulatory_region
9606	117038775	LOC117038775	-	-	-	12	12q	CRISPRi-FlowFISH-validated NFE2 regulatory element	biological-region	-	-	-	-	20201124	regulatory:transcriptional_cis_regulatory_region
9606	117038776	LOC117038776	-	-	-	12	12q	CRISPRi-FlowFISH-validated NFE2 regulatory element	biological-region	-	-	-	-	20201124	regulatory:transcriptional_cis_regulatory_region
9606	117038778	LOC117038778	-	-	-	12	12q	CRISPRi-FlowFISH-validated HNRNPA1 regulatory element	biological-region	-	-	-	-	20201124	regulatory:transcriptional_cis_regulatory_region
9606	117038779	LOC117038779	-	-	-	12	12q	CRISPRi-FlowFISH-validated COPZ1 and HNRNPA1 regulatory element	biological-region	-	-	-	-	20201124	regulatory:transcriptional_cis_regulatory_region
9606	117038780	LOC117038780	-	-	-	12	12q	CRISPRi-FlowFISH-validated HNRNPA1 and NFE2 regulatory element	biological-region	-	-	-	-	20201124	regulatory:transcriptional_cis_regulatory_region
9606	117038781	LOC117038781	-	-	-	12	12q	CRISPRi-FlowFISH-validated COPZ1, HNRNPA1 and NFE2 regulatory element	biological-region	-	-	-	-	20201124	regulatory:transcriptional_cis_regulatory_region
9606	117038782	LOC117038782	-	-	-	12	12q	CRISPRi-FlowFISH-validated HNRNPA1 and NFE2 regulatory element	biological-region	-	-	-	-	20201124	regulatory:transcriptional_cis_regulatory_region
9606	117038783	LOC117038783	-	-	-	19	19p	CRISPRi-FlowFISH-validated DHPS regulatory element	biological-region	-	-	-	-	20201124	regulatory:transcriptional_cis_regulatory_region
9606	117038784	LOC117038784	-	-	-	19	19p	CRISPRi-FlowFISH-validated WDR83OS regulatory element	biological-region	-	-	-	-	20201124	regulatory:transcriptional_cis_regulatory_region
9606	117038785	LOC117038785	-	-	-	19	19p	CRISPRi-FlowFISH-validated RAD23A regulatory element	biological-region	-	-	-	-	20201124	regulatory:transcriptional_cis_regulatory_region
9606	117038786	LOC117038786	-	-	-	19	19p	CRISPRi-FlowFISH-validated TRIR regulatory element	biological-region	-	-	-	-	20201124	regulatory:transcriptional_cis_regulatory_region
9606	117038787	LOC117038787	-	-	-	19	19p	CRISPRi-FlowFISH-validated DNASE2 and PRDX2 regulatory element	biological-region	-	-	-	-	20201124	regulatory:transcriptional_cis_regulatory_region
9606	117038788	LOC117038788	-	-	-	19	19p	CRISPRi-FlowFISH-validated PRDX2 regulatory element	biological-region	-	-	-	-	20201124	regulatory:transcriptional_cis_regulatory_region
9606	117038789	LOC117038789	-	-	-	19	19p	CRISPRi-FlowFISH-validated PRDX2 regulatory element	biological-region	-	-	-	-	20201124	regulatory:transcriptional_cis_regulatory_region
9606	117038790	LOC117038790	-	-	-	19	19p	CRISPRi-FlowFISH-validated JUNB and PRDX2 regulatory element	biological-region	-	-	-	-	20201124	regulatory:transcriptional_cis_regulatory_region
9606	117038791	LOC117038791	-	-	-	19	19p	CRISPRi-FlowFISH-validated JUNB and PRDX2 regulatory element	biological-region	-	-	-	-	20201124	regulatory:transcriptional_cis_regulatory_region
9606	117038792	LOC117038792	-	-	-	19	19p	CRISPRi-FlowFISH-validated JUNB regulatory element	biological-region	-	-	-	-	20201124	regulatory:transcriptional_cis_regulatory_region
9606	117038793	LOC117038793	-	-	-	19	19p	CRISPRi-FlowFISH-validated PRDX2 regulatory element	biological-region	-	-	-	-	20201124	regulatory:transcriptional_cis_regulatory_region
9606	117038794	LOC117038794	-	-	-	19	19p	CRISPRi-FlowFISH-validated RNASEH2A regulatory element	biological-region	-	-	-	-	20201124	regulatory:transcriptional_cis_regulatory_region
9606	117038795	LOC117038795	-	-	-	19	19p	CRISPRi-FlowFISH-validated PRDX2 regulatory element	biological-region	-	-	-	-	20201124	regulatory:transcriptional_cis_regulatory_region
9606	117125585	LOC117125585	-	-	-	19	19p	CRISPRi-FlowFISH-validated PRDX2 regulatory element	biological-region	-	-	-	-	20201124	regulatory:transcriptional_cis_regulatory_region
9606	117125586	LOC117125586	-	-	-	19	19p	CRISPRi-FlowFISH-validated PRDX2 regulatory element	biological-region	-	-	-	-	20201124	regulatory:transcriptional_cis_regulatory_region
9606	117125587	LOC117125587	-	-	-	19	19p	CRISPRi-FlowFISH-validated KLF1 and PRDX2 regulatory element	biological-region	-	-	-	-	20201124	regulatory:transcriptional_cis_regulatory_region
9606	117125588	LOC117125588	-	-	-	19	19p	CRISPRi-FlowFISH-validated KLF1 regulatory element	biological-region	-	-	-	-	20201124	regulatory:transcriptional_cis_regulatory_region
9606	117125589	LOC117125589	-	-	-	19	19p	CRISPRi-FlowFISH-validated DNASE2 regulatory element	biological-region	-	-	-	-	20201124	regulatory:transcriptional_cis_regulatory_region
9606	117125590	LOC117125590	-	-	-	19	19p	CRISPRi-FlowFISH-validated DNASE2 regulatory element	biological-region	-	-	-	-	20201124	regulatory:transcriptional_cis_regulatory_region
9606	117125591	LOC117125591	-	-	-	19	19p	CRISPRi-FlowFISH-validated PRDX2 and RAD23A regulatory element	biological-region	-	-	-	-	20201124	regulatory:transcriptional_cis_regulatory_region
9606	117125592	LOC117125592	-	-	-	19	19p	CRISPRi-FlowFISH-validated CALR, DHPS, JUNB, PRDX2, RAD23A, RNASEH2A and WDR83OS regulatory element	biological-region	-	-	-	-	20201124	regulatory:transcriptional_cis_regulatory_region
9606	117125593	LOC117125593	-	-	-	19	19p	CRISPRi-FlowFISH-validated KLF1 regulatory element	biological-region	-	-	-	-	20201124	regulatory:transcriptional_cis_regulatory_region
9606	117125594	LOC117125594	-	-	-	19	19p	CRISPRi-FlowFISH-validated KLF1 regulatory element	biological-region	-	-	-	-	20201124	regulatory:transcriptional_cis_regulatory_region
9606	117125595	LOC117125595	-	-	-	19	19p	CRISPRi-FlowFISH-validated KLF1 regulatory element	biological-region	-	-	-	-	20201124	regulatory:transcriptional_cis_regulatory_region
9606	117125596	LOC117125596	-	-	-	19	19p	CRISPRi-FlowFISH-validated RAD23A regulatory element	biological-region	-	-	-	-	20201124	regulatory:transcriptional_cis_regulatory_region
9606	117125597	LOC117125597	-	-	-	19	19p	CRISPRi-FlowFISH-validated CALR, DNASE2 and KLF1 regulatory element	biological-region	-	-	-	-	20201124	regulatory:transcriptional_cis_regulatory_region
9606	117125598	LOC117125598	-	-	-	19	19p	CRISPRi-FlowFISH-validated PRDX2 regulatory element	biological-region	-	-	-	-	20201124	regulatory:transcriptional_cis_regulatory_region
9606	117125599	LOC117125599	-	-	-	19	19q	CRISPRi-FlowFISH-validated FUT1 regulatory element	biological-region	-	-	-	-	20201124	regulatory:transcriptional_cis_regulatory_region
9606	117125600	LOC117125600	-	-	-	19	19q	CRISPRi-FlowFISH-validated FUT1 regulatory element	biological-region	-	-	-	-	20201124	regulatory:transcriptional_cis_regulatory_region
9606	117125601	LOC117125601	-	-	-	19	19q	CRISPRi-FlowFISH-validated FUT1 regulatory element	biological-region	-	-	-	-	20201124	regulatory:transcriptional_cis_regulatory_region
9606	117125602	LOC117125602	-	-	-	19	19q	CRISPRi-FlowFISH-validated FUT1 regulatory element	biological-region	-	-	-	-	20201124	regulatory:transcriptional_cis_regulatory_region
9606	117134593	LOC117134593	-	-	-	X	Xp	ACE2 promoter region	biological-region	-	-	-	ACE2 5' regulatory region	20201124	misc_feature:conserved_region|regulatory:promoter|regulatory:transcriptional_cis_regulatory_region
9606	117134595	SCYGR9	-	KRTAP28-9|KRTAP28p1	HGNC:HGNC:34219	2	2q36.3	small cysteine and glycine repeat containing 9 (gene/pseudogene)	protein-coding	SCYGR9	small cysteine and glycine repeat containing 9 (gene/pseudogene)	O	keratin associated protein 28 family pseudogene 1|keratin associated protein 28-9	20201117	-
9606	117134596	FAM246C	-	-	HGNC:HGNC:54842	22	22q11.21	family with sequence similarity 246 member C (gene/pseudogene)	protein-coding	FAM246C	family with sequence similarity 246 member C (gene/pseudogene)	O	-	20200818	-
9606	117134597	FAM246B	-	-	HGNC:HGNC:54843	22	22q11.21	family with sequence similarity 246 member B	protein-coding	FAM246B	family with sequence similarity 246 member B	O	-	20200818	-
9606	117134598	FAM246A	-	-	HGNC:HGNC:54844	22	22q11.21	family with sequence similarity 246 member A	protein-coding	FAM246A	family with sequence similarity 246 member A	O	-	20200818	-
9606	117134599	LINC02886	-	-	HGNC:HGNC:54867	8	8q21.13	long intergenic non-protein coding RNA 2886	ncRNA	LINC02886	long intergenic non-protein coding RNA 2886	O	RP11-697M17.1	20200509	-
9606	117134600	TP73-AS2	-	-	HGNC:HGNC:40591	1	1p36.32	TP73 antisense RNA 2	ncRNA	TP73-AS2	TP73 antisense RNA 2	O	RP5-1092A11.2	20200509	-
9606	117134601	IRF2-DT	-	-	HGNC:HGNC:54871	4	4q35.1	IRF2 divergent transcript	ncRNA	IRF2-DT	IRF2 divergent transcript	O	-	20200509	-
9606	117134602	THY1-AS1	-	-	HGNC:HGNC:54852	11	11q23.3	THY1 antisense RNA 1	ncRNA	THY1-AS1	THY1 antisense RNA 1	O	RP11-334E6.12	20201112	-
9606	117134604	LOC117134604	-	-	-	21	21q	TMPRSS2 promoter region	biological-region	-	-	-	TMPRSS2 regulatory region N	20201124	regulatory:enhancer|regulatory:promoter|regulatory:transcriptional_cis_regulatory_region
9606	117134605	LOC117134605	-	-	-	21	21q	TMPRSS2 repressive element NBS1	biological-region	-	-	-	NKX3.1 binding site 1 in TMPRSS2 5' regulatory region	20201124	regulatory:silencer|regulatory:transcriptional_cis_regulatory_region
9606	117134606	LOC117134606	-	-	-	21	21q	TMPRSS2 repressive element NBS2	biological-region	-	-	-	NKX3.1 binding site 2 in TMPRSS2 5' regulatory region	20201124	regulatory:silencer
9606	117134607	LOC117134607	-	-	-	21	21q	TMPRSS2 repressive element NBS4	biological-region	-	-	-	NKX3.1 binding site 4 in TMPRSS2 5' regulatory region	20201124	regulatory:silencer|regulatory:transcriptional_cis_regulatory_region
9606	117134608	LOC117134608	-	-	-	21	21q	TMPRSS2 androgen receptor-responsive -13 kb enhancer	biological-region	-	-	-	TMPRSS2 -13 kb AR-responsive enhancer|TMPRSS2 B39 enhancer|TMPRSS2 E1 enhancer	20201124	regulatory:enhancer|regulatory:transcriptional_cis_regulatory_region
9606	117134610	PSMA7P1	-	PSMA7P	HGNC:HGNC:20631	9	9q22.32	proteasome subunit alpha 7 pseudogene 1	pseudo	PSMA7P1	proteasome subunit alpha 7 pseudogene 1	O	proteasome (prosome, macropain) subunit, alpha type, 7 pseudogene|proteasome alpha 7 subunit pseudogene	20201124	-
9606	117134611	LOC117134611	-	-	-	21	21q	TMPRSS2 -17 kb enhancer	biological-region	-	-	-	TMPRSS2 E2 enhancer	20201124	regulatory:enhancer|regulatory:transcriptional_cis_regulatory_region
9606	117135104	LOC117135104	-	-	-	21	21q	TMPRSS2 E3 enhancer	biological-region	-	-	-	-	20201124	regulatory:enhancer
9606	117135105	LOC117135105	-	-	-	21	21q	TMPRSS2 E4 enhancer	biological-region	-	-	-	-	20201124	regulatory:enhancer
9606	117135106	LOC117135106	-	-	-	21	21q	TMPRSS2 androgen receptor-responsive -60 kb enhancer	biological-region	-	-	-	TMPRSS2 -60 kb AR-responsive enhancer	20201124	regulatory:enhancer|regulatory:transcriptional_cis_regulatory_region
9606	117152610	LOC117152610	-	-	-	2	2q	DPP4 promoter region	biological-region	-	-	-	DPP4 5' regulatory region	20201124	misc_feature:nucleotide_motif|regulatory:promoter
9606	117152611	LOC117152611	-	-	-	2	2q	DPP4 -4.2 kb glucocorticoid response element	biological-region	-	-	-	-	20201124	misc_feature:nucleotide_motif
9606	117204000	LOC117204000	-	-	-	15	15q	ANPEP distal promoter	biological-region	-	-	-	CD13/APN upstream promoter|aminopeptidase N myeloid and fibroblast promoter	20201124	regulatory:promoter|regulatory:transcriptional_cis_regulatory_region
9606	117204001	LOC117204001	-	-	-	15	15q	ANPEP proximal promoter	biological-region	-	-	-	CD13/APN downstream promoter|aminopeptidase N intestinal epithelial promoter	20201124	regulatory:TATA_box|regulatory:promoter|regulatory:transcriptional_cis_regulatory_region
9606	117204002	MGR10	-	-	MIM:610208	17	17p13.1	Migraine with or without aura, susceptibility to, 10	unknown	-	-	-	-	20200416	-
9606	117204003	MGR11	-	-	MIM:610209	18	18q12.1	Migraine with or without aura, susceptibility to, 11	unknown	-	-	-	-	20200416	-
9606	117204004	C1DUPP36.33	-	DUP1p36.33	MIM:618815	1	1p36.33	Chromosome 1p36.33 duplication syndrome, ATAD3 gene cluster	unknown	-	-	-	-	20200416	-
9606	117282006	LOC117282006	-	-	-	19	19p	CLEC4G promoter region	biological-region	-	-	-	LSECtin promoter	20201124	regulatory:promoter|regulatory:transcriptional_cis_regulatory_region
9606	117307477	LOC117307477	-	-	-	19	19p	CD209 promoter region	biological-region	-	-	-	DC-SIGN promoter	20201124	regulatory:promoter|regulatory:transcriptional_cis_regulatory_region
9606	117307478	LOC117307478	-	-	-	19	19p	CLEC4M promoter region	biological-region	-	-	-	DC-SIGNR promoter	20201124	regulatory:promoter|regulatory:transcriptional_cis_regulatory_region
9606	117314529	CDRT15P4	-	-	HGNC:HGNC:54913	2	2q21.2	CDRT15 pseudogene 4	pseudo	CDRT15P4	CDRT15 pseudogene 4	O	CMT1A duplicated region transcript 15 pseudogene 4	20201124	-
9606	117369447	CHP1P3	-	-	HGNC:HGNC:54897|Ensembl:ENSG00000226153	X	Xp22.13	CHP1 pseudogene 3	pseudo	CHP1P3	CHP1 pseudogene 3	O	-	20201124	-
9606	117532354	DUP17Q11.2	-	C17DUPq11.2	MIM:618874	17	17q11.2	Chromosome 17q11.2 duplication syndrome, 1.4-Mb	unknown	-	-	-	-	20200509	-
9606	117600004	LOC117600004	-	-	-	9	9q	CTSL promoter region	biological-region	-	-	-	cathepsin L promoter	20201124	regulatory:promoter|regulatory:transcriptional_cis_regulatory_region
9606	117693187	LOC117693187	-	-	-	9	9q	CTSL 3' regulatory element	biological-region	-	-	-	-	20201124	regulatory:silencer
9606	117751730	RPS24P21	-	-	HGNC:HGNC:54883	X	Xp22.33	ribosomal protein S24 pseudogene 21	pseudo	RPS24P21	ribosomal protein S24 pseudogene 21	O	-	20201124	-
9606	117751731	ANAPC15P2	-	-	HGNC:HGNC:54889	3	3q26.31	ANAPC15 pseudogene 2	pseudo	ANAPC15P2	ANAPC15 pseudogene 2	O	-	20200829	-
9606	117751732	FAM247B	-	-	HGNC:HGNC:54927	22	22q11.21	family with sequence similarity 247 member B	ncRNA	FAM247B	family with sequence similarity 247 member B	O	-	20200912	-
9606	117751733	OOEPP1	-	-	HGNC:HGNC:54933	X	Xp11.4	OOEP pseudogene 1	pseudo	OOEPP1	OOEP pseudogene 1	O	-	20201124	-
9606	117751734	SMIM15P2	-	-	HGNC:HGNC:54941	6	6p22.1	SMIM15 pseudogene 2	pseudo	SMIM15P2	SMIM15 pseudogene 2	O	-	20200829	-
9606	117751735	MRPL32P2	-	-	HGNC:HGNC:54964	X	Xp11.22	MRPL32 pseudogene 2	pseudo	MRPL32P2	MRPL32 pseudogene 2	O	39S ribosomal protein L32, mitochondrial pseudogene	20201124	-
9606	117751736	MIR4280HG	-	-	HGNC:HGNC:54975	5	5q14.3	MIR4280 host gene	ncRNA	MIR4280HG	MIR4280 host gene	O	-	20200829	-
9606	117751737	HIKESHIP3	-	-	HGNC:HGNC:54904|Ensembl:ENSG00000271081	8	8p12	HIKESHI pseudogene 3	pseudo	HIKESHIP3	HIKESHI pseudogene 3	O	-	20201209	-
9606	117751738	PSMA5P1	-	-	HGNC:HGNC:54966|Ensembl:ENSG00000235136	X	Xp11.21	PSMA5 pseudogene 1	pseudo	PSMA5P1	PSMA5 pseudogene 1	O	-	20201209	-
9606	117751739	TUBAP15	-	-	HGNC:HGNC:54882	5	5q23.1	tubulin alpha pseudogene 15	pseudo	TUBAP15	tubulin alpha pseudogene 15	O	-	20200829	-
9606	117751740	HIKESHIP2	-	-	HGNC:HGNC:54902|Ensembl:ENSG00000267544	19	19p13.2	HIKESHI pseudogene 2	pseudo	HIKESHIP2	HIKESHI pseudogene 2	O	-	20201209	-
9606	117751741	OOEPP2	-	-	HGNC:HGNC:54934|Ensembl:ENSG00000256192	12	12q14.2	OOEP pseudogene 2	pseudo	OOEPP2	OOEP pseudogene 2	O	-	20201209	-
9606	117751742	HDGFL3P1	-	-	HGNC:HGNC:54965	X	Xp11.21	HDGFL3 pseudogene 1	pseudo	HDGFL3P1	HDGFL3 pseudogene 1	O	-	20201124	-
9606	117779438	LOC117779438	-	-	Ensembl:ENSG00000227066	1	1p36.12	uncharacterized LOC117779438	ncRNA	-	-	-	-	20201124	-
9606	117981787	MAP3K4-AS1	-	-	HGNC:HGNC:55048	6	6q26	MAP3K4 antisense RNA 1	ncRNA	MAP3K4-AS1	MAP3K4 antisense RNA 1	O	-	20200614	-
9606	117981788	AARSD1P1	-	-	HGNC:HGNC:54994|Ensembl:ENSG00000234969	X	Xq13.2	AARSD1 pseudogene 1	pseudo	AARSD1P1	AARSD1 pseudogene 1	O	-	20201209	-
9606	117981789	SMIM42	-	-	HGNC:HGNC:55000	1	1q23.1	small integral membrane protein 42	protein-coding	SMIM42	small integral membrane protein 42	O	-	20201208	-
9606	117981790	EIF3JP1	-	-	HGNC:HGNC:55005	X	Xq21.1	EIF3J pseudogene 1	pseudo	EIF3JP1	EIF3J pseudogene 1	O	-	20201124	-
9606	117981791	DLGAP5P2	-	-	HGNC:HGNC:55016	X	Xq21.32	DLGAP5 pseudogene 2	pseudo	DLGAP5P2	DLGAP5 pseudogene 2	O	-	20201124	-
9606	117981792	USP37P1	-	-	HGNC:HGNC:55020	X	Xq21.32	USP37 pseudogene 1	pseudo	USP37P1	USP37 pseudogene 1	O	-	20201124	-
9606	117981793	TEX101P1	-	-	HGNC:HGNC:55030	X	Xq22.1	TEX101 pseudogene 1	pseudo	TEX101P1	TEX101 pseudogene 1	O	-	20201124	-
9606	117981794	MALLP1	-	-	HGNC:HGNC:55038	2	2q13	MALL pseudogene 1	pseudo	MALLP1	MALL pseudogene 1	O	-	20200829	-
9606	117981795	TMEM230P1	-	-	HGNC:HGNC:55043	X	Xq22.3	TMEM230 pseudogene 1	pseudo	TMEM230P1	TMEM230 pseudogene 1	O	-	20201124	-
9606	117981796	FOXN3P2	-	-	HGNC:HGNC:54995	X	-	FOXN3 pseudogene 2	pseudo	FOXN3P2	FOXN3 pseudogene 2	O	-	20201124	-
9606	117981797	RPL34P36	-	-	HGNC:HGNC:55008	X	Xq21.31	RPL34 pseudogene 36	pseudo	RPL34P36	RPL34 pseudogene 36	O	-	20201124	-
9606	117981798	C3orf49P1	-	-	HGNC:HGNC:55036	X	Xq22.1	C3orf49 pseudogene 1	pseudo	C3orf49P1	C3orf49 pseudogene 1	O	-	20201124	-
9606	118027463	SRS2	-	-	MIM:618905	7	7p11.2	Silver-Russell syndrome 2	unknown	-	-	-	-	20200618	-
9606	118097967	ELOCP26	-	ELOC26|TCEB1P26	HGNC:HGNC:38731	Y	Yq11.222	elongin C pseudogene 26	pseudo	ELOCP26	elongin C pseudogene 26	O	transcription elongation factor B (SIII), polypeptide 1 pseudogene 26|transcription elongation factor B subunit 1 pseudogene 26	20201124	-
9606	118126072	GUSBP9	-	-	HGNC:HGNC:42323|Ensembl:ENSG00000215630	5	5q13.2	GUSB pseudogene 9	pseudo	GUSBP9	GUSB pseudogene 9	O	glucuronidase, beta pseudogene 9	20201124	-
9606	118142757	LOC118142757	-	GUCA1A|GUCA1ANB-GUCA1A	Ensembl:ENSG00000048545	6	6p21.1	GUCA1ANB-GUCA1A readthrough	protein-coding	-	-	-	guanylyl cyclase-activating protein 1	20201124	-
9606	118567325	LOC118567325	-	-	-	11	-	uncharacterized LOC118567325	ncRNA	-	-	-	-	20201124	-
9606	118568799	ZNF593OS	-	-	HGNC:HGNC:41278	1	1p36.11	ZNF593 opposite strand	protein-coding	ZNF593OS	ZNF593 opposite strand	O	-	20201213	-
9606	118568800	SLBP-DT	-	-	HGNC:HGNC:54813	4	4p16.3	SLBP divergent transcript	ncRNA	SLBP-DT	SLBP divergent transcript	O	-	20201213	-
9606	118568801	GAPDHP77	-	-	HGNC:HGNC:55049	X	Xq22.3	GAPDH pseudogene 77	pseudo	GAPDHP77	GAPDH pseudogene 77	O	-	20201213	-
9606	118568802	GLRX5P3	-	-	HGNC:HGNC:55064	14	14q21.1	GLRX5 pseudogene 3	pseudo	GLRX5P3	GLRX5 pseudogene 3	O	-	20201213	-
9606	118568803	APP-DT	-	-	HGNC:HGNC:55075	21	21q21.3	APP divergent transcript	ncRNA	APP-DT	APP divergent transcript	O	-	20201213	-
9606	118568804	OR4M2B	-	-	HGNC:HGNC:55109	15	15q11.2	olfactory receptor family 4 subfamily M member 2B	protein-coding	OR4M2B	olfactory receptor family 4 subfamily M member 2B	O	-	20201213	-
9606	118568805	OR11K1BP	-	-	HGNC:HGNC:55117	15	15q11.2	olfactory receptor family 11 subfamily K member 1B pseudogene	pseudo	OR11K1BP	olfactory receptor family 11 subfamily K member 1B pseudogene	O	-	20201213	-
9606	118568806	WDR5-DT	-	-	HGNC:HGNC:55141	9	9q34.2	WDR5 divergent transcript	ncRNA	WDR5-DT	WDR5 divergent transcript	O	-	20201213	-
9606	118568807	CD84P1	-	-	HGNC:HGNC:55159	X	Xq28	CD84 pseudogene 1	pseudo	CD84P1	CD84 pseudogene 1	O	-	20201213	-
9606	118568808	SRD5A2P1	-	-	HGNC:HGNC:55160	X	Xq28	SRD5A2 pseudogene 1	pseudo	SRD5A2P1	SRD5A2 pseudogene 1	O	-	20201213	-
9606	118568809	LRRC8D-DT	-	-	HGNC:HGNC:55186	1	1p22.2	LRRC8D divergent transcript	ncRNA	LRRC8D-DT	LRRC8D divergent transcript	O	-	20201213	-
9606	118568810	SUV39H2-DT	-	-	HGNC:HGNC:55188	10	10p13	SUV39H2 divergent transcript	ncRNA	SUV39H2-DT	SUV39H2 divergent transcript	O	-	20201213	-
9606	118568811	SLC30A6-DT	-	-	HGNC:HGNC:55203	2	2p22.3	SLC30A6 divergent transcript	ncRNA	SLC30A6-DT	SLC30A6 divergent transcript	O	-	20201213	-
9606	118568812	TIMMDC1-DT	-	-	HGNC:HGNC:55207	3	3q13.33	TIMMDC1 divergent transcript	ncRNA	TIMMDC1-DT	TIMMDC1 divergent transcript	O	-	20201213	-
9606	118568813	H3-3A-DT	-	-	HGNC:HGNC:55210	1	1q42.12	H3-3A divergent transcript	ncRNA	H3-3A-DT	H3-3A divergent transcript	O	-	20201213	-
9606	118568814	LINC02890	-	-	HGNC:HGNC:55220	16	16p12.2	long intergenic non-protein coding RNA 2890	ncRNA	LINC02890	long intergenic non-protein coding RNA 2890	O	-	20201213	-
9606	118568815	POU2F1-DT	-	-	HGNC:HGNC:55222	1	1q24.2	POU2F1 divergent transcript	ncRNA	POU2F1-DT	POU2F1 divergent transcript	O	-	20201213	-
9606	118568816	GAR1-DT	-	-	HGNC:HGNC:55191	4	4q25	GAR1 divergent transcript	ncRNA	GAR1-DT	GAR1 divergent transcript	O	-	20201213	-
9606	118568817	OR1Q1BP	-	-	HGNC:HGNC:55113	15	15q11.2	olfactory receptor family 1 subfamily Q member 1B pseudogene	pseudo	OR1Q1BP	olfactory receptor family 1 subfamily Q member 1B pseudogene	O	-	20201213	-
9606	118568818	PPM1B-DT	-	-	HGNC:HGNC:55161	2	2p21	PPM1B divergent transcript	ncRNA	PPM1B-DT	PPM1B divergent transcript	O	-	20201213	-
9606	118568819	HK2-DT	-	-	HGNC:HGNC:55204	2	2p12	HK2 divergent transcript	ncRNA	HK2-DT	HK2 divergent transcript	O	-	20201213	-
9606	118568820	ZNF454-DT	-	-	HGNC:HGNC:55213	5	5q35.3	ZNF454 divergent transcript	ncRNA	ZNF454-DT	ZNF454 divergent transcript	O	TCONS_00009823	20201213	-
9606	118568821	GLRX5P2	-	-	HGNC:HGNC:55063	1	1q23.3	GLR5 pseudogene 2	pseudo	GLRX5P2	GLR5 pseudogene 2	O	-	20201213	-
9606	118568822	NCOA5LP	-	-	HGNC:HGNC:55095	16	16q12.1	nuclear receptor coactivator 5 like, pseudogene	pseudo	NCOA5LP	nuclear receptor coactivator 5 like, pseudogene	O	-	20201213	-
9606	118568823	OR4N3BP	-	-	HGNC:HGNC:55116	15	15q11.2	olfactory receptor family 4 subfamily N member 3B pseudogene	pseudo	OR4N3BP	olfactory receptor family 4 subfamily N member 3B pseudogene	O	-	20201213	-
9606	118568824	EFCAB15P	-	-	HGNC:HGNC:55140	17	17q21.31	EF-hand calcium binding domain 15, pseudogene	pseudo	EFCAB15P	EF-hand calcium binding domain 15, pseudogene	O	-	20201213	-
9606	118568825	CSGALNACT2-DT	-	-	HGNC:HGNC:55174	10	10q11.21	CSGALNACT2 divergent transcript	ncRNA	CSGALNACT2-DT	CSGALNACT2 divergent transcript	O	-	20201213	-
9606	118568826	NT5ELP	-	-	HGNC:HGNC:55194	5	5q12.3	5' nucleotidase, ecto-like, pseudogene	pseudo	NT5ELP	5' nucleotidase, ecto-like, pseudogene	O	-	20201213	-
9606	118568827	PPP1R21-DT	-	-	HGNC:HGNC:55206	2	2p16.3	PPP1R21 divergent transcript	ncRNA	PPP1R21-DT	PPP1R21 divergent transcript	O	-	20201213	-
9606	118568828	BTF3-DT	-	-	HGNC:HGNC:55211	5	5q13.2	BTF3 divergent transcript	ncRNA	BTF3-DT	BTF3 divergent transcript	O	-	20201213	-
9606	118568829	PDE7A-DT	-	-	HGNC:HGNC:55223	8	8q13.1	PDE7A divergent transcript	ncRNA	PDE7A-DT	PDE7A divergent transcript	O	-	20201213	-
9606	118597829	THBS1-IT1	-	-	HGNC:HGNC:55225	15	15q14	THBS1 intronic transcript 1	ncRNA	THBS1-IT1	THBS1 intronic transcript 1	O	-	20201213	-
9606	118597830	GRAPLDR	-	-	HGNC:HGNC:55226	17	17p11.2	GRAPL long non-coding downstream RNA	ncRNA	GRAPLDR	GRAPL long non-coding downstream RNA	O	-	20201213	-
9606	118597831	TMEM14B-DT	-	-	HGNC:HGNC:55230	6	6p24.2	TMEM14B divergent transcript	ncRNA	TMEM14B-DT	TMEM14B divergent transcript	O	-	20201213	-
9606	118597832	FCHO2-DT	-	-	HGNC:HGNC:55232	5	5q13.2	FCHO2 divergent transcript	ncRNA	FCHO2-DT	FCHO2 divergent transcript	O	TCONS_00010375	20201213	-
9606	118597833	AFF4-DT	-	-	HGNC:HGNC:55235	5	5q31.1	AFF4 divergent transcript	ncRNA	AFF4-DT	AFF4 divergent transcript	O	-	20201213	-
9606	118597834	TTC32-DT	-	-	HGNC:HGNC:55236	2	2p24.1	TTC32 divergent transcript	ncRNA	TTC32-DT	TTC32 divergent transcript	O	-	20201213	-
9606	118597835	DCTN6-DT	-	-	HGNC:HGNC:55241	8	8p12	DCTN6 divergent transcript	ncRNA	DCTN6-DT	DCTN6 divergent transcript	O	-	20201213	-
9606	118597836	PRKACB-DT	-	-	HGNC:HGNC:55245	1	1p31.1	PRKACB divergent transcript	ncRNA	PRKACB-DT	PRKACB divergent transcript	O	-	20201213	-
9606	118597837	DCHS1-AS1	-	-	HGNC:HGNC:40650	11	11p15.4	DCHS1 antisense RNA 1	ncRNA	DCHS1-AS1	DCHS1 antisense RNA 1	O	-	20201213	-
9606	118597838	GOLPH3-DT	-	-	HGNC:HGNC:55231	5	5p13.3	GOLPH3 divergent transcript	ncRNA	GOLPH3-DT	GOLPH3 divergent transcript	O	-	20201213	-
9606	118597839	JARID2-DT	-	-	HGNC:HGNC:55240	6	6p22.3	JARID2 divergent transcript	ncRNA	JARID2-DT	JARID2 divergent transcript	O	-	20201213	-
9606	118597840	THBS1-AS1	-	-	HGNC:HGNC:55224	15	15q14	THBS1 antisense RNA 1	ncRNA	THBS1-AS1	THBS1 antisense RNA 1	O	-	20201213	-
9606	118597841	VPS11-DT	-	-	HGNC:HGNC:55227	11	11q23.3	VPS11 divergent transcript	ncRNA	VPS11-DT	VPS11 divergent transcript	O	TCONS_00019777	20201213	-
9606	118597842	ANKH-DT	-	-	HGNC:HGNC:55234	5	5p15.2	ANKH divergent transcript	ncRNA	ANKH-DT	ANKH divergent transcript	O	-	20201213	-
9606	118597843	PNRC1-DT	-	-	HGNC:HGNC:55238	6	6q15	PNRC1 divergent transcript	ncRNA	PNRC1-DT	PNRC1 divergent transcript	O	-	20201213	-
9606	118597844	TP53RK-DT	-	-	HGNC:HGNC:55243	20	20q13.12	TP53RK divergent transcript	ncRNA	TP53RK-DT	TP53RK divergent transcript	O	-	20201213	-
9606	118732296	KRT224P	-	-	HGNC:HGNC:55253	17	17q21.2	keratin 224, pseudogene	pseudo	KRT224P	keratin 224, pseudogene	O	-	20201213	-
9606	118732297	PATJ-DT	-	-	HGNC:HGNC:55256	1	1p31.3	PATJ divergent transcript	ncRNA	PATJ-DT	PATJ divergent transcript	O	-	20201213	-
9606	118732298	MAP2K5-DT	-	-	HGNC:HGNC:55261	15	15q23	MAP2K5 divergent transcript	ncRNA	MAP2K5-DT	MAP2K5 divergent transcript	O	-	20201213	-
9606	118732299	CD2AP-DT	-	-	HGNC:HGNC:55263	6	6p12.3	CD2AP divergent transcript	ncRNA	CD2AP-DT	CD2AP divergent transcript	O	-	20201213	-
9606	118732300	ERBIN-DT	-	-	HGNC:HGNC:55270	5	5q12.3	ERBIN divergent transcript	ncRNA	ERBIN-DT	ERBIN divergent transcript	O	-	20201213	-
9606	118732301	ZNF628-DT	-	-	HGNC:HGNC:55271	19	19q13.42	ZNF628 divergent transcript	ncRNA	ZNF628-DT	ZNF628 divergent transcript	O	-	20201213	-
9606	118732302	CCNY-AS1	-	-	HGNC:HGNC:55252	10	10p11.21	CCNY antisense RNA 1	ncRNA	CCNY-AS1	CCNY antisense RNA 1	O	-	20201213	-
9606	118732303	TMEM242-DT	-	-	HGNC:HGNC:55260	6	6q25.3	TMEM242 divergent transcript	ncRNA	TMEM242-DT	TMEM242 divergent transcript	O	-	20201213	-
9606	118732304	PPP2CA-DT	-	-	HGNC:HGNC:55266	5	5q31.1	PPP2CA divergent transcript	ncRNA	PPP2CA-DT	PPP2CA divergent transcript	O	-	20201213	-
9606	118827803	ZNF132-DT	-	-	HGNC:HGNC:55273	19	19q13.43	ZNF132 divergent transcript	ncRNA	ZNF132-DT	ZNF132 divergent transcript	O	-	20201213	-
9606	118827804	GRAMD1A-AS1	-	-	HGNC:HGNC:55275	19	19q13.11	GRAMD1A antisense RNA 1	ncRNA	GRAMD1A-AS1	GRAMD1A antisense RNA 1	O	-	20201213	-
9606	118827805	SF1-DT	-	-	HGNC:HGNC:55278	11	11q13.1	SF1 divergent transcript	ncRNA	SF1-DT	SF1 divergent transcript	O	-	20201213	-
9606	118827806	ILVBL-AS1	-	-	HGNC:HGNC:55279	19	19p13.12	ILVBL antisense RNA 1	ncRNA	ILVBL-AS1	ILVBL antisense RNA 1	O	-	20201213	-
9606	118827807	VSIG10L-AS1	-	-	HGNC:HGNC:55282	19	19q13.41	VSIG10L antisense RNA 1	ncRNA	VSIG10L-AS1	VSIG10L antisense RNA 1	O	-	20201213	-
9606	118827808	ASXL3-DT	-	-	HGNC:HGNC:55290	18	18q12.1	ASXL3 divergent transcript	ncRNA	ASXL3-DT	ASXL3 divergent transcript	O	-	20201213	-
9606	118827809	HAUS5-DT	-	-	HGNC:HGNC:55291	19	19q13.12	HAUS5 divergent transcript	ncRNA	HAUS5-DT	HAUS5 divergent transcript	O	-	20201213	-
9606	118827810	NUDT19-DT	-	-	HGNC:HGNC:55296	19	19q13.11	NUDT19 divergent transcript	ncRNA	NUDT19-DT	NUDT19 divergent transcript	O	-	20201213	-
9606	118827811	KDSR-DT	-	-	HGNC:HGNC:55299	18	18q21.33	KDSR divergent transcript	ncRNA	KDSR-DT	KDSR divergent transcript	O	-	20201213	-
9606	118827812	KLF2-DT	-	-	HGNC:HGNC:55304	19	19p13.11	KLF2 divergent transcript	ncRNA	KLF2-DT	KLF2 divergent transcript	O	-	20201213	-
9606	118827813	CBARP-DT	-	-	HGNC:HGNC:55285	19	19p13.3	CBARP divergent transcript	ncRNA	CBARP-DT	CBARP divergent transcript	O	-	20201213	-
9606	118827814	C1orf21-DT	-	-	HGNC:HGNC:55249	1	1q25.3	C1orf21 divergent transcript	protein-coding	C1orf21-DT	C1orf21 divergent transcript	O	-	20201213	-
9606	118827815	MAST3-AS1	-	-	HGNC:HGNC:55276	19	19p13.11	MAST3 antisense RNA 1	ncRNA	MAST3-AS1	MAST3 antisense RNA 1	O	-	20201213	-
9606	118827816	ARHGEF18-AS1	-	-	HGNC:HGNC:55284	19	19p13.2	ARHGEF18 antisense RNA 1	ncRNA	ARHGEF18-AS1	ARHGEF18 antisense RNA 1	O	-	20201213	-
9606	118827817	KIF18B-DT	-	-	HGNC:HGNC:55300	17	17q21.31	KIF18B divergent transcript	ncRNA	KIF18B-DT	KIF18B divergent transcript	O	-	20201213	-
9606	118827818	ZNF45-AS1	-	-	HGNC:HGNC:55308|Ensembl:ENSG00000267191	19	19q13.31	ZNF45 antisense RNA 1	ncRNA	ZNF45-AS1	ZNF45 antisense RNA 1	O	-	20201208	-
9606	118966792	LOC118966792	-	-	-	X	Xp	dACE2 interferon-inducible promoter region	biological-region	-	-	-	MIRb-ACE2 retroelement-containing promoter	20201128	misc_feature:nucleotide_motif|regulatory:promoter|regulatory:transcriptional_cis_regulatory_region
9606	119086082	ZNF286A-TBC1D26	-	-	HGNC:HGNC:55384	17	17p12	ZNF286A-TBC1D26 readthrough (NMD candidate)	ncRNA	ZNF286A-TBC1D26	ZNF286A-TBC1D26 readthrough (NMD candidate)	O	-	20201213	-
9606	119086083	LOC119086083	-	-	-	3	3p21.31	CCR9 promoter region	biological-region	-	-	-	CCR9 5' regulatory region	20201128	regulatory:promoter
9606	119139898	CEP192-DT	-	-	HGNC:HGNC:55313	18	18p11.21	CEP192 divergent transcript	ncRNA	CEP192-DT	CEP192 divergent transcript	O	-	20201213	-
9606	119139899	MIR4733HG	-	-	HGNC:HGNC:55332	17	17q11.2	MIR4733 host gene	ncRNA	MIR4733HG	MIR4733 host gene	O	-	20201213	-
9606	119139900	THOC1-DT	-	-	HGNC:HGNC:55334	18	18p11.32	THOC1 divergent transcript	ncRNA	THOC1-DT	THOC1 divergent transcript	O	-	20201213	-
9606	119139901	AKAP1-DT	-	-	HGNC:HGNC:55339	17	17q22	AKAP1 divergent transcript	ncRNA	AKAP1-DT	AKAP1 divergent transcript	O	-	20201213	-
9606	119139902	ZFP3-DT	-	-	HGNC:HGNC:55340	17	17p13.2	ZFP3 divergent transcript	ncRNA	ZFP3-DT	ZFP3 divergent transcript	O	-	20201213	-
9606	119139903	NQO1-DT	-	-	HGNC:HGNC:55344	16	16q22.1	NQO1 divergent transcript	ncRNA	NQO1-DT	NQO1 divergent transcript	O	-	20201213	-
9606	119139904	GOSR2-DT	-	-	HGNC:HGNC:55346	17	17q21.32	GOSR2 divergent transcript	ncRNA	GOSR2-DT	GOSR2 divergent transcript	O	-	20201213	-
9606	119139905	C17orf114	-	-	HGNC:HGNC:55343	17	17p13.2	chromosome 17 open reading frame 114	protein-coding	C17orf114	chromosome 17 open reading frame 114	O	-	20201213	-
9606	119139906	STAG1-DT	-	-	HGNC:HGNC:55350	3	3q22.3	STAG1 divergent transcript	ncRNA	STAG1-DT	STAG1 divergent transcript	O	-	20201213	-
9606	119230225	LOC119230225	-	-	-	21	21q	IFNAR1 promoter region	biological-region	-	-	-	IFNAR1 5' regulatory region	20201128	regulatory:promoter|regulatory:transcriptional_cis_regulatory_region
9606	119266102	LOC119266102	-	-	-	21	21q	IFNGR2 promoter region	biological-region	-	-	-	IFNGR2 5' regulatory region	20201128	regulatory:promoter|regulatory:transcriptional_cis_regulatory_region
9606	119369027	LOC119369027	-	-	-	19	19q	CRISPRi-FlowFISH-validated BCAT2 regulatory element	biological-region	-	-	-	-	20201128	regulatory:transcriptional_cis_regulatory_region
9606	119369028	LOC119369028	-	-	-	19	19q	CRISPRi-FlowFISH-validated FTL regulatory element	biological-region	-	-	-	-	20201128	regulatory:transcriptional_cis_regulatory_region
9606	119369029	LOC119369029	-	-	-	19	19q	CRISPRi-FlowFISH-validated FTL and NUCB1 regulatory element	biological-region	-	-	-	-	20201128	regulatory:transcriptional_cis_regulatory_region
9606	119369030	LOC119369030	-	-	-	19	19q	CRISPRi-FlowFISH-validated BAX, FTL and NUCB1 regulatory element	biological-region	-	-	-	-	20201128	regulatory:transcriptional_cis_regulatory_region
9606	119369031	LOC119369031	-	-	-	19	19q	CRISPRi-FlowFISH-validated BAX, FTL and NUCB1 regulatory element	biological-region	-	-	-	-	20201128	regulatory:transcriptional_cis_regulatory_region
9606	119369032	LOC119369032	-	-	-	19	19q	CRISPRi-FlowFISH-validated FTL and NUCB1 regulatory element	biological-region	-	-	-	-	20201128	regulatory:transcriptional_cis_regulatory_region
9606	119369033	LOC119369033	-	-	-	19	19q	CRISPRi-FlowFISH-validated FTL and NUCB1 regulatory element	biological-region	-	-	-	-	20201128	regulatory:transcriptional_cis_regulatory_region
9606	119369034	LOC119369034	-	-	-	19	19q	CRISPRi-FlowFISH-validated BAX and NUCB1 regulatory element	biological-region	-	-	-	-	20201128	regulatory:transcriptional_cis_regulatory_region
9606	119369035	LOC119369035	-	-	-	19	19q	CRISPRi-FlowFISH-validated FTL regulatory element	biological-region	-	-	-	-	20201128	regulatory:transcriptional_cis_regulatory_region
9606	119369036	LOC119369036	-	-	-	19	19q	CRISPRi-FlowFISH-validated FTL regulatory element	biological-region	-	-	-	-	20201128	regulatory:transcriptional_cis_regulatory_region
9606	119369037	LOC119369037	-	-	-	19	19q	CRISPRi-FlowFISH-validated FTL regulatory element	biological-region	-	-	-	-	20201128	regulatory:transcriptional_cis_regulatory_region
9606	119369038	LOC119369038	-	-	-	X	Xp	CRISPRi-FlowFISH-validated HDAC6 regulatory element	biological-region	-	-	-	-	20201128	regulatory:transcriptional_cis_regulatory_region
9606	119369039	LOC119369039	-	-	-	X	Xp	CRISPRi-FlowFISH-validated HDAC6 regulatory element	biological-region	-	-	-	-	20201128	regulatory:transcriptional_cis_regulatory_region
9606	119407397	LOC119407397	-	-	-	X	Xp	CRISPRi-FlowFISH-validated PLP2 regulatory element	biological-region	-	-	-	-	20201128	regulatory:transcriptional_cis_regulatory_region
9606	119407398	LOC119407398	-	-	-	X	Xp	CRISPRi-FlowFISH-validated HDAC6 regulatory element	biological-region	-	-	-	-	20201128	regulatory:transcriptional_cis_regulatory_region
9606	119407399	LOC119407399	-	-	-	X	Xp	CRISPRi-FlowFISH-validated PLP2 regulatory element	biological-region	-	-	-	-	20201128	regulatory:transcriptional_cis_regulatory_region
9606	119407400	LOC119407400	-	-	-	X	Xp	CRISPRi-FlowFISH-validated PLP2 regulatory element	biological-region	-	-	-	-	20201128	regulatory:transcriptional_cis_regulatory_region
9606	119407401	LOC119407401	-	-	-	X	Xp	CRISPRi-FlowFISH-validated GATA1 regulatory element	biological-region	-	-	-	-	20201128	regulatory:transcriptional_cis_regulatory_region
9606	119407402	LOC119407402	-	-	-	X	Xp	CRISPRi-FlowFISH-validated GATA1, HDAC6 and PLP2 regulatory element	biological-region	-	-	-	-	20201128	regulatory:transcriptional_cis_regulatory_region
9606	119407403	LOC119407403	-	-	-	X	Xp	CRISPRi-FlowFISH-validated HDAC6, PLP2 and PQBP1 regulatory element	biological-region	-	-	-	-	20201128	regulatory:transcriptional_cis_regulatory_region
9606	119407404	LOC119407404	-	-	-	X	Xp	CRISPRi-FlowFISH-validated PLP2 regulatory element	biological-region	-	-	-	-	20201128	regulatory:transcriptional_cis_regulatory_region
9606	119407405	LOC119407405	-	-	-	X	Xp	CRISPRi-FlowFISH-validated PLP2 regulatory element	biological-region	-	-	-	-	20201128	regulatory:transcriptional_cis_regulatory_region
9606	119407406	LOC119407406	-	-	-	X	Xp	CRISPRi-FlowFISH-validated PQBP1 regulatory element	biological-region	-	-	-	-	20201128	regulatory:transcriptional_cis_regulatory_region
9606	119407407	LOC119407407	-	-	-	X	Xp	CRISPRi-FlowFISH-validated PLP2 regulatory element	biological-region	-	-	-	-	20201128	regulatory:transcriptional_cis_regulatory_region
9606	119407408	LOC119407408	-	-	-	X	Xp	CRISPRi-FlowFISH-validated GATA1, HDAC6 and PLP2 regulatory element	biological-region	-	-	-	-	20201128	regulatory:transcriptional_cis_regulatory_region
9606	119407411	LOC119407411	-	-	-	X	Xp	CRISPRi-FlowFISH-validated PQBP1 regulatory element	biological-region	-	-	-	-	20201128	regulatory:transcriptional_cis_regulatory_region
9606	119407412	LOC119407412	-	-	-	X	Xp	CRISPRi-FlowFISH-validated PQBP1 regulatory element	biological-region	-	-	-	-	20201128	regulatory:transcriptional_cis_regulatory_region
9606	119407413	LOC119407413	-	-	-	X	Xp	CRISPRi-FlowFISH-validated HDAC6 regulatory element	biological-region	-	-	-	-	20201128	regulatory:transcriptional_cis_regulatory_region
9606	119407414	LOC119407414	-	-	-	X	Xp	CRISPRi-FlowFISH-validated PQBP1 regulatory element	biological-region	-	-	-	-	20201128	regulatory:transcriptional_cis_regulatory_region
9606	119407415	LOC119407415	-	-	-	X	Xp	CRISPRi-FlowFISH-validated PLP2 regulatory element	biological-region	-	-	-	-	20201128	regulatory:transcriptional_cis_regulatory_region
9606	119407416	LOC119407416	-	-	-	X	Xp	CRISPRi-FlowFISH-validated PLP2 regulatory element	biological-region	-	-	-	-	20201128	regulatory:transcriptional_cis_regulatory_region
9606	119407417	LOC119407417	-	-	-	X	Xp	CRISPRi-FlowFISH-validated PLP2 regulatory element	biological-region	-	-	-	-	20201128	regulatory:transcriptional_cis_regulatory_region
9606	119407418	LOC119407418	-	-	-	X	Xp	CRISPRi-FlowFISH-validated PLP2 regulatory element	biological-region	-	-	-	-	20201128	regulatory:transcriptional_cis_regulatory_region
9606	119407419	LOC119407419	-	-	-	X	Xp	CRISPRi-FlowFISH-validated GATA1 and PLP2 regulatory element	biological-region	-	-	-	-	20201128	regulatory:transcriptional_cis_regulatory_region
9606	119407420	LOC119407420	-	-	-	X	Xp	CRISPRi-FlowFISH-validated PLP2 regulatory element	biological-region	-	-	-	-	20201128	regulatory:transcriptional_cis_regulatory_region
9606	119407421	LOC119407421	-	-	-	X	Xp	CRISPRi-FlowFISH-validated PLP2 regulatory element	biological-region	-	-	-	-	20201128	regulatory:transcriptional_cis_regulatory_region
9606	119407422	LOC119407422	-	-	-	X	Xp	CRISPRi-FlowFISH-validated GATA1 regulatory element	biological-region	-	-	-	-	20201128	regulatory:transcriptional_cis_regulatory_region
9606	119407423	LOC119407423	-	-	-	5	5q	HARS1 and HARS2 bidirectional promoter region	biological-region	-	-	-	HRS bidirectional regulatory element	20201128	regulatory:promoter
9606	119545622	BBS7-DT	-	-	HGNC:HGNC:55360	4	4q27	BBS7 divergent transcript	ncRNA	BBS7-DT	BBS7 divergent transcript	O	-	20201213	-
9606	119545623	CARHSP1-DT	-	-	HGNC:HGNC:55361	16	16p13.2	CARHSP1 divergent transcript	ncRNA	CARHSP1-DT	CARHSP1 divergent transcript	O	-	20201213	-
9606	119545624	DHX35-DT	-	-	HGNC:HGNC:55365	20	20q11.23	DHX35 divergent transcript	ncRNA	DHX35-DT	DHX35 divergent transcript	O	-	20201213	-
9606	119545625	MPC1-DT	-	-	HGNC:HGNC:55366	6	6q27	MPC1 divergent transcript	ncRNA	MPC1-DT	MPC1 divergent transcript	O	-	20201213	-
9606	119545626	DNAJA2-DT	-	-	HGNC:HGNC:55375	16	16q11.2	DNAJA2 divergent transcript	ncRNA	DNAJA2-DT	DNAJA2 divergent transcript	O	-	20201213	-
9606	119545627	SPECC1-DT	-	-	HGNC:HGNC:55376	17	17p11.2	SPECC1 divergent transcript	ncRNA	SPECC1-DT	SPECC1 divergent transcript	O	-	20201213	-
9606	119545628	RENO1	-	-	HGNC:HGNC:54096	17	17q25.3	regulator of early neurogenesis 1	ncRNA	RENO1	regulator of early neurogenesis 1	O	-	20201213	-
9606	119545629	POLG-DT	-	-	HGNC:HGNC:55363	15	15q26.1	POLG divergent transcript	ncRNA	POLG-DT	POLG divergent transcript	O	-	20201213	-
9606	119545630	ST3GAL1-DT	-	-	HGNC:HGNC:55372	8	8q24.22	ST3GAL1 divergent transcript	ncRNA	ST3GAL1-DT	ST3GAL1 divergent transcript	O	-	20201213	-
9606	119545631	MPHOSPH6-DT	-	-	HGNC:HGNC:55377	16	16q23.3	MPHOSPH6 divergent transcript	ncRNA	MPHOSPH6-DT	MPHOSPH6 divergent transcript	O	-	20201213	-
9606	119746555	LOC119746555	-	-	-	-	-	uncharacterized LOC119746555	ncRNA	-	-	-	-	20201218	-
9606	119863860	ITPRID2-DT	-	-	HGNC:HGNC:55386|Ensembl:ENSG00000260742	2	2q31.3	ITPRID2 divergent transcript	ncRNA	ITPRID2-DT	ITPRID2 divergent transcript	O	-	20201230	-
9606	119863861	TBC1D22A-DT	-	-	HGNC:HGNC:55388|Ensembl:ENSG00000260708	22	22q13.31	TBC1D22A divergent transcript	ncRNA	TBC1D22A-DT	TBC1D22A divergent transcript	O	-	20201230	-
9606	119863862	AP1AR-DT	-	-	HGNC:HGNC:55391|Ensembl:ENSG00000260526	4	4q25	AP1AR divergent transcript	ncRNA	AP1AR-DT	AP1AR divergent transcript	O	-	20201230	-
9606	119863863	ATP8A1-DT	-	-	HGNC:HGNC:55392|Ensembl:ENSG00000260519	4	4p13	ATP8A1 divergent transcript	ncRNA	ATP8A1-DT	ATP8A1 divergent transcript	O	-	20201230	-
9606	119863864	BMP2K-DT	-	-	HGNC:HGNC:55396|Ensembl:ENSG00000260278	4	4q21.21	BMP2K divergent transcript	ncRNA	BMP2K-DT	BMP2K divergent transcript	O	-	20201230	-
9606	119863865	PTPN23-DT	-	-	HGNC:HGNC:55397|Ensembl:ENSG00000260236	3	3p21.31	PTPN23 divergent transcript	ncRNA	PTPN23-DT	PTPN23 divergent transcript	O	-	20201230	-
9606	119863866	MBTPS1-DT	-	-	HGNC:HGNC:55401|Ensembl:ENSG00000260018	16	16q24.1	MBTPS1 divergent transcript	ncRNA	MBTPS1-DT	MBTPS1 divergent transcript	O	-	20201230	-
9606	119863867	CPNE2-DT	-	-	HGNC:HGNC:55398|Ensembl:ENSG00000260148	16	16q13	CPNE2 divergent transcript	ncRNA	CPNE2-DT	CPNE2 divergent transcript	O	-	20201230	-
9606	119863868	SUNO1	-	-	HGNC:HGNC:55385|Ensembl:ENSG00000277013	19	19q13.11	S-phase upregulated non-coding 1	ncRNA	SUNO1	S-phase upregulated non-coding 1	O	-	20201230	-
9606	119863869	PPM1L-DT	-	-	HGNC:HGNC:55390|Ensembl:ENSG00000260572	3	3q25.33	PPM1L divergent transcript	ncRNA	PPM1L-DT	PPM1L divergent transcript	O	-	20201230	-
9606	119863870	TMEM263-DT	-	-	HGNC:HGNC:55395|Ensembl:ENSG00000260329	12	12q23.3	TMEM263 divergent transcript	ncRNA	TMEM263-DT	TMEM263 divergent transcript	O	-	20201230	-
9606	119863871	CDH8-AS1	-	-	HGNC:HGNC:55399|Ensembl:ENSG00000260115	16	16q21	CDH8 antisense RNA 1	ncRNA	CDH8-AS1	CDH8 antisense RNA 1	O	-	20201230	-
9606	119979774	DEL13Q33Q34	-	C13DELq33q34	MIM:619148	13	13q33-q34	Chromosome 13q33-q34 deletion syndrome	unknown	-	-	-	-	20210109	-
9606	120017338	ZMPSTE24-DT	-	-	HGNC:HGNC:55402|Ensembl:ENSG00000259943	1	1p34.2	ZMPSTE24 divergent transcript	ncRNA	ZMPSTE24-DT	ZMPSTE24 divergent transcript	O	-	20210113	-
9606	120017339	HEATR3-AS1	-	-	HGNC:HGNC:55406|Ensembl:ENSG00000259843	16	16q12.1	HEATR3 antisense RNA 1	ncRNA	HEATR3-AS1	HEATR3 antisense RNA 1	O	-	20210113	-
9606	120017340	CTDSPL2-DT	-	-	HGNC:HGNC:55415|Ensembl:ENSG00000259595	15	15q15.3	CTDSPL2 divergent transcript	ncRNA	CTDSPL2-DT	CTDSPL2 divergent transcript	O	-	20210113	-
9606	120017341	APPBP2-DT	-	-	HGNC:HGNC:55423|Ensembl:ENSG00000259349	17	17q23.2	APPBP2 divergent transcript	ncRNA	APPBP2-DT	APPBP2 divergent transcript	O	-	20210113	-
9606	120017342	CZIB-DT	-	-	HGNC:HGNC:55408|Ensembl:ENSG00000259818	1	1p32.3	CZIB divergent transcript	ncRNA	CZIB-DT	CZIB divergent transcript	O	-	20210113	-
9606	120017343	LINC02895	-	-	HGNC:HGNC:55422|Ensembl:ENSG00000259380	15	15q14	long intergenic non-protein coding RNA 2895	ncRNA	LINC02895	long intergenic non-protein coding RNA 2895	O	-	20210113	-
63221	6775062	trnT	-	-	-	MT	-	tRNA	tRNA	-	-	-	-	20200908	-
63221	6775063	ND6	-	-	-	MT	-	NADH dehydrogenase subunit 6	protein-coding	-	-	-	NADH dehydrogenase subunit 6	20200908	-
63221	6775064	trnE	-	-	-	MT	-	tRNA	tRNA	-	-	-	-	20200908	-
63221	6775065	CYTB	-	-	-	MT	-	cytochrome b	protein-coding	-	-	-	cytochrome b	20200908	-
63221	6775066	ND5	-	-	-	MT	-	NADH dehydrogenase subunit 5	protein-coding	-	-	-	NADH dehydrogenase subunit 5	20200908	-
63221	6775067	trnL	-	-	-	MT	-	tRNA	tRNA	-	-	-	-	20200908	-
63221	6775068	trnS	-	-	-	MT	-	tRNA	tRNA	-	-	-	-	20200908	-
63221	6775069	trnH	-	-	-	MT	-	tRNA	tRNA	-	-	-	-	20200908	-
63221	6775070	trnR	-	-	-	MT	-	tRNA	tRNA	-	-	-	-	20200908	-
63221	6775071	ND4L	-	-	-	MT	-	NADH dehydrogenase subunit 4L	protein-coding	-	-	-	NADH dehydrogenase subunit 4L	20200908	-
63221	6775072	ND4	-	-	-	MT	-	NADH dehydrogenase subunit 4	protein-coding	-	-	-	NADH dehydrogenase subunit 4	20200908	-
63221	6775073	COX3	-	-	-	MT	-	cytochrome c oxidase subunit III	protein-coding	-	-	-	cytochrome c oxidase subunit III	20200926	-
63221	6775074	ATP6	-	-	-	MT	-	ATP synthase F0 subunit 6	protein-coding	-	-	-	ATP synthase F0 subunit 6	20200908	-
63221	6775075	trnG	-	-	-	MT	-	tRNA	tRNA	-	-	-	-	20200908	-
63221	6775076	ND3	-	-	-	MT	-	NADH dehydrogenase subunit 3	protein-coding	-	-	-	NADH dehydrogenase subunit 3	20200908	-
63221	6775077	ATP8	-	-	-	MT	-	ATP synthase F0 subunit 8	protein-coding	-	-	-	ATP synthase F0 subunit 8	20200908	-
63221	6775078	trnK	-	-	-	MT	-	tRNA	tRNA	-	-	-	-	20200908	-
63221	6775079	COX2	-	-	-	MT	-	cytochrome c oxidase subunit II	protein-coding	-	-	-	cytochrome c oxidase subunit II	20210109	-
63221	6775080	trnS	-	-	-	MT	-	tRNA	tRNA	-	-	-	-	20200908	-
63221	6775081	trnD	-	-	-	MT	-	tRNA	tRNA	-	-	-	-	20200908	-
63221	6775082	trnY	-	-	-	MT	-	tRNA	tRNA	-	-	-	-	20200908	-
63221	6775083	COX1	-	-	-	MT	-	cytochrome c oxidase subunit I	protein-coding	-	-	-	cytochrome c oxidase subunit I	20200908	-
63221	6775084	trnC	-	-	-	MT	-	tRNA	tRNA	-	-	-	-	20200908	-
63221	6775085	rrn16	-	-	-	MT	-	16S ribosomal RNA	rRNA	-	-	-	-	20200908	-
63221	6775086	trnL	-	-	-	MT	-	tRNA	tRNA	-	-	-	-	20200908	-
63221	6775087	12S rRNA	-	-	-	MT	-	12S ribosomal RNA	rRNA	-	-	-	-	20200908	-
63221	6775088	trnF	-	-	-	MT	-	tRNA	tRNA	-	-	-	-	20200908	-
63221	6775089	trnP	-	-	-	MT	-	tRNA	tRNA	-	-	-	-	20200908	-
63221	6775090	trnV	-	-	-	MT	-	tRNA	tRNA	-	-	-	-	20200908	-
63221	6775091	trnN	-	-	-	MT	-	tRNA	tRNA	-	-	-	-	20200908	-
63221	6775092	trnW	-	-	-	MT	-	tRNA	tRNA	-	-	-	-	20200908	-
63221	6775093	trnA	-	-	-	MT	-	tRNA	tRNA	-	-	-	-	20200908	-
63221	6775094	ND2	-	-	-	MT	-	NADH dehydrogenase subunit 2	protein-coding	-	-	-	NADH dehydrogenase subunit 2	20201024	-
63221	6775095	trnQ	-	-	-	MT	-	tRNA	tRNA	-	-	-	-	20200908	-
63221	6775096	trnM	-	-	-	MT	-	tRNA	tRNA	-	-	-	-	20200908	-
63221	6775097	trnI	-	-	-	MT	-	tRNA	tRNA	-	-	-	-	20200908	-
63221	6775098	ND1	-	-	-	MT	-	NADH dehydrogenase subunit 1	protein-coding	-	-	-	NADH dehydrogenase subunit 1	20200908	-
741158	8923184	trnF	-	-	-	MT	-	tRNA	tRNA	-	-	-	-	20200909	-
741158	8923185	trnV	-	-	-	MT	-	tRNA	tRNA	-	-	-	-	20200909	-
741158	8923186	trnL	-	-	-	MT	-	tRNA	tRNA	-	-	-	-	20200909	-
741158	8923187	COX3	-	-	-	MT	-	cytochrome c oxidase subunit III	protein-coding	-	-	-	cytochrome c oxidase subunit III	20200909	-
741158	8923188	ATP6	-	-	-	MT	-	ATP synthase F0 subunit 6	protein-coding	-	-	-	ATP synthase F0 subunit 6	20200909	-
741158	8923189	trnS	-	-	-	MT	-	tRNA	tRNA	-	-	-	-	20200909	-
741158	8923190	trnK	-	-	-	MT	-	tRNA	tRNA	-	-	-	-	20200909	-
741158	8923191	trnG	-	-	-	MT	-	tRNA	tRNA	-	-	-	-	20200909	-
741158	8923192	trnT	-	-	-	MT	-	tRNA	tRNA	-	-	-	-	20200909	-
741158	8923193	trnI	-	-	-	MT	-	tRNA	tRNA	-	-	-	-	20200909	-
741158	8923194	trnW	-	-	-	MT	-	tRNA	tRNA	-	-	-	-	20200909	-
741158	8923195	trnR	-	-	-	MT	-	tRNA	tRNA	-	-	-	-	20200909	-
741158	8923196	trnH	-	-	-	MT	-	tRNA	tRNA	-	-	-	-	20200909	-
741158	8923197	ND4	-	-	-	MT	-	NADH dehydrogenase subunit 4	protein-coding	-	-	-	NADH dehydrogenase subunit 4	20200909	-
741158	8923198	ND6	-	-	-	MT	-	NADH dehydrogenase subunit 6	protein-coding	-	-	-	NADH dehydrogenase subunit 6	20200909	-
741158	8923199	trnE	-	-	-	MT	-	tRNA	tRNA	-	-	-	-	20200909	-
741158	8923200	trnC	-	-	-	MT	-	tRNA	tRNA	-	-	-	-	20200909	-
741158	8923201	ND4L	-	-	-	MT	-	NADH dehydrogenase subunit 4L	protein-coding	-	-	-	NADH dehydrogenase subunit 4L	20200909	-
741158	8923202	COX2	-	-	-	MT	-	cytochrome c oxidase subunit II	protein-coding	-	-	-	cytochrome c oxidase subunit II	20200909	-
741158	8923203	trnY	-	-	-	MT	-	tRNA	tRNA	-	-	-	-	20200909	-
741158	8923204	trnM	-	-	-	MT	-	tRNA	tRNA	-	-	-	-	20200909	-
741158	8923205	CYTB	-	-	-	MT	-	cytochrome b	protein-coding	-	-	-	cytochrome b	20200909	-
741158	8923206	ND3	-	-	-	MT	-	NADH dehydrogenase subunit 3	protein-coding	-	-	-	NADH dehydrogenase subunit 3	20200909	-
741158	8923207	trnS	-	-	-	MT	-	tRNA	tRNA	-	-	-	-	20200909	-
741158	8923208	trnQ	-	-	-	MT	-	tRNA	tRNA	-	-	-	-	20200909	-
741158	8923209	ND1	-	-	-	MT	-	NADH dehydrogenase subunit 1	protein-coding	-	-	-	NADH dehydrogenase subunit 1	20200909	-
741158	8923210	ND5	-	-	-	MT	-	NADH dehydrogenase subunit 5	protein-coding	-	-	-	NADH dehydrogenase subunit 5	20200909	-
741158	8923211	ATP8	-	-	-	MT	-	ATP synthase F0 subunit 8	protein-coding	-	-	-	ATP synthase F0 subunit 8	20200909	-
741158	8923212	ND2	-	-	-	MT	-	NADH dehydrogenase subunit 2	protein-coding	-	-	-	NADH dehydrogenase subunit 2	20200909	-
741158	8923213	12S rRNA	-	-	-	MT	-	s-rRNA	rRNA	-	-	-	-	20200909	-
741158	8923214	trnL	-	-	-	MT	-	tRNA	tRNA	-	-	-	-	20200909	-
741158	8923215	trnD	-	-	-	MT	-	tRNA	tRNA	-	-	-	-	20200909	-
741158	8923216	trnP	-	-	-	MT	-	tRNA	tRNA	-	-	-	-	20200909	-
741158	8923217	trnA	-	-	-	MT	-	tRNA	tRNA	-	-	-	-	20200909	-
741158	8923218	COX1	-	-	-	MT	-	cytochrome c oxidase subunit I	protein-coding	-	-	-	cytochrome c oxidase subunit I	20200909	-
741158	8923219	16S rRNA	-	-	-	MT	-	l-rRNA	rRNA	-	-	-	-	20200909	-
```
