## Additional file 6 for "Novel Driver Strength Index highlights important cancer genes in TCGA PanCanAtlas patients": Homo_sapiens.gene_info (part 4 of 14)

```
9606	11041	B4GAT1	-	B3GN-T1|B3GNT1|B3GNT6|BETA3GNTI|MDDGA13|iGAT|iGNT	MIM:605517|HGNC:HGNC:15685|Ensembl:ENSG00000174684	11	11q13.2	beta-1,4-glucuronyltransferase 1	protein-coding	B4GAT1	beta-1,4-glucuronyltransferase 1	O	beta-1,4-glucuronyltransferase 1|N-acetyllactosaminide beta-1,3-N-acetylglucosaminyltransferase|UDP-GlcNAc:betaGal beta-1,3-N-acetylglucosaminyltransferase 1|UDP-GlcNAc:betaGal beta-1,3-N-acetylglucosaminyltransferase 6|beta-1,3-N-acetylglucosaminyltransferase bGnT-6|i-beta-1,3-N-acetylglucosaminyltransferase|poly-N-acetyllactosamine extension enzyme	20210103	-
9606	11042	GUSBP15	-	SMA5	HGNC:HGNC:54497	5	5q13.2	GUSB pseudogene 15	pseudo	GUSBP15	GUSB pseudogene 15	O	glucuronidase beta pseudogene	20201124	-
9606	11043	MID2	-	FXY2|MRX101|RNF60|TRIM1	MIM:300204|HGNC:HGNC:7096|Ensembl:ENSG00000080561	X	Xq22.3	midline 2	protein-coding	MID2	midline 2	O	probable E3 ubiquitin-protein ligase MID2|RING finger protein 60|RING-type E3 ubiquitin transferase MID2|midin 2|midline defect 2|tripartite motif protein 1|tripartite motif-containing protein 1	20201213	-
9606	11044	TENT4A	-	LAK-1|LAK1|PAPD7|POLK|POLS|TRF4|TRF4-1|TRF41|TUTASE5	MIM:605198|HGNC:HGNC:16705|Ensembl:ENSG00000112941	5	5p15.31	terminal nucleotidyltransferase 4A	protein-coding	TENT4A	terminal nucleotidyltransferase 4A	O	terminal nucleotidyltransferase 4A|DNA polymerase kappa|DNA polymerase sigma|PAP-associated domain-containing protein 7|TRAMP-like complex polyadenylate polymerase|non-canonical poly(A) RNA polymerase PAPD7|poly(A) RNA polymerase D7, non-canonical|polymerase (DNA directed) sigma|terminal guanylyltransferase|terminal uridylyltransferase 5|topoisomerase-related function protein 4-1	20201213	-
9606	11045	UPK1A	-	TSPAN21|UP1A|UPIA|UPKA	MIM:611557|HGNC:HGNC:12577|Ensembl:ENSG00000105668	19	19q13.12	uroplakin 1A	protein-coding	UPK1A	uroplakin 1A	O	uroplakin-1a|tetraspanin-21|tspan-21|uroplakin Ia	20210106	-
9606	11046	SLC35D2	-	HFRC1|SQV7L|UGTrel8|hfrc	MIM:609182|HGNC:HGNC:20799|Ensembl:ENSG00000130958|Ensembl:ENSG00000285269	9	9q22.32	solute carrier family 35 member D2	protein-coding	SLC35D2	solute carrier family 35 member D2	O	UDP-N-acetylglucosamine/UDP-glucose/GDP-mannose transporter|SQV7-like protein|UDP-N-acetylglucosamine transporter|UDP-galactose transporter-related protein 8|fringe connection|homolog of Fringe connection protein 1|solute carrier family 35 (UDP-GlcNAc/UDP-glucose transporter), member D2	20201124	-
9606	11047	ADRM1	-	ARM-1|ARM1|GP110	MIM:610650|HGNC:HGNC:15759|Ensembl:ENSG00000130706	20	20q13.33	adhesion regulating molecule 1	protein-coding	ADRM1	adhesion regulating molecule 1	O	proteasomal ubiquitin receptor ADRM1|110 kDa cell membrane glycoprotein|M(r) 110,000 surface antigen|proteasome regulatory particle non-ATPase 13|proteasome ubiquitin receptor|rpn13 homolog	20210110	-
9606	11049	NUS1P3	-	C6orf68|NGBR|NUS1|YDD19	HGNC:HGNC:30934	13	13q12.12	NUS1 pseudogene 3	pseudo	NUS1P3	NUS1 pseudogene 3	O	Cis-prenyltransferase subunit NgBR|Dehydrodolichyl diphosphate synthase complex subunit NUS1|NUS1 dehydrodolichyl diphosphate synthase subunit pseudogene 3|Nogo-B receptor|nuclear undecaprenyl pyrophosphate synthase 1 homolog pseudogene 3|nuclear undecaprenyl pyrophosphate synthase 1 pseudogene	20201124	-
9606	11051	NUDT21	-	CFIM25|CPSF5	MIM:604978|HGNC:HGNC:13870|Ensembl:ENSG00000167005	16	16q13	nudix hydrolase 21	protein-coding	NUDT21	nudix hydrolase 21	O	cleavage and polyadenylation specificity factor subunit 5|CPSF 25 kDa subunit|cleavage and polyadenylation specific factor 5, 25 kD subunit|cleavage and polyadenylation specific factor 5, 25 kDa|cleavage and polyadenylation specificity factor 25 kDa subunit|cleavage factor Im complex 25 kDa subunit|nucleoside diphosphate-linked moiety X motif 21|nudix (nucleoside diphosphate linked moiety X)-type motif 21|nudix motif 21|pre-mRNA cleavage factor Im (25kD)|pre-mRNA cleavage factor Im 25 kDa subunit|pre-mRNA cleavage factor Im 68 kDa subunit|pre-mRNA cleavage factor Im, 25kD subunit	20210110	-
9606	11052	CPSF6	-	CFIM|CFIM68|CFIM72|HPBRII-4|HPBRII-7	MIM:604979|HGNC:HGNC:13871|Ensembl:ENSG00000111605	12	12q15	cleavage and polyadenylation specific factor 6	protein-coding	CPSF6	cleavage and polyadenylation specific factor 6	O	cleavage and polyadenylation specificity factor subunit 6|CPSF 68 kDa subunit|cleavage and polyadenylation specific factor 6, 68kDa|cleavage and polyadenylation specificity factor 68 kDa subunit|cleavage factor Im complex 68 kDa subunit|pre-mRNA cleavage factor I, 68kD subunit|pre-mRNA cleavage factor Im (68kD)|pre-mRNA cleavage factor Im 68 kDa subunit|protein HPBRII-4/7	20201124	-
9606	11054	OGFR	-	-	MIM:606459|HGNC:HGNC:15768|Ensembl:ENSG00000060491	20	20q13.33	opioid growth factor receptor	protein-coding	OGFR	opioid growth factor receptor	O	opioid growth factor receptor|protein 7-60|zeta-type opioid receptor	20201124	-
9606	11055	ZPBP	-	ZPBP1	MIM:608498|HGNC:HGNC:15662|Ensembl:ENSG00000042813	7	7p12.2	zona pellucida binding protein	protein-coding	ZPBP	zona pellucida binding protein	O	zona pellucida-binding protein 1|inner acrosomal membrane IAM38	20201124	-
9606	11056	DDX52	-	HUSSY19|ROK1	MIM:612500|HGNC:HGNC:20038|Ensembl:ENSG00000278053	17	17q12	DExD-box helicase 52	protein-coding	DDX52	DExD-box helicase 52	O	probable ATP-dependent RNA helicase DDX52|DEAD (Asp-Glu-Ala-Asp) box polypeptide 52|DEAD box protein 52|DEAD-box helicase 52	20201124	-
9606	11057	ABHD2	-	HS1-2|LABH2|PHPS1-2	MIM:612196|HGNC:HGNC:18717|Ensembl:ENSG00000140526	15	15q26.1	abhydrolase domain containing 2, acylglycerol lipase	protein-coding	ABHD2	abhydrolase domain containing 2, acylglycerol lipase	O	monoacylglycerol lipase ABHD2|2-arachidonoylglycerol hydrolase|abhydrolase domain-containing protein 2|acetylesterase|alpha/beta hydrolase domain containing protein 2|lung alpha/beta hydrolase 2|progesterone-sensitive lipase|protein PHPS1-2|testicular tissue protein Li 6	20201124	-
9606	11059	WWP1	-	AIP5|Tiul1|hSDRP1	MIM:602307|HGNC:HGNC:17004|Ensembl:ENSG00000123124	8	8q21.3	WW domain containing E3 ubiquitin protein ligase 1	protein-coding	WWP1	WW domain containing E3 ubiquitin protein ligase 1	O	NEDD4-like E3 ubiquitin-protein ligase WWP1|HECT-type E3 ubiquitin transferase WWP1|Nedd-4-like ubiquitin-protein ligase|TGIF-interacting ubiquitin ligase 1|WW domain-containing protein 1|atrophin-1 interacting protein 5	20210118	-
9606	11060	WWP2	-	AIP2|WWp2-like	MIM:602308|HGNC:HGNC:16804|Ensembl:ENSG00000198373	16	16q22.1	WW domain containing E3 ubiquitin protein ligase 2	protein-coding	WWP2	WW domain containing E3 ubiquitin protein ligase 2	O	NEDD4-like E3 ubiquitin-protein ligase WWP2|HECT-type E3 ubiquitin transferase WWP2|atrophin-1 interacting protein 2	20201213	-
9606	11061	CNMD	-	BRICD3|CHM-I|CHM1|LECT1|MYETS1	MIM:605147|HGNC:HGNC:17005|Ensembl:ENSG00000136110	13	13q14.3	chondromodulin	protein-coding	CNMD	chondromodulin	O	leukocyte cell-derived chemotaxin 1|BRICHOS domain containing 3|chondromodulin-1|chondromodulin-I|leukocyte cell derived chemotaxin 1|multiple myeloma tumor suppressor 1	20201124	-
9606	11062	DUS4L	-	DUS4|PP35	HGNC:HGNC:21517|Ensembl:ENSG00000105865	7	7q22.3	dihydrouridine synthase 4 like	protein-coding	DUS4L	dihydrouridine synthase 4 like	O	tRNA-dihydrouridine(20a/20b) synthase [NAD(P)+]-like|protein similar to E.coli yhdg and R. capsulatus nifR3	20210114	-
9606	11063	SOX30	-	-	MIM:606698|HGNC:HGNC:30635|Ensembl:ENSG00000039600	5	5q33.3	SRY-box transcription factor 30	protein-coding	SOX30	SRY-box transcription factor 30	O	transcription factor SOX-30|SRY (sex determining region Y)-box 30|SRY-box 30|Sox30 protein type II	20201124	-
9606	11064	CNTRL	-	CEP1|CEP110|FAN|bA165P4.1	MIM:605496|HGNC:HGNC:1858|Ensembl:ENSG00000119397	9	9q33.2	centriolin	protein-coding	CNTRL	centriolin	O	centriolin|110 kDa centrosomal protein|bA165P4.1 (ortholog of mouse Ma2a8)|bA165P4.2 (centrosomal protein 1)|centriole associated protein|centrosomal protein 110kDa|centrosomal protein of 110 kDa	20201213	-
9606	11065	UBE2C	-	UBCH10|dJ447F3.2	MIM:605574|HGNC:HGNC:15937|Ensembl:ENSG00000175063	20	20q13.12	ubiquitin conjugating enzyme E2 C	protein-coding	UBE2C	ubiquitin conjugating enzyme E2 C	O	ubiquitin-conjugating enzyme E2 C|(E3-independent) E2 ubiquitin-conjugating enzyme C|E2 ubiquitin-conjugating enzyme C|cyclin-selective ubiquitin carrier protein|mitotic-specific ubiquitin-conjugating enzyme|ubiquitin conjugating enzyme E2C|ubiquitin-protein ligase C	20201206	-
9606	11066	SNRNP35	-	HM-1|U1SNRNPBP	HGNC:HGNC:30852|Ensembl:ENSG00000184209	12	12q24.31	small nuclear ribonucleoprotein U11/U12 subunit 35	protein-coding	SNRNP35	small nuclear ribonucleoprotein U11/U12 subunit 35	O	U11/U12 small nuclear ribonucleoprotein 35 kDa protein|U1 snRNP-binding protein homolog|U11/U12 snRNP 35 kDa protein|U11/U12 snRNP 35K|U11/U12-35K|protein HM-1|small nuclear ribonucleoprotein 35kDa (U11/U12)|small nuclear ribonucleoprotein, U11/U12 35kDa subunit	20201213	-
9606	11067	DEPP1	-	C10orf10|DEPP|FIG|Fseg	MIM:611309|HGNC:HGNC:23355|Ensembl:ENSG00000165507	10	10q11.21	DEPP1 autophagy regulator	protein-coding	DEPP1	DEPP1 autophagy regulator	O	protein DEPP1|decidual protein induced by progesterone|fasting induced|fasting-induced gene protein|fasting-induced protein|fat-specific expressed|protein DEPP	20201124	-
9606	11068	CYB561D2	-	101F6|TSP10|XXcos-LUCA11.4	MIM:607068|HGNC:HGNC:30253|Ensembl:ENSG00000114395|Ensembl:ENSG00000271858	3	3p21.31	cytochrome b561 family member D2	protein-coding	CYB561D2	cytochrome b561 family member D2	O	cytochrome b561 domain-containing protein 2|putative tumor suppressor protein 101F6|transmembrane ascorbate ferrireductase	20210114	-
9606	11069	RAPGEF4	-	CAMP-GEFII|CGEF2|EPAC|EPAC 2|EPAC2|Nbla00496	MIM:606058|HGNC:HGNC:16626|Ensembl:ENSG00000091428	2	2q31.1	Rap guanine nucleotide exchange factor 4	protein-coding	RAPGEF4	Rap guanine nucleotide exchange factor 4	O	rap guanine nucleotide exchange factor 4|RAP guanine-nucleotide-exchange factor (GEF) 4|Rap guanine nucleotide exchange factor (GEF) 4|cAMP-regulated guanine nucleotide exchange factor II|exchange factor directly activated by cAMP 2|exchange protein directly activated by cAMP 2|putative protein product of Nbla00496	20201217	-
9606	11070	TMEM115	-	PL6	MIM:607069|HGNC:HGNC:30055|Ensembl:ENSG00000126062	3	3p21.31	transmembrane protein 115	protein-coding	TMEM115	transmembrane protein 115	O	transmembrane protein 115|PP6|placental protein 6|testicular tissue protein Li 201	20210103	-
9606	11072	DUSP14	-	MKP-L|MKP6	MIM:606618|HGNC:HGNC:17007|Ensembl:ENSG00000276023	17	17q12	dual specificity phosphatase 14	protein-coding	DUSP14	dual specificity phosphatase 14	O	dual specificity protein phosphatase 14|MAP kinase phosphatase 6|MKP-1-like protein tyrosine phosphatase|MKP-6|mitogen-activated protein kinase phosphatase 6	20201124	-
9606	11073	TOPBP1	-	Dpb11|TOP2BP1	MIM:607760|HGNC:HGNC:17008|Ensembl:ENSG00000163781	3	3q22.1	DNA topoisomerase II binding protein 1	protein-coding	TOPBP1	DNA topoisomerase II binding protein 1	O	DNA topoisomerase 2-binding protein 1|DNA topoisomerase II-beta-binding protein 1|topoisomerase (DNA) II binding protein 1	20201124	-
9606	11074	TRIM31	-	C6orf13|HCG1|HCGI|RNF	MIM:609316|HGNC:HGNC:16289|Ensembl:ENSG00000204616	6	6p22.1	tripartite motif containing 31	protein-coding	TRIM31	tripartite motif containing 31	O	E3 ubiquitin-protein ligase TRIM31|RING-type E3 ubiquitin transferase TRIM31|tripartite motif-containing protein 31	20201213	-
9606	11075	STMN2	-	SCG10|SCGN10	MIM:600621|HGNC:HGNC:10577|Ensembl:ENSG00000104435	8	8q21.13	stathmin 2	protein-coding	STMN2	stathmin 2	O	stathmin-2|neuron-specific growth-associated protein|neuronal growth-associated protein (silencer element)|stathmin-like 2|superior cervical ganglia, neural specific 10|superior cervical ganglion-10 protein	20201206	-
9606	11076	TPPP	-	TPPP/p25|TPPP1|p24|p25|p25alpha	MIM:608773|HGNC:HGNC:24164|Ensembl:ENSG00000171368	5	5p15.33	tubulin polymerization promoting protein	protein-coding	TPPP	tubulin polymerization promoting protein	O	tubulin polymerization-promoting protein|25 kDa brain-specific protein|brain specific protein p25 alpha|glycogen synthase kinase 3 (GSK3) inhibitor p24|p25-alpha	20201206	-
9606	11077	HSF2BP	-	MEILB2	MIM:604554|HGNC:HGNC:5226|Ensembl:ENSG00000160207	21	21q22.3	heat shock transcription factor 2 binding protein	protein-coding	HSF2BP	heat shock transcription factor 2 binding protein	O	heat shock factor 2-binding protein|meiotic localizer of BRCA2	20201124	-
9606	11078	TRIOBP	-	DFNB28|HRIHFB2122|TAP68|TARA|dJ37E16.4	MIM:609761|HGNC:HGNC:17009|Ensembl:ENSG00000100106	22	22q13.1	TRIO and F-actin binding protein	protein-coding	TRIOBP	TRIO and F-actin binding protein	O	TRIO and F-actin-binding protein|protein Tara|tara-like protein|trio-associated repeat on actin	20201124	-
9606	11079	RER1	-	-	HGNC:HGNC:30309|Ensembl:ENSG00000157916	1	1p36.32	retention in endoplasmic reticulum sorting receptor 1	protein-coding	RER1	retention in endoplasmic reticulum sorting receptor 1	O	protein RER1|RER1 retention in endoplasmic reticulum 1 homolog	20210103	-
9606	11080	DNAJB4	-	DNAJW|DjB4|HLJ1	MIM:611327|HGNC:HGNC:14886|Ensembl:ENSG00000162616	1	1p31.1	DnaJ heat shock protein family (Hsp40) member B4	protein-coding	DNAJB4	DnaJ heat shock protein family (Hsp40) member B4	O	dnaJ homolog subfamily B member 4|DnaJ (Hsp40) homolog, subfamily B, member 4|DnaJ-like heat shock protein 40|HSP40 homolog|heat shock 40 kDa protein 1 homolog|heat shock protein 40 homolog|human liver DnaJ-like protein	20201124	-
9606	11081	KERA	-	CNA2|KTN|SLRR2B	MIM:603288|HGNC:HGNC:6309|Ensembl:ENSG00000139330	12	12q21.33	keratocan	protein-coding	KERA	keratocan	O	keratocan|keratan sulfate proteoglycan keratocan	20201124	-
9606	11082	ESM1	-	endocan	MIM:601521|HGNC:HGNC:3466|Ensembl:ENSG00000164283	5	5q11.2	endothelial cell specific molecule 1	protein-coding	ESM1	endothelial cell specific molecule 1	O	endothelial cell-specific molecule 1|ESM-1	20201213	-
9606	11083	DIDO1	-	BYE1|C20orf158|DATF-1|DATF1|DIDO2|DIDO3|DIO-1|DIO1|dJ885L7.8	MIM:604140|HGNC:HGNC:2680|Ensembl:ENSG00000101191	20	20q13.33	death inducer-obliterator 1	protein-coding	DIDO1	death inducer-obliterator 1	O	death-inducer obliterator 1|death-associated transcription factor 1	20201206	-
9606	11085	ADAM30	-	svph4	MIM:604779|HGNC:HGNC:208|Ensembl:ENSG00000134249	1	1p12	ADAM metallopeptidase domain 30	protein-coding	ADAM30	ADAM metallopeptidase domain 30	O	disintegrin and metalloproteinase domain-containing protein 30|a disintegrin and metalloproteinase domain 30	20201124	-
9606	11086	ADAM29	-	CT73|svph1	MIM:604778|HGNC:HGNC:207|Ensembl:ENSG00000168594	4	4q34.1	ADAM metallopeptidase domain 29	protein-coding	ADAM29	ADAM metallopeptidase domain 29	O	disintegrin and metalloproteinase domain-containing protein 29|a disintegrin and metalloproteinase domain 29|cancer/testis antigen 73|epididymis secretory sperm binding protein|metallaproteinase-disintegrin (ADAM29)|testis secretory sperm-binding protein Li 207a	20201124	-
9606	11091	WDR5	-	BIG-3|CFAP89|SWD3	MIM:609012|HGNC:HGNC:12757|Ensembl:ENSG00000196363	9	9q34.2	WD repeat domain 5	protein-coding	WDR5	WD repeat domain 5	O	WD repeat-containing protein 5|BMP2-induced 3-kb gene protein|SWD3, Set1c WD40 repeat protein, homolog|cilia and flagella associated protein 89	20210103	-
9606	11092	SPACA9	-	C9orf9|Mast	MIM:618552|HGNC:HGNC:1367|Ensembl:ENSG00000165698	9	9q34.13	sperm acrosome associated 9	protein-coding	SPACA9	sperm acrosome associated 9	O	sperm acrosome-associated protein 9|Rsb66 homolog	20201124	-
9606	11093	ADAMTS13	-	ADAM-TS13|ADAMTS-13|C9orf8|VWFCP|vWF-CP	MIM:604134|HGNC:HGNC:1366|Ensembl:ENSG00000160323	9	9q34.2	ADAM metallopeptidase with thrombospondin type 1 motif 13	protein-coding	ADAMTS13	ADAM metallopeptidase with thrombospondin type 1 motif 13	O	A disintegrin and metalloproteinase with thrombospondin motifs 13|a disintegrin-like and metalloprotease (reprolysin type) with thrombospondin type 1 motif, 13|vWF-cleaving protease|von Willebrand factor-cleaving protease	20210103	-
9606	11094	CACFD1	-	C9orf7|D9S2135|FLOWER	MIM:613104|HGNC:HGNC:1365|Ensembl:ENSG00000160325	9	9q34.2	calcium channel flower domain containing 1	protein-coding	CACFD1	calcium channel flower domain containing 1	O	calcium channel flower homolog|calcium channel flower domain-containing protein 1	20201124	-
9606	11095	ADAMTS8	-	ADAM-TS8|METH2	MIM:605175|HGNC:HGNC:224|Ensembl:ENSG00000134917	11	11q24.3	ADAM metallopeptidase with thrombospondin type 1 motif 8	protein-coding	ADAMTS8	ADAM metallopeptidase with thrombospondin type 1 motif 8	O	A disintegrin and metalloproteinase with thrombospondin motifs 8|ADAMTS-8|METH-2|METH-8|a disintegrin-like and metalloprotease (reprolysin type) with thrombospondin type 1 motif, 8	20201124	-
9606	11096	ADAMTS5	-	ADAM-TS 11|ADAM-TS 5|ADAM-TS5|ADAMTS-11|ADAMTS-5|ADAMTS11|ADMP-2	MIM:605007|HGNC:HGNC:221|Ensembl:ENSG00000154736	21	21q21.3	ADAM metallopeptidase with thrombospondin type 1 motif 5	protein-coding	ADAMTS5	ADAM metallopeptidase with thrombospondin type 1 motif 5	O	A disintegrin and metalloproteinase with thrombospondin motifs 5|a disintegrin and metalloproteinase with thrombospondin motifs 11|a disintegrin-like and metalloprotease (reprolysin type) with thrombospondin type 1 motif, 5 (aggrecanase-2)|aggrecanase-2	20201124	-
9606	11097	NUP42	-	CG1|NLP-1|NLP_1|NUPL2|hCG1	HGNC:HGNC:17010|Ensembl:ENSG00000136243	7	7p15.3	nucleoporin 42	protein-coding	NUP42	nucleoporin 42	O	nucleoporin NUP42|H_RG271G13.9|NUP42 homolog|nucleoporin hCG1|nucleoporin like 2|nucleoporin-like protein 1|nucleoporin-like protein 2	20201124	-
9606	11098	PRSS23	-	SIG13|SPUVE|ZSIG13	MIM:618376|HGNC:HGNC:14370|Ensembl:ENSG00000150687	11	11q14.2	serine protease 23	protein-coding	PRSS23	serine protease 23	O	serine protease 23|protease, serine 23|putative secreted protein Zsig13|serine protease, umbilical endothelium	20201124	-
9606	11099	PTPN21	-	PTPD1|PTPRL10	MIM:603271|HGNC:HGNC:9651|Ensembl:ENSG00000070778	14	14q31.3	protein tyrosine phosphatase non-receptor type 21	protein-coding	PTPN21	protein tyrosine phosphatase non-receptor type 21	O	tyrosine-protein phosphatase non-receptor type 21|dJ1175B15.2 (protein tyrosine phosphatase, non-receptor type 21)|protein-tyrosine phosphatase D1	20210103	-
9606	11100	HNRNPUL1	-	E1B-AP5|E1BAP5|HNRPUL1	MIM:605800|HGNC:HGNC:17011|Ensembl:ENSG00000105323	19	19q13.2	heterogeneous nuclear ribonucleoprotein U like 1	protein-coding	HNRNPUL1	heterogeneous nuclear ribonucleoprotein U like 1	O	heterogeneous nuclear ribonucleoprotein U-like protein 1|E1B 55kDa associated protein 5|E1B-55 kDa-associated protein 5|adenovirus early region 1B-associated protein 5	20210103	-
9606	11101	ATE1	-	-	MIM:607103|HGNC:HGNC:782|Ensembl:ENSG00000107669	10	10q26.13	arginyltransferase 1	protein-coding	ATE1	arginyltransferase 1	O	arginyl-tRNA--protein transferase 1|R-transferase 1|arginine-tRNA--protein transferase 1|arginyl-tRNA-protein transferase	20201208	-
9606	11102	RPP14	-	P14	MIM:606112|HGNC:HGNC:30327|Ensembl:ENSG00000163684	3	3p14.3	ribonuclease P/MRP subunit p14	protein-coding	RPP14	ribonuclease P/MRP subunit p14	O	ribonuclease P protein subunit p14|ribonuclease P/MRP 14kDa subunit	20201124	-
9606	11103	KRR1	-	HRB2|RIP-1	MIM:612817|HGNC:HGNC:5176|Ensembl:ENSG00000111615	12	12q21.2	KRR1 small subunit processome component homolog	protein-coding	KRR1	KRR1 small subunit processome component homolog	O	KRR1 small subunit processome component homolog|HIV-1 Rev-binding protein 2|HIV-1 rev binding protein 2|KRR-R motif-containing protein 1|KRR1, small subunit (SSU) processome component, homolog|Rev interacting protein|rev-interacting protein 1	20210103	-
9606	11104	KATNA1	-	-	MIM:606696|HGNC:HGNC:6216|Ensembl:ENSG00000186625	6	6q25.1	katanin catalytic subunit A1	protein-coding	KATNA1	katanin catalytic subunit A1	O	katanin p60 ATPase-containing subunit A1|katanin p60 (ATPase containing) subunit A 1|katanin p60 subunit A1|p60 katanin	20201213	-
9606	11105	PRDM7	-	PFM4|ZNF910	MIM:609759|HGNC:HGNC:9351|Ensembl:ENSG00000126856	16	16q24.3	PR/SET domain 7	protein-coding	PRDM7	PR/SET domain 7	O	probable histone-lysine N-methyltransferase PRDM7|PR domain 7|PR domain containing 7|PR domain zinc finger protein 7|PR-domain family protein 4	20201124	-
9606	11107	PRDM5	-	BCS2|PFM2	MIM:614161|HGNC:HGNC:9349|Ensembl:ENSG00000138738	4	4q27	PR/SET domain 5	protein-coding	PRDM5	PR/SET domain 5	O	PR domain zinc finger protein 5|PR domain 5|PR domain containing 5	20201213	-
9606	11108	PRDM4	-	PFM1	MIM:605780|HGNC:HGNC:9348|Ensembl:ENSG00000110851	12	12q23.3	PR/SET domain 4	protein-coding	PRDM4	PR/SET domain 4	O	PR domain zinc finger protein 4|PR domain 4|PR domain containing 4|PR domain-containing protein 4|PR-domain zinc-finger protein PFM1	20201213	-
9606	11112	HIBADH	-	NS5ATP1	MIM:608475|HGNC:HGNC:4907|Ensembl:ENSG00000106049	7	7p15.2	3-hydroxyisobutyrate dehydrogenase	protein-coding	HIBADH	3-hydroxyisobutyrate dehydrogenase	O	3-hydroxyisobutyrate dehydrogenase, mitochondrial|3'-hydroxyisobutyrate dehydrogenase|epididymis secretory sperm binding protein	20210114	-
9606	11113	CIT	-	CITK|CRIK|MCPH17|STK21	MIM:605629|HGNC:HGNC:1985|Ensembl:ENSG00000122966	12	12q24.23	citron rho-interacting serine/threonine kinase	protein-coding	CIT	citron rho-interacting serine/threonine kinase	O	citron Rho-interacting kinase|citron (rho-interacting, serine/threonine kinase 21)|serine/threonine kinase 21|serine/threonine-protein kinase 21	20210103	-
9606	11116	CEP43	-	FGFR1OP|FOP	MIM:605392|HGNC:HGNC:17012|Ensembl:ENSG00000213066	6	6q27	centrosomal protein 43	protein-coding	CEP43	centrosomal protein 43	O	centrosomal protein 43|FGFR1 oncogene partner|fibroblast growth factor receptor 1 oncogene partner	20201124	-
9606	11117	EMILIN1	-	EMI|EMILIN|gp115	MIM:130660|HGNC:HGNC:19880|Ensembl:ENSG00000138080	2	2p23.3	elastin microfibril interfacer 1	protein-coding	EMILIN1	elastin microfibril interfacer 1	O	EMILIN-1|elastin microfibril interface-located protein 1	20201124	-
9606	11118	BTN3A2	-	BT3.2|BTF4|BTN3.2|CD277	MIM:613594|HGNC:HGNC:1139|Ensembl:ENSG00000186470	6	6p22.2	butyrophilin subfamily 3 member A2	protein-coding	BTN3A2	butyrophilin subfamily 3 member A2	O	butyrophilin subfamily 3 member A2|butyrophilin protein	20201124	-
9606	11119	BTN3A1	-	BT3.1|BTF5|BTN3.1|CD277	MIM:613593|HGNC:HGNC:1138|Ensembl:ENSG00000026950	6	6p22.2	butyrophilin subfamily 3 member A1	protein-coding	BTN3A1	butyrophilin subfamily 3 member A1	O	butyrophilin subfamily 3 member A1|dJ45P21.3 (butyrophilin, subfamily 3, member A1)	20201124	-
9606	11120	BTN2A1	-	BK14H9.1|BT2.1|BTF1|BTN2.1|DJ3E1.1	MIM:613590|HGNC:HGNC:1136|Ensembl:ENSG00000112763	6	6p22.2	butyrophilin subfamily 2 member A1	protein-coding	BTN2A1	butyrophilin subfamily 2 member A1	O	butyrophilin subfamily 2 member A1	20201124	-
9606	11122	PTPRT	-	RPTPrho	MIM:608712|HGNC:HGNC:9682|Ensembl:ENSG00000196090	20	20q12-q13.11	protein tyrosine phosphatase receptor type T	protein-coding	PTPRT	protein tyrosine phosphatase receptor type T	O	receptor-type tyrosine-protein phosphatase T|R-PTP-T|RPTP-rho|receptor protein tyrosine phosphatase|receptor-type tyrosine-protein phosphatase rho	20201213	-
9606	11123	RCAN3	-	DSCR1L2|MCIP3|RCN3|hRCN3	MIM:605860|HGNC:HGNC:3042|Ensembl:ENSG00000117602	1	1p36.11	RCAN family member 3	protein-coding	RCAN3	RCAN family member 3	O	calcipressin-3|Down syndrome candidate region 1-like 2|Down syndrome critical region gene 1-like 2|down syndrome candidate region 1-like protein 2|myocyte-enriched calcineurin-interacting protein 3	20201213	-
9606	11124	FAF1	-	CGI-03|HFAF1s|UBXD12|UBXN3A|hFAF1	MIM:604460|HGNC:HGNC:3578|Ensembl:ENSG00000185104	1	1p32.3	Fas associated factor 1	protein-coding	FAF1	Fas associated factor 1	O	FAS-associated factor 1|Fas (TNFRSF6) associated factor 1|TNFRSF6-associated factor 1|UBX domain protein 3A|UBX domain-containing protein 12|UBX domain-containing protein 3A	20201124	-
9606	11126	CD160	-	BY55|NK1|NK28	MIM:604463|HGNC:HGNC:17013|Ensembl:ENSG00000117281	1	1q21.1	CD160 molecule	protein-coding	CD160	CD160 molecule	O	CD160 antigen|CD160-delta Ig|natural killer cell receptor BY55|natural killer cell receptor, immunoglobulin superfamily member	20201124	-
9606	11127	KIF3A	-	FLA10|KLP-20	MIM:604683|HGNC:HGNC:6319|Ensembl:ENSG00000131437	5	5q31.1	kinesin family member 3A	protein-coding	KIF3A	kinesin family member 3A	O	kinesin-like protein KIF3A|kinesin family protein 3A|microtubule plus end-directed kinesin motor 3A	20201124	-
9606	11128	POLR3A	-	ADDH|C160|HLD7|RPC1|RPC155|WDRTS|hRPC155	MIM:614258|HGNC:HGNC:30074|Ensembl:ENSG00000148606	10	10q22.3	RNA polymerase III subunit A	protein-coding	POLR3A	RNA polymerase III subunit A	O	DNA-directed RNA polymerase III subunit RPC1|DNA-directed RNA polymerase III largest subunit|DNA-directed RNA polymerase III subunit A|RNA polymerase III 155 kDa subunit|RNA polymerase III subunit C1|RNA polymerase III subunit C160|RNA polymerase III subunit RPC155-D|polymerase (RNA) III (DNA directed) polypeptide A, 155kDa|polymerase (RNA) III subunit A	20201129	-
9606	11129	CLASRP	-	CLASP|SFRS16|SWAP2	MIM:618532|HGNC:HGNC:17731|Ensembl:ENSG00000104859	19	19q13.32	CLK4 associating serine/arginine rich protein	protein-coding	CLASRP	CLK4 associating serine/arginine rich protein	O	CLK4-associating serine/arginine rich protein|Clk4 associating SR-related protein|splicing factor, arginine/serine-rich 16 (suppressor-of-white-apricot homolog, Drosophila)|suppressor of white apricot homolog 2	20201124	-
9606	11130	ZWINT	-	HZwint-1|KNTC2AP|SIP30|ZWINT1	MIM:609177|HGNC:HGNC:13195|Ensembl:ENSG00000122952	10	10q21.1	ZW10 interacting kinetochore protein	protein-coding	ZWINT	ZW10 interacting kinetochore protein	O	ZW10 interactor|SNAP25 interacting protein of 30 kDa|ZW10 interactor, kinetochore protein|human ZW10 interacting protein-1|zwint-1	20210110	-
9606	11131	CAPN11	-	calpain11	MIM:604822|HGNC:HGNC:1478|Ensembl:ENSG00000137225	6	6p21.1	calpain 11	protein-coding	CAPN11	calpain 11	O	calpain-11|CANP 11|calcium-activated neutral proteinase 11	20201213	-
9606	11132	CAPN10	-	CANP10|NIDDM1	MIM:605286|HGNC:HGNC:1477|Ensembl:ENSG00000142330	2	2q37.3	calpain 10	protein-coding	CAPN10	calpain 10	O	calpain-10|calcium-activated neutral proteinase 10|calpain-like protease CAPN10	20201128	-
9606	11133	KPTN	-	2E4|MRT41	MIM:615620|HGNC:HGNC:6404|Ensembl:ENSG00000118162	19	19q13.32	kaptin, actin binding protein	protein-coding	KPTN	kaptin, actin binding protein	O	KICSTOR complex protein kaptin|actin-associated protein 2E4|epididymis secretory sperm binding protein	20201124	-
9606	11135	CDC42EP1	-	BORG5|CEP1|MSE55	MIM:606084|HGNC:HGNC:17014|Ensembl:ENSG00000128283	22	22q13.1	CDC42 effector protein 1	protein-coding	CDC42EP1	CDC42 effector protein 1	O	cdc42 effector protein 1|55 kDa bone marrow stromal/endothelial cell protein|CDC42 effector protein (Rho GTPase binding) 1|binder of Rho GTPases 5|serum constituent protein|serum protein MSE55	20201213	-
9606	11136	SLC7A9	-	BAT1|CSNU3	MIM:604144|HGNC:HGNC:11067|Ensembl:ENSG00000021488	19	19q13.11	solute carrier family 7 member 9	protein-coding	SLC7A9	solute carrier family 7 member 9	O	B(0,+)-type amino acid transporter 1|b(0,+)AT|glycoprotein-associated amino acid transporter b0,+AT1|solute carrier family 7 (amino acid transporter light chain, bo,+ system), member 9|solute carrier family 7 (cationic amino acid transporter, y+ system), member 9|solute carrier family 7 (glycoprotein-associated amino acid transporter light chain, bo,+ system), member 9	20201124	-
9606	11137	PWP1	-	IEF-SSP-9502	HGNC:HGNC:17015|Ensembl:ENSG00000136045	12	12q23.3	PWP1 homolog, endonuclein	protein-coding	PWP1	PWP1 homolog, endonuclein	O	periodic tryptophan protein 1 homolog|endonuclein|keratinocyte protein IEF SSP 9502|nuclear phosphoprotein similar to S. cerevisiae PWP1	20210103	-
9606	11138	TBC1D8	-	AD3|GRAMD8|HBLP1|TBC1D8A|VRP	HGNC:HGNC:17791|Ensembl:ENSG00000204634	2	2q11.2	TBC1 domain family member 8	protein-coding	TBC1D8	TBC1 domain family member 8	O	TBC1 domain family member 8|BUB2-like protein 1|TBC1 domain family, member 8 (with GRAM domain)|TBC1 domain family, member 8A|vascular Rab-GAP/TBC-containing protein	20201213	-
9606	11140	CDC37	-	P50CDC37	MIM:605065|HGNC:HGNC:1735|Ensembl:ENSG00000105401	19	19p13.2	cell division cycle 37, HSP90 cochaperone	protein-coding	CDC37	cell division cycle 37, HSP90 cochaperone	O	hsp90 co-chaperone Cdc37|CDC37 (cell division cycle 37, S. cerevisiae, homolog)|CDC37 cell division cycle 37 homolog|cell division cycle 37 homolog|hsp90 chaperone protein kinase-targeting subunit	20201124	-
9606	11141	IL1RAPL1	-	IL-1-RAPL-1|IL-1RAPL-1|IL1R8|IL1RAPL|IL1RAPL-1|MRX10|MRX21|MRX34|OPHN4|TIGIRR-2	MIM:300206|HGNC:HGNC:5996|Ensembl:ENSG00000169306	X	Xp21.3-p21.2	interleukin 1 receptor accessory protein like 1	protein-coding	IL1RAPL1	interleukin 1 receptor accessory protein like 1	O	interleukin-1 receptor accessory protein-like 1|X-linked interleukin-1 receptor accessory protein-like 1|interleukin 1 receptor-8|mental retardation, X-linked 10|oligophrenin-4|three immunoglobulin domain-containing IL-1 receptor-related 2	20201213	-
9606	11142	PKIG	-	PKI-gamma	MIM:604932|HGNC:HGNC:9019|Ensembl:ENSG00000168734	20	20q13.12	cAMP-dependent protein kinase inhibitor gamma	protein-coding	PKIG	cAMP-dependent protein kinase inhibitor gamma	O	cAMP-dependent protein kinase inhibitor gamma|protein kinase (cAMP-dependent, catalytic) inhibitor gamma	20201124	-
9606	11143	KAT7	-	HBO1|HBOA|MYST2|ZC2HC7	MIM:609880|HGNC:HGNC:17016|Ensembl:ENSG00000136504	17	17q21.33	lysine acetyltransferase 7	protein-coding	KAT7	lysine acetyltransferase 7	O	histone acetyltransferase KAT7|K(lysine) acetyltransferase 7|MOZ, YBF2/SAS3, SAS2 and TIP60 protein 2|MYST histone acetyltransferase 2|histone acetyltransferase MYST2|histone acetyltransferase binding to ORC1	20210103	-
9606	11144	DMC1	-	DMC1H|LIM15|dJ199H16.1	MIM:602721|HGNC:HGNC:2927|Ensembl:ENSG00000100206	22	22q13.1	DNA meiotic recombinase 1	protein-coding	DMC1	DNA meiotic recombinase 1	O	meiotic recombination protein DMC1/LIM15 homolog|DMC1 dosage suppressor of mck1 homolog, meiosis-specific homologous recombination|disrupted meiotic cDNA1, yeast, homolog of	20201124	-
9606	11145	PLAAT3	-	AdPLA|H-REV107|H-REV107-1|HRASLS3|HREV107|HREV107-1|HREV107-3|HRSL3|PLA2G16|PLAAT-3	MIM:613867|HGNC:HGNC:17825|Ensembl:ENSG00000176485	11	11q12.3-q13.1	phospholipase A and acyltransferase 3	protein-coding	PLAAT3	phospholipase A and acyltransferase 3	O	phospholipase A and acyltransferase 3|Ca-independent phospholipase A1/2|H-rev 107 protein homolog|HRAS-like suppressor 1|HRAS-like suppressor 3|adipose-specific PLA2|adipose-specific phospholipase A2|group XVI phospholipase A1/A2|group XVI phospholipase A2|phospholipase A/acyltransferase-3|phospholipase A2 group XVI|renal carcinoma antigen NY-REN-65	20201124	-
9606	11146	GLMN	-	FAP|FAP48|FAP68|FKBPAP|GLML|GVM|VMGLOM	MIM:601749|HGNC:HGNC:14373|Ensembl:ENSG00000174842	1	1p22.1	glomulin, FKBP associated protein	protein-coding	GLMN	glomulin, FKBP associated protein	O	glomulin|FK506-binding protein-associated protein|FKBP-associated protein	20201124	-
9606	11147	HHLA3	-	-	MIM:604372|HGNC:HGNC:4906|Ensembl:ENSG00000197568	1	1p31.1	HERV-H LTR-associating 3	ncRNA	HHLA3	HERV-H LTR-associating 3	O	HERV-H LTR-associating protein 3|human endogenous retrovirus-H long terminal repeat-associating 3|human endogenous retrovirus-H long terminal repeat-associating protein 3	20201124	-
9606	11148	HHLA2	-	B7-H5|B7-H7|B7H7|B7y	MIM:604371|HGNC:HGNC:4905|Ensembl:ENSG00000114455	3	3q13.13	HERV-H LTR-associating 2	protein-coding	HHLA2	HERV-H LTR-associating 2	O	HERV-H LTR-associating protein 2|human endogenous retrovirus-H long terminal repeat-associating protein 2	20201124	-
9606	11149	BVES	-	CARICK|HBVES|LGMD2X|LGMDR25|POP1|POPDC1	MIM:604577|HGNC:HGNC:1152|Ensembl:ENSG00000112276	6	6q21	blood vessel epicardial substance	protein-coding	BVES	blood vessel epicardial substance	O	blood vessel epicardial substance|popeye domain-containing protein 1	20210110	-
9606	11151	CORO1A	-	CLABP|CLIPINA|HCORO1|IMD8|TACO|p57	MIM:605000|HGNC:HGNC:2252|Ensembl:ENSG00000102879	16	16p11.2	coronin 1A	protein-coding	CORO1A	coronin 1A	O	coronin-1A|clipin-A|coronin, actin binding protein, 1A|coronin-1|coronin-like protein A|coronin-like protein p57|tryptophan aspartate-containing coat protein	20201213	-
9606	11152	WDR45	-	JM5|NBIA4|NBIA5|WDRX1|WIPI-4|WIPI4	MIM:300526|HGNC:HGNC:28912|Ensembl:ENSG00000196998	X	Xp11.23	WD repeat domain 45	protein-coding	WDR45	WD repeat domain 45	O	WD repeat domain phosphoinositide-interacting protein 4|WD repeat domain, X-linked 1|WD repeat-containing protein 45|WD45 repeat protein interacting with phosphoinositides 4|neurodegeneration with brain iron accumulation 4|neurodegeneration with brain iron accumulation 5	20201124	-
9606	11153	FICD	-	HIP13|HYPE|UNQ3041	HGNC:HGNC:18416|Ensembl:ENSG00000198855	12	12q23.3	FIC domain protein adenylyltransferase	protein-coding	FICD	FIC domain protein adenylyltransferase	O	protein adenylyltransferase FICD|AMPylator FICD|FIC domain containing|FIC domain-containing protein|HIP-13|Huntingtin interacting protein E|adenosine monophosphate-protein transferase FICD|de-AMPylase FICD|fic S-phase protein cell division homolog|huntingtin interactor protein E|huntingtin yeast partner E|huntingtin-interacting protein 13|huntingtin-interacting protein E	20201124	-
9606	11154	AP4S1	-	AP47B|CLA20|CLAPS4|CPSQ6|SPG52	MIM:607243|HGNC:HGNC:575|Ensembl:ENSG00000100478	14	14q12	adaptor related protein complex 4 subunit sigma 1	protein-coding	AP4S1	adaptor related protein complex 4 subunit sigma 1	O	AP-4 complex subunit sigma-1|AP-4 adapter complex subunit sigma-1|AP-4 adaptor complex subunit sigma-1|adaptor related protein complex 4 sigma 1 subunit|clathrin-associated/assembly/adaptor protein, sigma 4|sigma-4-adaptin	20201124	-
9606	11155	LDB3	-	CMD1C|CMH24|CMPD3|CYPHER|LDB3Z1|LDB3Z4|LVNC3|MFM4|ORACLE|PDLIM6|ZASP	MIM:605906|HGNC:HGNC:15710|Ensembl:ENSG00000122367	10	10q23.2	LIM domain binding 3	protein-coding	LDB3	LIM domain binding 3	O	LIM domain-binding protein 3|LIM domain-binding protein 3 isoform|PDZ and LIM domain 6|Z-band alternatively spliced PDZ-motif protein|cardiomyopathy, dilated 1C (autosomal dominant)|protein cypher	20210111	-
9606	11156	PTP4A3	-	PRL-3|PRL-R|PRL3	MIM:606449|HGNC:HGNC:9636|Ensembl:ENSG00000184489	8	8q24.3	protein tyrosine phosphatase 4A3	protein-coding	PTP4A3	protein tyrosine phosphatase 4A3	O	protein tyrosine phosphatase type IVA 3|phosphatase of regenerating liver 3|potentially prenylated protein tyrosine phosphatase|protein tyrosine phosphatase type IVA, member 3|protein-tyrosine phosphatase of regenerating liver 3	20210118	-
9606	11157	LSM6	-	YDR378C	MIM:607286|HGNC:HGNC:17017|Ensembl:ENSG00000164167	4	4q31.22	LSM6 homolog, U6 small nuclear RNA and mRNA degradation associated	protein-coding	LSM6	LSM6 homolog, U6 small nuclear RNA and mRNA degradation associated	O	U6 snRNA-associated Sm-like protein LSm6|LSM6 U6 small nuclear RNA and mRNA degradation associated|LSM6 homolog, U6 small nuclear RNA associated|Sm protein F	20210103	-
9606	11158	RABL2B	-	-	MIM:605413|HGNC:HGNC:9800|Ensembl:ENSG00000079974	22	22q13.33	RAB, member of RAS oncogene family like 2B	protein-coding	RABL2B	RAB, member of RAS oncogene family like 2B	O	rab-like protein 2B	20201124	-
9606	11159	RABL2A	-	-	MIM:605412|HGNC:HGNC:9799|Ensembl:ENSG00000144134	2	2q14.1	RAB, member of RAS oncogene family like 2A	protein-coding	RABL2A	RAB, member of RAS oncogene family like 2A	O	rab-like protein 2A	20201124	-
9606	11160	ERLIN2	-	C8orf2|Erlin-2|NET32|SPFH2|SPG18	MIM:611605|HGNC:HGNC:1356|Ensembl:ENSG00000147475	8	8p11.23	ER lipid raft associated 2	protein-coding	ERLIN2	ER lipid raft associated 2	O	erlin-2|SPFH domain family, member 2|endoplasmic reticulum lipid raft-associated protein 2|epididymis secretory sperm binding protein|spastic paraplegia 18 (autosomal dominant)|stomatin-prohibitin-flotillin-HflC/K domain-containing protein 2	20210123	-
9606	11161	ERG28	-	C14orf1|NET51	MIM:604576|HGNC:HGNC:1187|Ensembl:ENSG00000133935	14	14q24.3	ergosterol biosynthesis 28 homolog	protein-coding	ERG28	ergosterol biosynthesis 28 homolog	O	ergosterol biosynthetic protein 28 homolog|probable ergosterol biosynthetic protein 28	20201124	-
9606	11162	NUDT6	-	ASFGF2|FGF-AS|FGF2AS|GFG-1|GFG1	MIM:606261|HGNC:HGNC:8053|Ensembl:ENSG00000170917	4	4q28.1	nudix hydrolase 6	protein-coding	NUDT6	nudix hydrolase 6	O	nucleoside diphosphate-linked moiety X motif 6|antisense basic fibroblast growth factor|nudix (nucleoside diphosphate linked moiety X)-type motif 6	20201124	-
9606	11163	NUDT4	-	DIPP-2B|DIPP2|DIPP2alpha|DIPP2beta|HDCMB47P|NUDT4B	MIM:609229|HGNC:HGNC:8051|Ensembl:ENSG00000173598	12	12q22	nudix hydrolase 4	protein-coding	NUDT4	nudix hydrolase 4	O	diphosphoinositol polyphosphate phosphohydrolase 2|DIPP-2|Diphosphoinositol polyphosphate phosphohydrolase NUDT4B|Nucleoside diphosphate-linked moiety X motif 4B|Nudix hydrolase 4B|Nudix motif 4B|diadenosine 5',5'''-P1,P6-hexaphosphate hydrolase 2|diphosphoinositol polyphosphate phosphohydrolase type 2|nudix (nucleoside diphosphate linked moiety X)-type motif 4	20201124	-
9606	11164	NUDT5	-	YSA1|YSA1H|YSAH1|hNUDT5	MIM:609230|HGNC:HGNC:8052|Ensembl:ENSG00000165609	10	10p14	nudix hydrolase 5	protein-coding	NUDT5	nudix hydrolase 5	O	ADP-sugar pyrophosphatase|8-oxo-dGDP phosphatase|nuclear ATP-synthesis protein NUDIX5|nudix (nucleoside diphosphate linked moiety X)-type motif 5	20201124	-
9606	11165	NUDT3	-	DIPP|DIPP-1|DIPP1	MIM:609228|HGNC:HGNC:8050|Ensembl:ENSG00000272325	6	6p21.31	nudix hydrolase 3	protein-coding	NUDT3	nudix hydrolase 3	O	diphosphoinositol polyphosphate phosphohydrolase 1|diadenosine 5',5'''-P1,P6-hexaphosphate hydrolase 1|nucleoside diphosphate-linked moiety X motif 3|nudix (nucleoside diphosphate linked moiety X)-type motif 3|nudix motif 3	20201124	-
9606	11166	SOX21	-	SOX25	MIM:604974|HGNC:HGNC:11197|Ensembl:ENSG00000125285	13	13q32.1	SRY-box transcription factor 21	protein-coding	SOX21	SRY-box transcription factor 21	O	transcription factor SOX-21|SOX-A|SRY (sex determining region Y)-box 21|SRY-box 21	20201213	-
9606	11167	FSTL1	-	FRP|FSL1|MIR198|OCC-1|OCC1|tsc36	MIM:605547|HGNC:HGNC:3972|Ensembl:ENSG00000163430	3	3q13.33	follistatin like 1	protein-coding	FSTL1	follistatin like 1	O	follistatin-related protein 1|follistatin-like protein 1	20201213	-
9606	11168	PSIP1	-	DFS70|LEDGF|PAIP|PSIP2|p52|p75	MIM:603620|HGNC:HGNC:9527|Ensembl:ENSG00000164985	9	9p22.3	PC4 and SFRS1 interacting protein 1	protein-coding	PSIP1	PC4 and SFRS1 interacting protein 1	O	PC4 and SFRS1-interacting protein|CLL-associated antigen KW-7|dense fine speckles 70 kDa protein|lens epithelium-derived growth factor|transcriptional coactivator p52/p75	20210103	-
9606	11169	WDHD1	-	AND-1|AND1|CHTF4|CTF4	MIM:608126|HGNC:HGNC:23170|Ensembl:ENSG00000198554	14	14q22.2-q22.3	WD repeat and HMG-box DNA binding protein 1	protein-coding	WDHD1	WD repeat and HMG-box DNA binding protein 1	O	WD repeat and HMG-box DNA-binding protein 1|Acidic nucleoplasmic DNA-binding protein 1|CTF4, chromosome transmission fidelity factor 4 homolog	20201206	-
9606	11170	FAM107A	-	DRR1|TU3A	MIM:608295|HGNC:HGNC:30827|Ensembl:ENSG00000168309	3	3p14.3-p14.2	family with sequence similarity 107 member A	protein-coding	FAM107A	family with sequence similarity 107 member A	O	actin-associated protein FAM107A|down-regulated in renal cell carcinoma 1|protein FAM107A	20201124	-
9606	11171	STRAP	-	MAWD|PT-WD|UNRIP	MIM:605986|HGNC:HGNC:30796|Ensembl:ENSG00000023734	12	12p12.3	serine/threonine kinase receptor associated protein	protein-coding	STRAP	serine/threonine kinase receptor associated protein	O	serine-threonine kinase receptor-associated protein|MAP activator with WD repeats|MAPK activator with WD repeats|WD-40 repeat protein PT-WD|mitogen-activated protein kinase activator with WD repeats|unr-interacting protein	20210103	-
9606	11172	INSL6	-	RIF1	MIM:606414|HGNC:HGNC:6089|Ensembl:ENSG00000120210	9	9p24.1	insulin like 6	protein-coding	INSL6	insulin like 6	O	insulin-like peptide INSL6|insulin-like peptide 5|insulin-like peptide 6|relaxin/insulin-like factor 1	20201124	-
9606	11173	ADAMTS7	-	ADAM-TS 7|ADAM-TS7|ADAMTS-7	MIM:605009|HGNC:HGNC:223|Ensembl:ENSG00000136378	15	15q25.1	ADAM metallopeptidase with thrombospondin type 1 motif 7	protein-coding	ADAMTS7	ADAM metallopeptidase with thrombospondin type 1 motif 7	O	A disintegrin and metalloproteinase with thrombospondin motifs 7|COMPase|a disintegrin and metalloprotease with thrombospondin motifs-7 preproprotein|a disintegrin-like and metalloprotease (reprolysin type) with thrombospondin type 1 motif, 7	20210118	-
9606	11174	ADAMTS6	-	ADAM-TS 6|ADAM-TS6|ADAMTS-6	MIM:605008|HGNC:HGNC:222|Ensembl:ENSG00000049192	5	5q12.3	ADAM metallopeptidase with thrombospondin type 1 motif 6	protein-coding	ADAMTS6	ADAM metallopeptidase with thrombospondin type 1 motif 6	O	A disintegrin and metalloproteinase with thrombospondin motifs 6|a disintegrin-like and metalloprotease (reprolysin type) with thrombospondin type 1 motif, 6	20201124	-
9606	11176	BAZ2A	-	TIP5|WALp3	MIM:605682|HGNC:HGNC:962|Ensembl:ENSG00000076108	12	12q13.3	bromodomain adjacent to zinc finger domain 2A	protein-coding	BAZ2A	bromodomain adjacent to zinc finger domain 2A	O	bromodomain adjacent to zinc finger domain protein 2A|TTF-I interacting peptide 5|TTF-I-interacting protein 5|transcription termination factor I-interacting protein 5	20201213	-
9606	11177	BAZ1A	-	ACF1|WALp1|WCRF180|hACF1	MIM:605680|HGNC:HGNC:960|Ensembl:ENSG00000198604	14	14q13.1-q13.2	bromodomain adjacent to zinc finger domain 1A	protein-coding	BAZ1A	bromodomain adjacent to zinc finger domain 1A	O	bromodomain adjacent to zinc finger domain protein 1A|ATP-dependent chromatin remodeling protein|ATP-utilizing chromatin assembly and remodeling factor 1|CHRAC subunit ACF1|hWALp1|williams syndrome transcription factor-related chromatin-remodeling factor 180	20210103	-
9606	11178	LZTS1	-	F37|FEZ1	MIM:606551|HGNC:HGNC:13861|Ensembl:ENSG00000061337	8	8p21.3	leucine zipper tumor suppressor 1	protein-coding	LZTS1	leucine zipper tumor suppressor 1	O	leucine zipper putative tumor suppressor 1|F37/Esophageal cancer-related gene-coding leucine-zipper motif|leucine zipper, putative tumor suppressor 1	20201124	-
9606	11179	ZNF277	-	NRIF4|ZNF277P	MIM:605465|HGNC:HGNC:13070|Ensembl:ENSG00000198839	7	7q31.1	zinc finger protein 277	protein-coding	ZNF277	zinc finger protein 277	O	zinc finger protein 277|nuclear receptor-interacting factor 4|zinc finger protein (C2H2 type) 277|zinc finger protein 277 pseudogene	20201124	-
9606	11180	WDR6	-	-	MIM:606031|HGNC:HGNC:12758|Ensembl:ENSG00000178252	3	3p21.31	WD repeat domain 6	protein-coding	WDR6	WD repeat domain 6	O	WD repeat-containing protein 6	20210103	-
9606	11181	TREH	-	TRE|TREA|TREHD	MIM:275360|HGNC:HGNC:12266|Ensembl:ENSG00000118094	11	11q23.3	trehalase	protein-coding	TREH	trehalase	O	trehalase|alpha,alpha-trehalose glucohydrolase|trehalase (brush-border membrane glycoprotein)	20201124	-
9606	11182	SLC2A6	-	GLUT6|GLUT9|HSA011372	MIM:606813|HGNC:HGNC:11011|Ensembl:ENSG00000160326	9	9q34.2	solute carrier family 2 member 6	protein-coding	SLC2A6	solute carrier family 2 member 6	O	solute carrier family 2, facilitated glucose transporter member 6|GLUT-6|GLUT-9|glucose transporter type 6|glucose transporter type 9|solute carrier family 2 (facilitated glucose transporter), member 6	20201124	-
9606	11183	MAP4K5	-	GCKR|KHS|KHS1|MAPKKKK5	MIM:604923|HGNC:HGNC:6867|Ensembl:ENSG00000012983	14	14q22.1	mitogen-activated protein kinase kinase kinase kinase 5	protein-coding	MAP4K5	mitogen-activated protein kinase kinase kinase kinase 5	O	mitogen-activated protein kinase kinase kinase kinase 5|MAPK/ERK kinase kinase kinase 5|MEK kinase kinase 5|MEKKK 5|germinal center kinase-related|kinase homologous to SPS1/STE20	20201124	-
9606	11184	MAP4K1	-	HPK1	MIM:601983|HGNC:HGNC:6863|Ensembl:ENSG00000104814	19	19q13.2	mitogen-activated protein kinase kinase kinase kinase 1	protein-coding	MAP4K1	mitogen-activated protein kinase kinase kinase kinase 1	O	mitogen-activated protein kinase kinase kinase kinase 1|MAPK/ERK kinase kinase kinase 1|MEK kinase kinase 1|MEKKK 1|hematopoietic progenitor kinase 1	20201124	-
9606	11185	INMT	-	TEMT	MIM:604854|HGNC:HGNC:6069|Ensembl:ENSG00000241644	7	7p14.3	indolethylamine N-methyltransferase	protein-coding	INMT	indolethylamine N-methyltransferase	O	indolethylamine N-methyltransferase|amine N-methyltransferase|aromatic alkylamine N-methyltransferase|arylamine N-methyltransferase|indolamine N-methyltransferase|nicotine N-methyltransferase|thioether S-methyltransferase	20201124	-
9606	11186	RASSF1	-	123F2|NORE2A|RASSF1A|RDA32|REH3P21	MIM:605082|HGNC:HGNC:9882|Ensembl:ENSG00000068028	3	3p21.31	Ras association domain family member 1	protein-coding	RASSF1	Ras association domain family member 1	O	ras association domain-containing protein 1|Ras association (RalGDS/AF-6) domain family member 1|WUGSC:H_LUCA12.5|cardiac-specific ras association domain family 1 protein|pancreas-specific ras association domain family 1 protein|tumor suppressor protein RDA32	20201213	-
9606	11187	PKP3	-	-	MIM:605561|HGNC:HGNC:9025|Ensembl:ENSG00000184363	11	11p15.5	plakophilin 3	protein-coding	PKP3	plakophilin 3	O	plakophilin-3|plakophilin 3b	20201213	-
9606	11188	NISCH	-	I-1|IR1|IRAS|hIRAS	MIM:615507|HGNC:HGNC:18006|Ensembl:ENSG00000010322	3	3p21.1	nischarin	protein-coding	NISCH	nischarin	O	nischarin|I-1 receptor candidate protein|I1R candidate protein|imidazoline receptor 1|imidazoline receptor antisera selected	20201213	-
9606	11189	CELF3	-	BRUNOL1|CAGH4|ERDA4|ETR-1|TNRC4	MIM:612678|HGNC:HGNC:11967|Ensembl:ENSG00000159409	1	1q21.3	CUGBP Elav-like family member 3	protein-coding	CELF3	CUGBP Elav-like family member 3	O	CUGBP Elav-like family member 3|CAG repeat domain|CAG repeat protein 4|CUG-BP- and ETR-3-like factor 3|ELAV-type RNA-binding protein 1|RNA-binding protein BRUNOL-1|bruno-like protein 1|expanded repeat domain protein CAG/CTG 4|expanded repeat domain, CAG/CTG 4|trinucleotide repeat containing 4|trinucleotide repeat-containing gene 4 protein	20210116	-
9606	11190	CEP250	-	C-NAP1|CEP2|CNAP1|CRDHL2	MIM:609689|HGNC:HGNC:1859|Ensembl:ENSG00000126001	20	20q11.22	centrosomal protein 250	protein-coding	CEP250	centrosomal protein 250	O	centrosome-associated protein CEP250|250 kDa centrosomal protein|centrosomal Nek2-associated protein 1	20201124	-
9606	11191	PTENP1	-	PTEN-rs|PTEN2|PTENpg1|PTH2|psiPTEN	MIM:613531|HGNC:HGNC:9589|Ensembl:ENSG00000237984	9	9p13.3	phosphatase and tensin homolog pseudogene 1	pseudo	PTENP1	phosphatase and tensin homolog pseudogene 1	O	PTEN/MMAC1 pseudogene|phosphatase and tensin homolog (mutated in multiple advanced cancers 1), pseudogene 1|phosphatase and tensin homolog pseudogene 1 (functional)	20201124	-
9606	11192	DYX3	-	-	MIM:604254	2	2p16-p15	dyslexia susceptibility 3	unknown	-	-	-	dyslexia 3	20191002	-
9606	11193	WBP4	-	FBP21	MIM:604981|HGNC:HGNC:12739|Ensembl:ENSG00000120688	13	13q14.11	WW domain binding protein 4	protein-coding	WBP4	WW domain binding protein 4	O	WW domain-binding protein 4|WBP-4|WW domain-containing binding protein 4|domain-containing binding protein 4|formin binding protein 21	20201206	-
9606	11194	ABCB8	-	EST328128|M-ABC1|MABC1|MITOSUR	MIM:605464|HGNC:HGNC:49|Ensembl:ENSG00000197150	7	7q36.1	ATP binding cassette subfamily B member 8	protein-coding	ABCB8	ATP binding cassette subfamily B member 8	O	mitochondrial potassium channel ATP-binding subunit|ATP-binding cassette sub-family B member 8, mitochondrial|ATP-binding cassette, sub-family B (MDR/TAP), member 8|mitochondrial ABC protein|mitochondrial ATP-binding cassette 1|mitochondrial sulfonylurea-receptor	20201124	-
9606	11196	SEC23IP	-	MSTP053|P125|P125A	MIM:617852|HGNC:HGNC:17018|Ensembl:ENSG00000107651	10	10q26.11-q26.12	SEC23 interacting protein	protein-coding	SEC23IP	SEC23 interacting protein	O	SEC23-interacting protein	20201206	-
9606	11197	WIF1	-	WIF-1	MIM:605186|HGNC:HGNC:18081|Ensembl:ENSG00000156076	12	12q14.3	WNT inhibitory factor 1	protein-coding	WIF1	WNT inhibitory factor 1	O	wnt inhibitory factor 1	20210118	-
9606	11198	SUPT16H	-	CDC68|FACTP140|SPT16|SPT16/CDC68	MIM:605012|HGNC:HGNC:11465|Ensembl:ENSG00000092201	14	14q11.2	SPT16 homolog, facilitates chromatin remodeling subunit	protein-coding	SUPT16H	SPT16 homolog, facilitates chromatin remodeling subunit	O	FACT complex subunit SPT16|FACT 140 kDa subunit|chromatin-specific transcription elongation factor 140 kDa subunit|facilitates chromatin remodeling 140 kDa subunit|facilitates chromatin transcription complex subunit SPT16|hSPT16|suppressor of Ty 16 homolog	20210103	-
9606	11199	ANXA10	-	ANX14	MIM:608008|HGNC:HGNC:534|Ensembl:ENSG00000109511	4	4q32.3	annexin A10	protein-coding	ANXA10	annexin A10	O	annexin A10|annexin 14|annexin-10	20201206	-
9606	11200	CHEK2	-	CDS1|CHK2|HuCds1|LFS2|PP1425|RAD53|hCds1	MIM:604373|HGNC:HGNC:16627|Ensembl:ENSG00000183765	22	22q12.1	checkpoint kinase 2	protein-coding	CHEK2	checkpoint kinase 2	O	serine/threonine-protein kinase Chk2|CHK2 checkpoint homolog|cds1 homolog|checkpoint-like protein CHK2	20210123	-
9606	11201	POLI	-	RAD30B|RAD3OB|eta2	MIM:605252|HGNC:HGNC:9182|Ensembl:ENSG00000101751	18	18q21.2	DNA polymerase iota	protein-coding	POLI	DNA polymerase iota	O	DNA polymerase iota|RAD30 homolog B|polymerase (DNA directed) iota|polymerase (DNA) iota|polymerase (DNA-directed), iota	20210103	-
9606	11202	KLK8	-	HNP|NP|NRPN|PRSS19|TADG14	MIM:605644|HGNC:HGNC:6369|Ensembl:ENSG00000129455	19	19q13.41	kallikrein related peptidase 8	protein-coding	KLK8	kallikrein related peptidase 8	O	kallikrein-8|ovasin|serine protease 19|serine protease TADG-14|tumor-associated differentially expressed gene 14 protein	20201124	-
9606	11209	MST1P2	-	MSPL-1|MSPL-2|MSPL-3|MSPL1|MSPL2|MSPL3|MSTP1|MSTP2|MSTP3	HGNC:HGNC:7383	1	1p36.13	macrophage stimulating 1 pseudogene 2	pseudo	MST1P2	macrophage stimulating 1 pseudogene 2	O	macrophage stimulating 1 (hepatocyte growth factor-like) pseudogene 2|macrophage stimulating, pseudogene 1|macrophage stimulating, pseudogene 2|macrophage stimulating, pseudogene 3	20201124	-
9606	11211	FZD10	-	CD350|FZ-10|Fz10|FzE7|hFz10	MIM:606147|HGNC:HGNC:4039|Ensembl:ENSG00000111432	12	12q24.33	frizzled class receptor 10	protein-coding	FZD10	frizzled class receptor 10	O	frizzled-10|frizzled 10, seven transmembrane spanning receptor|frizzled family receptor 10|frizzled homolog 10	20201124	-
9606	11212	PLPBP	-	EPVB6D|PROSC	MIM:604436|HGNC:HGNC:9457|Ensembl:ENSG00000147471	8	8p11.23	pyridoxal phosphate binding protein	protein-coding	PLPBP	pyridoxal phosphate binding protein	O	pyridoxal phosphate homeostasis protein|PLP homeostasis protein|proline synthase co-transcribed bacterial homolog protein|proline synthetase co-transcribed bacterial homolog protein	20201124	-
9606	11213	IRAK3	-	ASRT5|IRAKM	MIM:604459|HGNC:HGNC:17020|Ensembl:ENSG00000090376	12	12q14.3	interleukin 1 receptor associated kinase 3	protein-coding	IRAK3	interleukin 1 receptor associated kinase 3	O	interleukin-1 receptor-associated kinase 3|IL-1 receptor-associated kinase M	20201124	-
9606	11214	AKAP13	-	AKAP-13|AKAP-Lbc|ARHGEF13|BRX|HA-3|Ht31|LBC|PRKA13|PROTO-LB|PROTO-LBC|c-lbc|p47	MIM:604686|HGNC:HGNC:371|Ensembl:ENSG00000170776	15	15q25.3	A-kinase anchoring protein 13	protein-coding	AKAP13	A-kinase anchoring protein 13	O	A-kinase anchor protein 13|A kinase (PRKA) anchor protein 13|LBC oncogene|breast cancer nuclear receptor-binding auxiliary protein|guanine nucleotide exchange factor Lbc|human thyroid-anchoring protein 31|lymphoid blast crisis oncogene|non-oncogenic Rho GTPase-specific GTP exchange factor|protein kinase A-anchoring protein 13	20201213	-
9606	11215	AKAP11	-	AKAP-11|AKAP220|PPP1R44|PRKA11	MIM:604696|HGNC:HGNC:369|Ensembl:ENSG00000023516	13	13q14.11	A-kinase anchoring protein 11	protein-coding	AKAP11	A-kinase anchoring protein 11	O	A-kinase anchor protein 11|A kinase (PRKA) anchor protein 11|A-kinase anchor protein 220 kDa|A-kinase anchoring protein, 220kDa|a kinase anchor protein 220 kDa|protein kinase A anchoring protein 11|protein phosphatase 1, regulatory subunit 44	20201213	-
9606	11216	AKAP10	-	AKAP-10|D-AKAP-2|D-AKAP2|PRKA10	MIM:604694|HGNC:HGNC:368|Ensembl:ENSG00000108599	17	17p11.2	A-kinase anchoring protein 10	protein-coding	AKAP10	A-kinase anchoring protein 10	O	A-kinase anchor protein 10, mitochondrial|A kinase (PRKA) anchor protein 10|dual specificity A kinase-anchoring protein 2|mitochondrial A kinase PPKA anchor protein 10|protein kinase A anchoring protein 10	20201124	-
9606	11218	DDX20	-	DP103|GEMIN3	MIM:606168|HGNC:HGNC:2743|Ensembl:ENSG00000064703	1	1p13.2	DEAD-box helicase 20	protein-coding	DDX20	DEAD-box helicase 20	O	probable ATP-dependent RNA helicase DDX20|DEAD (Asp-Glu-Ala-Asp) box polypeptide 20|DEAD box protein 20|DEAD box protein DP 103|DEAD-box protein DP103|DEAD/H (Asp-Glu-Ala-Asp/His) box polypeptide 20, 103kD|SMN-interacting protein|component of gems 3|gemin-3	20210103	-
9606	11219	TREX2	-	-	MIM:300370|HGNC:HGNC:12270|Ensembl:ENSG00000183479	X	Xq28	three prime repair exonuclease 2	protein-coding	TREX2	three prime repair exonuclease 2	O	three prime repair exonuclease 2|3'-5' exonuclease TREX2 long form	20201124	-
9606	11221	DUSP10	-	MKP-5|MKP5	MIM:608867|HGNC:HGNC:3065|Ensembl:ENSG00000143507	1	1q41	dual specificity phosphatase 10	protein-coding	DUSP10	dual specificity phosphatase 10	O	dual specificity protein phosphatase 10|dual specificity phosphatase MKP-5|map kinase phosphatase 5|mitogen-activated protein kinase phosphatase 5|serine/threonine specific protein phosphatase	20201124	-
9606	11222	MRPL3	-	COXPD9|MRL3|RPML3	MIM:607118|HGNC:HGNC:10379|Ensembl:ENSG00000114686	3	3q22.1	mitochondrial ribosomal protein L3	protein-coding	MRPL3	mitochondrial ribosomal protein L3	O	39S ribosomal protein L3, mitochondrial|L3mt|MRP-L3|mitochondrial 60S ribosomal protein L3|mitochondrial large ribosomal subunit protein uL3m	20201124	-
9606	11223	MST1L	-	BRF-1|D1F15S1A|MSPL-7|MSPL7|MST1P9|MSTP7|MSTP9	HGNC:HGNC:7390|Ensembl:ENSG00000186715	1	1p36.13	macrophage stimulating 1 like	pseudo	MST1L	macrophage stimulating 1 like	O	brain-rescue-factor-1|macrophage stimulating 1 (hepatocyte growth factor-like) pseudogene 9|macrophage stimulating, pseudogene 7|macrophage stimulating, pseudogene 9|putative macrophage stimulating 1-like protein|putative macrophage-stimulating protein MSTP9	20210110	-
9606	11224	RPL35	-	DBA19|L35	MIM:618315|HGNC:HGNC:10344|Ensembl:ENSG00000136942	9	9q33.3	ribosomal protein L35	protein-coding	RPL35	ribosomal protein L35	O	60S ribosomal protein L35|large ribosomal subunit protein uL29	20210103	-
9606	11226	GALNT6	-	GALNAC-T6|GalNAcT6	MIM:605148|HGNC:HGNC:4128|Ensembl:ENSG00000139629	12	12q13.13	polypeptide N-acetylgalactosaminyltransferase 6	protein-coding	GALNT6	polypeptide N-acetylgalactosaminyltransferase 6	O	polypeptide N-acetylgalactosaminyltransferase 6|GalNAc transferase 6|UDP-GalNAc:polypeptide N-acetylgalactosaminyltransferase 6|UDP-N-acetyl-alpha-D-galactosamine: polypeptide N-acetylgalactosaminyltransferase 6|UDP-N-acetyl-alpha-D-galactosamine:polypeptide N-acetylgalactosaminyltransferase 6 (GalNAc-T6)|polypeptide GalNAc transferase 6|pp-GaNTase 6|protein-UDP acetylgalactosaminyltransferase 6	20201213	-
9606	11227	GALNT5	-	GALNAC-T5|GALNACT5	MIM:615129|HGNC:HGNC:4127|Ensembl:ENSG00000136542	2	2q24.1	polypeptide N-acetylgalactosaminyltransferase 5	protein-coding	GALNT5	polypeptide N-acetylgalactosaminyltransferase 5	O	polypeptide N-acetylgalactosaminyltransferase 5|UDP-GalNAc:polypeptide N-acetylgalactosaminyltransferase 5|UDP-N-acetyl-alpha-D-galactosamine:polypeptide N-acetylgalactosaminyltransferase 5 (GalNAc-T5)|polypeptide GalNAc transferase 5|pp-GaNTase 5|protein-UDP acetylgalactosaminyltransferase 5	20210103	-
9606	11228	RASSF8	-	C12orf2|HOJ1	MIM:608231|HGNC:HGNC:13232|Ensembl:ENSG00000123094	12	12p12.1	Ras association domain family member 8	protein-coding	RASSF8	Ras association domain family member 8	O	ras association domain-containing protein 8|Ras association (RalGDS/AF-6) domain family (N-terminal) member 8|carcinoma-associated protein HOJ-1	20201213	-
9606	11230	PRAF2	-	JM4|Yip6a	MIM:300840|HGNC:HGNC:28911|Ensembl:ENSG00000243279	X	Xp11.23	PRA1 domain family member 2	protein-coding	PRAF2	PRA1 domain family member 2	O	PRA1 family protein 2|Jena-Muenchen 4	20210103	-
9606	11231	SEC63	-	DNAJC23|ERdj2|PCLD2|PRO2507|SEC63L	MIM:608648|HGNC:HGNC:21082|Ensembl:ENSG00000025796	6	6q21	SEC63 homolog, protein translocation regulator	protein-coding	SEC63	SEC63 homolog, protein translocation regulator	O	translocation protein SEC63 homolog|SEC63 protein translocation regulator|SEC63-like protein	20210103	-
9606	11232	POLG2	-	HP55|MTDPS16|MTPOLB|PEOA4|POLB|POLG-BETA|POLGB	MIM:604983|HGNC:HGNC:9180|Ensembl:ENSG00000256525	17	17q23.3	DNA polymerase gamma 2, accessory subunit	protein-coding	POLG2	DNA polymerase gamma 2, accessory subunit	O	DNA polymerase subunit gamma-2, mitochondrial|DNA polymerase gamma accessory 55 kDa subunit|mitochondrial DNA polymerase subunit gamma-2|mitochondrial DNA polymerase, accessory subunit|p55|polymerase (DNA directed), gamma 2, accessory subunit|polymerase (DNA) gamma 2, accessory subunit	20210123	-
9606	11234	HPS5	-	AIBP63|BLOC2S2	MIM:607521|HGNC:HGNC:17022|Ensembl:ENSG00000110756	11	11p15.1	HPS5 biogenesis of lysosomal organelles complex 2 subunit 2	protein-coding	HPS5	HPS5 biogenesis of lysosomal organelles complex 2 subunit 2	O	Hermansky-Pudlak syndrome 5 protein|alpha integrin binding protein 63|ruby-eye protein 2 homolog	20210116	-
9606	11235	PDCD10	-	CCM3|TFAR15	MIM:609118|HGNC:HGNC:8761|Ensembl:ENSG00000114209	3	3q26.1	programmed cell death 10	protein-coding	PDCD10	programmed cell death 10	O	programmed cell death protein 10|TF-1 cell apoptosis-related protein 15|apoptosis-related protein 15|cerebral cavernous malformations 3 protein	20210123	-
9606	11236	RNF139	-	HRCA1|RCA1|TRC8	MIM:603046|HGNC:HGNC:17023|Ensembl:ENSG00000170881	8	8q24.13	ring finger protein 139	protein-coding	RNF139	ring finger protein 139	O	E3 ubiquitin-protein ligase RNF139|RING-type E3 ubiquitin transferase RNF139|multiple membrane spanning receptor TRC8|patched related protein translocated in renal cancer|translocation in renal carcinoma on chromosome 8 protein|translocation in renal carcinoma, chromosome 8	20201226	-
9606	11237	RNF24	-	G1L	MIM:612489|HGNC:HGNC:13779|Ensembl:ENSG00000101236	20	20p13	ring finger protein 24	protein-coding	RNF24	ring finger protein 24	O	RING finger protein 24	20201124	-
9606	11238	CA5B	-	CA-VB|CAVB	MIM:300230|HGNC:HGNC:1378|Ensembl:ENSG00000169239	X	Xp22.2	carbonic anhydrase 5B	protein-coding	CA5B	carbonic anhydrase 5B	O	carbonic anhydrase 5B, mitochondrial|carbonate dehydratase VB|carbonic anhydrase VB, mitochondrial|carbonic dehydratase	20201124	-
9606	11240	PADI2	-	PAD-H19|PAD2|PDI2	MIM:607935|HGNC:HGNC:18341|Ensembl:ENSG00000117115	1	1p36.13	peptidyl arginine deiminase 2	protein-coding	PADI2	peptidyl arginine deiminase 2	O	protein-arginine deiminase type-2|peptidyl arginine deiminase, type II|protein-arginine deiminase type II	20201213	-
9606	11243	PMF1	-	-	MIM:609176|HGNC:HGNC:9112|Ensembl:ENSG00000160783	1	1q22	polyamine modulated factor 1	protein-coding	PMF1	polyamine modulated factor 1	O	polyamine-modulated factor 1|Est1p-like protein B (EST1B)	20201213	-
9606	11244	ZHX1	-	-	MIM:604764|HGNC:HGNC:12871|Ensembl:ENSG00000165156	8	8q24.13	zinc fingers and homeoboxes 1	protein-coding	ZHX1	zinc fingers and homeoboxes 1	O	zinc fingers and homeoboxes protein 1|zinc finger and homeodomain protein 1|zinc fingers and homeobox 1	20201124	-
9606	11245	GPR176	-	HB-954	MIM:612183|HGNC:HGNC:32370|Ensembl:ENSG00000166073	15	15q14-q15.1	G protein-coupled receptor 176	protein-coding	GPR176	G protein-coupled receptor 176	O	G-protein coupled receptor 176|probable G-protein coupled receptor 176	20210103	-
9606	11247	NXPH4	-	NPH4	MIM:604637|HGNC:HGNC:8078|Ensembl:ENSG00000182379	12	12q13.3	neurexophilin 4	protein-coding	NXPH4	neurexophilin 4	O	neurexophilin-4|alternative protein NXPH4	20201124	-
9606	11248	NXPH3	-	NPH3	MIM:604636|HGNC:HGNC:8077|Ensembl:ENSG00000182575	17	17q21.33	neurexophilin 3	protein-coding	NXPH3	neurexophilin 3	O	neurexophilin-3	20201124	-
9606	11249	NXPH2	-	NPH2	MIM:604635|HGNC:HGNC:8076|Ensembl:ENSG00000144227	2	2q22.1	neurexophilin 2	protein-coding	NXPH2	neurexophilin 2	O	neurexophilin-2	20201124	-
9606	11250	GPR45	-	PSP24|PSP24(ALPHA)|PSP24A	MIM:604838|HGNC:HGNC:4503|Ensembl:ENSG00000135973	2	2q12.1	G protein-coupled receptor 45	protein-coding	GPR45	G protein-coupled receptor 45	O	probable G-protein coupled receptor 45|PSP24-1|PSP24-alpha|high-affinity lysophosphatidic acid receptor	20201124	-
9606	11251	PTGDR2	-	CD294|CRTH2|DL1R|DP2|GPR44	MIM:604837|HGNC:HGNC:4502|Ensembl:ENSG00000183134	11	11q12.2	prostaglandin D2 receptor 2	protein-coding	PTGDR2	prostaglandin D2 receptor 2	O	prostaglandin D2 receptor 2|G-protein coupled receptor 44|chemoattractant receptor homologous molecule expressed on T helper type 2 cells|chemoattractant receptor-homologous molecule expressed on TH2 cells|putative G-protein coupled receptor 44	20210118	-
9606	11252	PACSIN2	-	SDPII	MIM:604960|HGNC:HGNC:8571|Ensembl:ENSG00000100266	22	22q13.2	protein kinase C and casein kinase substrate in neurons 2	protein-coding	PACSIN2	protein kinase C and casein kinase substrate in neurons 2	O	protein kinase C and casein kinase substrate in neurons protein 2|cytoplasmic phosphoprotein PACSIN2|syndapin-2|syndapin-II|syndapin2	20201213	-
9606	11253	MAN1B1	-	ERMAN1|ERManI|MANA-ER|MRT15	MIM:604346|HGNC:HGNC:6823|Ensembl:ENSG00000177239	9	9q34.3	mannosidase alpha class 1B member 1	protein-coding	MAN1B1	mannosidase alpha class 1B member 1	O	endoplasmic reticulum mannosyl-oligosaccharide 1,2-alpha-mannosidase|ER alpha 1,2-mannosidase|Man9GlcNAc2-specific processing alpha-mannosidase|endoplasmic Reticulum Class I alpha-mannosidase|endoplasmic reticulum mannosyl-oligosaccharide 1,2-alpha-mannosidase 1	20201213	-
9606	11254	SLC6A14	-	BMIQ11	MIM:300444|HGNC:HGNC:11047|Ensembl:ENSG00000268104	X	Xq23	solute carrier family 6 member 14	protein-coding	SLC6A14	solute carrier family 6 member 14	O	sodium- and chloride-dependent neutral and basic amino acid transporter B(0+)|amino acid transporter ATB0+|amino acid transporter B0+|solute carrier family 6 (amino acid transporter), member 14|solute carrier family 6 (neurotransmitter transporter), member 14	20201124	-
9606	11255	HRH3	-	GPCR97|HH3R	MIM:604525|HGNC:HGNC:5184|Ensembl:ENSG00000101180	20	20q13.33	histamine receptor H3	protein-coding	HRH3	histamine receptor H3	O	histamine H3 receptor|G protein-coupled receptor 97|H3R	20201124	-
9606	11257	TP53TG1	-	LINC00096|NCRNA00096|P53TG1|P53TG1-D|TP53AP1	MIM:616403|HGNC:HGNC:17026	7	7q21.12	TP53 target 1	ncRNA	TP53TG1	TP53 target 1	O	H_RG012D21.9|TP53 activated protein 1|TP53 target 1 (non-protein coding)|TP53 target gene 1|long intergenic non-protein coding RNA 96	20201124	-
9606	11258	DCTN3	-	DCTN-22|DCTN22	MIM:607387|HGNC:HGNC:2713|Ensembl:ENSG00000137100	9	9p13.3	dynactin subunit 3	protein-coding	DCTN3	dynactin subunit 3	O	dynactin subunit 3|dynactin 3 (p22)|dynactin complex subunit 22 kDa subunit|dynactin light chain	20210103	-
9606	11259	FILIP1L	-	DOC-1|DOC1|GIP130|GIP90	MIM:612993|HGNC:HGNC:24589|Ensembl:ENSG00000168386	3	3q12.1	filamin A interacting protein 1 like	protein-coding	FILIP1L	filamin A interacting protein 1 like	O	filamin A-interacting protein 1-like|130 kDa GPBP-interacting protein|90 kDa GPBP-interacting protein|protein down-regulated in ovarian cancer 1	20201124	-
9606	11260	XPOT	-	XPO3	MIM:603180|HGNC:HGNC:12826|Ensembl:ENSG00000184575	12	12q14.2	exportin for tRNA	protein-coding	XPOT	exportin for tRNA	O	exportin-T|exportin(tRNA)|exportin, tRNA (nuclear export receptor for tRNAs)|tRNA exportin	20210103	-
9606	11261	CHP1	-	CHP|SLC9A1BP|SPAX9|Sid470p|p22|p24	MIM:606988|HGNC:HGNC:17433|Ensembl:ENSG00000187446	15	15q15.1	calcineurin like EF-hand protein 1	protein-coding	CHP1	calcineurin like EF-hand protein 1	O	calcineurin B homologous protein 1|EF-hand calcium-binding domain-containing protein p22|SLC9A1 binding protein|calcineurin B homolog|calcineurin B-like protein|calcineurin homologous protein|calcium binding protein P22|calcium-binding protein CHP|calcium-binding protein p22	20210123	-
9606	11262	SP140	-	LYSP100|LYSP100-A|LYSP100-B	MIM:608602|HGNC:HGNC:17133|Ensembl:ENSG00000079263	2	2q37.1	SP140 nuclear body protein	protein-coding	SP140	SP140 nuclear body protein	O	nuclear body protein SP140|lymphoid-restricted homolog of Sp100|lymphoid-specific SP100 homolog|nuclear autoantigen Sp-140|speckled 140 kDa	20201213	-
9606	11264	PXMP4	-	PMP24	MIM:616397|HGNC:HGNC:15920|Ensembl:ENSG00000101417	20	20q11.22	peroxisomal membrane protein 4	protein-coding	PXMP4	peroxisomal membrane protein 4	O	peroxisomal membrane protein 4|24 kDa peroxisomal intrinsic membrane protein|peroxisomal membrane protein 4, 24kDa	20201124	-
9606	11266	DUSP12	-	DUSP1|YVH1	MIM:604835|HGNC:HGNC:3067|Ensembl:ENSG00000081721	1	1q23.3	dual specificity phosphatase 12	protein-coding	DUSP12	dual specificity phosphatase 12	O	dual specificity protein phosphatase 12|YVH1 protein-tyrosine phosphatase ortholog|dual specificity tyrosine phosphatase YVH1|serine/threonine specific protein phosphatase	20201124	-
9606	11267	SNF8	-	Dot3|EAP30|VPS22	MIM:610904|HGNC:HGNC:17028|Ensembl:ENSG00000159210	17	17q21.32	SNF8 subunit of ESCRT-II	protein-coding	SNF8	SNF8 subunit of ESCRT-II	O	vacuolar-sorting protein SNF8|EAP30 subunit of ELL complex|ELL-associated protein of 30 kDa|ESCRT-II complex subunit VPS22|SNF8, ESCRT-II complex subunit, homolog	20201124	-
9606	11269	DDX19B	-	DBP5|DDX19|RNAh	MIM:605812|HGNC:HGNC:2742|Ensembl:ENSG00000157349	16	16q22.1	DEAD-box helicase 19B	protein-coding	DDX19B	DEAD-box helicase 19B	O	ATP-dependent RNA helicase DDX19B|ATP-dependent RNA helicase DDX19|DEAD (Asp-Glu-Ala-As) box polypeptide 19B|DEAD (Asp-Glu-Ala-Asp) box polypeptide 19B|DEAD box protein 19B|DEAD-box RNA helicase DEAD5|DEAD-box protein 5|DEAD/H (Asp-Glu-Ala-Asp/His) box polypeptide 19 (Dbp5, yeast, homolog)|yeast Dbp5 homolog	20210103	-
9606	11270	NRM	-	NRM29	HGNC:HGNC:8003|Ensembl:ENSG00000137404	6	6p21.33	nurim	protein-coding	NRM	nurim	O	nurim|nuclear rim protein|nurim (nuclear envelope membrane protein)	20201124	-
9606	11272	PRR4	-	LPRP|PROL4	MIM:605359|HGNC:HGNC:18020|Ensembl:ENSG00000111215	12	12p13.2	proline rich 4	protein-coding	PRR4	proline rich 4	O	proline-rich protein 4|lacrimal proline-rich protein|nasopharyngeal carcinoma-associated proline-rich protein 4|proline rich 4 (lacrimal)|proline-rich polypeptide 4	20210103	-
9606	11273	ATXN2L	-	A2D|A2LG|A2LP|A2RP	MIM:607931|HGNC:HGNC:31326|Ensembl:ENSG00000168488	16	16p11.2	ataxin 2 like	protein-coding	ATXN2L	ataxin 2 like	O	ataxin-2-like protein|ataxin 2 related protein|ataxin-2 domain protein	20210103	-
9606	11274	USP18	-	ISG43|PTORCH2|UBP43	MIM:607057|HGNC:HGNC:12616|Ensembl:ENSG00000184979	22	22q11.21	ubiquitin specific peptidase 18	protein-coding	USP18	ubiquitin specific peptidase 18	O	ubl carboxyl-terminal hydrolase 18|43 kDa ISG15-specific protease|ISG15-specific-processing protease|hUBP43|ubiquitin specific protease 18|ubl thioesterase 18|ubl thiolesterase 18	20201213	-
9606	11275	KLHL2	-	ABP-KELCH|MAV|MAYVEN	MIM:605774|HGNC:HGNC:6353|Ensembl:ENSG00000109466	4	4q32.3	kelch like family member 2	protein-coding	KLHL2	kelch like family member 2	O	kelch-like protein 2|actin-binding protein Mayven|kelch-like 2, Mayven	20201124	-
9606	11276	SYNRG	-	AP1GBP1|SYNG	MIM:607291|HGNC:HGNC:557|Ensembl:ENSG00000275066	17	17q12	synergin gamma	protein-coding	SYNRG	synergin gamma	O	synergin gamma|AP1 gamma subunit binding protein 1|AP1 subunit gamma-binding protein 1|adaptor-related protein complex 1 gamma subunit-binding protein 1|gamma-synergin	20210103	-
9606	11277	TREX1	-	AGS1|CRV|DRN3|HERNS	MIM:606609|HGNC:HGNC:12269|Ensembl:ENSG00000213689	3	3p21.31	three prime repair exonuclease 1	protein-coding	TREX1	three prime repair exonuclease 1	O	three-prime repair exonuclease 1|3' repair exonuclease 1|3'-5' exonuclease TREX1|DNase III|deoxyribonuclease III	20210123	-
9606	11278	KLF12	-	AP-2rep|AP2REP|HSPC122	MIM:607531|HGNC:HGNC:6346|Ensembl:ENSG00000118922	13	13q22.1	Kruppel like factor 12	protein-coding	KLF12	Kruppel like factor 12	O	Krueppel-like factor 12|AP-2 repressor|AP-2rep transcription factor|KLF12 zinc finger transcriptional repressor|transcriptional repressor AP-2rep	20201213	-
9606	11279	KLF8	-	BKLF3|ZNF741	MIM:300286|HGNC:HGNC:6351|Ensembl:ENSG00000102349	X	Xp11.21	Kruppel like factor 8	protein-coding	KLF8	Kruppel like factor 8	O	Krueppel-like factor 8|basic krueppel-like factor 3|basic kruppel-like factor 3|zinc finger protein 741	20201213	-
9606	11280	SCN11A	-	FEPS3|HSAN7|NAV1.9|NaN|PN5|SCN12A|SNS-2	MIM:604385|HGNC:HGNC:10583|Ensembl:ENSG00000168356	3	3p22.2	sodium voltage-gated channel alpha subunit 11	protein-coding	SCN11A	sodium voltage-gated channel alpha subunit 11	O	sodium channel protein type 11 subunit alpha|peripheral nerve sodium channel 5|sensory neuron sodium channel 2|sodium channel protein type XI subunit alpha|sodium channel, voltage-gated, type XI, alpha polypeptide|sodium channel, voltage-gated, type XI, alpha subunit|sodium channel, voltage-gated, type XII, alpha polypeptide|voltage-gated sodium channel subunit alpha Nav1.9	20201124	-
9606	11281	POU6F2	-	RPF-1|WT5|WTSL	MIM:609062|HGNC:HGNC:21694|Ensembl:ENSG00000106536	7	7p14.1	POU class 6 homeobox 2	protein-coding	POU6F2	POU class 6 homeobox 2	O	POU domain, class 6, transcription factor 2|Wilms tumor suppressor locus|retina-derived POU-domain factor-1	20201217	-
9606	11282	MGAT4B	-	GNT-IV|GNT-IVB	MIM:604561|HGNC:HGNC:7048|Ensembl:ENSG00000161013	5	5q35.3	alpha-1,3-mannosyl-glycoprotein 4-beta-N-acetylglucosaminyltransferase B	protein-coding	MGAT4B	alpha-1,3-mannosyl-glycoprotein 4-beta-N-acetylglucosaminyltransferase B	O	alpha-1,3-mannosyl-glycoprotein 4-beta-N-acetylglucosaminyltransferase B|N-acetylglucosaminyltransferase IVb|N-glycosyl-oligosaccharide-glycoprotein N-acetylglucosaminyltransferase IVb|UDP-N-acetylglucosamine: alpha-1,3-D-mannoside beta-1,4-N-acetylglucosaminyltransferase IV|UDP-N-acetylglucosamine: alpha-1,3-D-mannoside beta-1,4-N-acetylglucosaminyltransferase IVb|alpha-1,3-mannosyl-glycoprotein beta-1,4-N-acetylglucosaminyltransferase|aminyltransferase|glcNAc-T IVb|mannosyl (alpha-1,3-)-glycoprotein beta-1,4-N-acetylglucosaminyltransferase, isoenzyme B|mannosyl (alpha-1,3-)-glycoprotein beta-1,4-N-acetylglucosaminyltransferase, isozyme B	20201213	-
9606	11283	CYP4F8	-	CPF8|CYPIVF8	MIM:611545|HGNC:HGNC:2648|Ensembl:ENSG00000186526	19	19p13.12	cytochrome P450 family 4 subfamily F member 8	protein-coding	CYP4F8	cytochrome P450 family 4 subfamily F member 8	O	cytochrome P450 4F8|cytochrome P450, family 4, subfamily F, polypeptide 8|cytochrome P450, subfamily IVF, polypeptide 8|flavoprotein-linked monooxygenase|microsomal monooxygenase	20210114	-
9606	11284	PNKP	-	AOA4|CMT2B2|EIEE10|MCSZ|PNK	MIM:605610|HGNC:HGNC:9154|Ensembl:ENSG00000039650	19	19q13.33	polynucleotide kinase 3'-phosphatase	protein-coding	PNKP	polynucleotide kinase 3'-phosphatase	O	bifunctional polynucleotide phosphatase/kinase|DNA 5'-kinase/3'-phosphatase|Homo sapiens polynucleotide kinase 3'-phosphatase (PNKP)	20210118	-
9606	11285	B4GALT7	-	EDSP1|EDSSLA|EDSSPD1|XGALT1|XGPT|XGPT1	MIM:604327|HGNC:HGNC:930|Ensembl:ENSG00000027847	5	5q35.3	beta-1,4-galactosyltransferase 7	protein-coding	B4GALT7	beta-1,4-galactosyltransferase 7	O	beta-1,4-galactosyltransferase 7|UDP-Gal:beta-GlcNAc beta-1,4-galactosyltransferase 7|UDP-galactose:beta-N-acetylglucosamine beta-1,4-galactosyltransferase 7|UDP-galactose:beta-xylose beta-1,4-galactosyltransferase|beta-1,4-GalTase 7|beta-1,4-galactosyltransferase VII|beta4Gal-T7|beta4GalT-VII|galactosyltransferase I|proteoglycan UDP-galactose:beta-xylose beta1,4-galactosyltransferase I|xylosylprotein 4-beta-galactosyltransferase|xylosylprotein beta 1,4-galactosyltransferase, polypeptide 7|xylosylprotein beta-1,4-galactosyltransferase	20201213	-
9606	11309	SLCO2B1	-	OATP-B|OATP2B1|OATPB|SLC21A9	MIM:604988|HGNC:HGNC:10962|Ensembl:ENSG00000137491	11	11q13.4	solute carrier organic anion transporter family member 2B1	protein-coding	SLCO2B1	solute carrier organic anion transporter family member 2B1	O	solute carrier organic anion transporter family member 2B1|OATP-RP2|organic anion transporter B|organic anion transporter polypeptide-related protein 2|solute carrier family 21 (organic anion transporter), member 9	20201124	-
9606	11311	VPS45	-	H1|H1VPS45|SCN5|VPS45A|VPS45B|VPS54A|VSP45|VSP45A	MIM:610035|HGNC:HGNC:14579|Ensembl:ENSG00000136631	1	1q21.2	vacuolar protein sorting 45 homolog	protein-coding	VPS45	vacuolar protein sorting 45 homolog	O	vacuolar protein sorting-associated protein 45|leucocyte vacuolar protein sorting 45|vacuolar protein sorting 45A	20201206	-
9606	11313	LYPLA2	-	APT-2|APT2|DJ886K2.4	MIM:616143|HGNC:HGNC:6738|Ensembl:ENSG00000011009	1	1p36.11	lysophospholipase 2	protein-coding	LYPLA2	lysophospholipase 2	O	acyl-protein thioesterase 2|LPL-II|lysoPLA II|lysophospholipase II|testicular tissue protein Li 3	20201213	-
9606	11314	CD300A	-	CLM-8|CMRF-35-H9|CMRF-35H|CMRF35-H|CMRF35-H9|CMRF35H|CMRF35H9|IGSF12|IRC1|IRC1/IRC2|IRC2|IRp60	MIM:606790|HGNC:HGNC:19319|Ensembl:ENSG00000167851	17	17q25.1	CD300a molecule	protein-coding	CD300A	CD300a molecule	O	CMRF35-like molecule 8|CD300 antigen-like family member A|CD300a antigen|CMRF35H leukocyte immunoglobulin-like receptor|NK inhibitory receptor|immunoglobulin superfamily member 12|inhibitory receptor protein 60|leukocyte membrane antigen	20201124	-
9606	11315	PARK7	-	DJ-1|DJ1|GATD2|HEL-S-67p	MIM:602533|HGNC:HGNC:16369|Ensembl:ENSG00000116288	1	1p36.23	Parkinsonism associated deglycase	protein-coding	PARK7	Parkinsonism associated deglycase	O	Parkinson disease protein 7|Parkinson disease (autosomal recessive, early onset) 7|epididymis secretory sperm binding protein Li 67p|maillard deglycase|oncogene DJ1|parkinson protein 7|protein DJ-1|protein deglycase DJ-1|protein/nucleic acid deglycase DJ-1	20210114	-
9606	11316	COPE	-	epsilon-COP	MIM:606942|HGNC:HGNC:2234|Ensembl:ENSG00000105669	19	19p13.11	COPI coat complex subunit epsilon	protein-coding	COPE	COPI coat complex subunit epsilon	O	coatomer subunit epsilon|coatomer epsilon subunit|coatomer protein complex subunit epsilon|epsilon coat protein	20210103	-
9606	11317	RBPJL	-	RBPL|RBPSUHL|SUHL	MIM:616104|HGNC:HGNC:13761|Ensembl:ENSG00000124232	20	20q13.12	recombination signal binding protein for immunoglobulin kappa J region like	protein-coding	RBPJL	recombination signal binding protein for immunoglobulin kappa J region like	O	recombining binding protein suppressor of hairless-like protein|transcription factor RBP-L	20201213	-
9606	11318	GPR182	-	7TMR|ADMR|AM-R|AMR|G10D|L1-R|gamrh|hrhAMR	MIM:605307|HGNC:HGNC:13708|Ensembl:ENSG00000166856	12	12q13.3	G protein-coupled receptor 182	protein-coding	GPR182	G protein-coupled receptor 182	O	G-protein coupled receptor 182|adrenomedullin receptor	20201124	-
9606	11319	ECD	-	GCR2|HSGT1|SGT1	MIM:616464|HGNC:HGNC:17029|Ensembl:ENSG00000122882	10	10q22.2	ecdysoneless cell cycle regulator	protein-coding	ECD	ecdysoneless cell cycle regulator	O	protein ecdysoneless homolog|ecdysoneless homolog|human suppressor of GCR two|protein SGT1|suppressor of GCR2|suppressor of S. cerevisiae gcr2	20201213	-
9606	11320	MGAT4A	-	GNT-IV|GNT-IVA|GnT-4a	MIM:604623|HGNC:HGNC:7047|Ensembl:ENSG00000071073	2	2q11.2	alpha-1,3-mannosyl-glycoprotein 4-beta-N-acetylglucosaminyltransferase A	protein-coding	MGAT4A	alpha-1,3-mannosyl-glycoprotein 4-beta-N-acetylglucosaminyltransferase A	O	alpha-1,3-mannosyl-glycoprotein 4-beta-N-acetylglucosaminyltransferase A|N-acetylglucosaminyltransferase IVa|N-glycosyl-oligosaccharide-glycoprotein N-acetylglucosaminyltransferase IVa|UDP-GlcNAc:a-1,3-D-mannoside b-1,4-acetylglucosaminyltransferase IV|UDP-N-acetylglucosamine: alpha-1,3-D-mannoside beta-1,4-N-acetylglucosaminyltransferase IVa|UDP-N-acetylglucosamine:alpha1,3-d-mannoside beta1,4-N-acetylglucosaminyltransferase|alpha-1,3-mannosyl-glycoprotein beta-1,4-N-acetylglucosaminyltransferase|glcNAc-T IVa|mannosyl (alpha-1,3-)-glycoprotein beta-1,4-N-acetylglucosaminyltransferase, isoenzyme A|mannosyl (alpha-1,3-)-glycoprotein beta-1,4-N-acetylglucosaminyltransferase, isozyme A	20201213	-
9606	11321	GPN1	-	ATPBD1A|MBDIN|NTPBP|RPAP4|XAB1	MIM:611479|HGNC:HGNC:17030|Ensembl:ENSG00000198522	2	2p23.3	GPN-loop GTPase 1	protein-coding	GPN1	GPN-loop GTPase 1	O	GPN-loop GTPase 1|ATP(GTP)-binding protein|MBD2-interacting protein|RNA polymerase II associated protein 4|RNAPII-associated protein 4|XPA binding protein 1, GTPase	20201128	-
9606	11322	TMC6	-	EV1|EVER1|EVIN1|LAK-4P|TNRC6C-AS1|lnc	MIM:605828|HGNC:HGNC:18021|Ensembl:ENSG00000141524	17	17q25.3	transmembrane channel like 6	protein-coding	TMC6	transmembrane channel like 6	O	transmembrane channel-like protein 6|TNRC6C antisense RNA 1|epidermodysplasia verruciformis 1|epidermodysplasia verruciformis protein 1|expressed in activated T/LAK lymphocytes|protein LAK-4	20201217	-
9606	11325	DDX42	-	DDX42P|RHELP|RNAHP|SF3B8|SF3b125	MIM:613369|HGNC:HGNC:18676|Ensembl:ENSG00000198231	17	17q23.3	DEAD-box helicase 42	protein-coding	DDX42	DEAD-box helicase 42	O	ATP-dependent RNA helicase DDX42|DEAD (Asp-Glu-Ala-Asp) box helicase 42|DEAD (Asp-Glu-Ala-Asp) box polypeptide 42|SF3b DEAD box protein|splicing factor 3B-associated 125 kDa protein|splicing factor 3b, subunit 8	20210103	-
9606	11326	VSIG4	-	CRIg|Z39IG	MIM:300353|HGNC:HGNC:17032|Ensembl:ENSG00000155659	X	Xq12	V-set and immunoglobulin domain containing 4	protein-coding	VSIG4	V-set and immunoglobulin domain containing 4	O	V-set and immunoglobulin domain-containing protein 4|Ig superfamily protein|complement receptor of the immunoglobulin superfamily|protein Z39Ig	20201124	-
9606	11328	FKBP9	-	FKBP60|FKBP63|PPIase	MIM:616257|HGNC:HGNC:3725|Ensembl:ENSG00000122642	7	7p14.3	FKBP prolyl isomerase 9	protein-coding	FKBP9	FKBP prolyl isomerase 9	O	peptidyl-prolyl cis-trans isomerase FKBP9|63 kDa FK506-binding protein|63 kDa FKBP|FK506 binding protein 9, 63 kDa|FK506-binding protein 9|FKBP-63|FKBP-9|PPIase FKBP9|rotamase	20201129	-
9606	11329	STK38	-	NDR|NDR1	MIM:606964|HGNC:HGNC:17847|Ensembl:ENSG00000112079	6	6p21.31	serine/threonine kinase 38	protein-coding	STK38	serine/threonine kinase 38	O	serine/threonine-protein kinase 38|NDR1 protein kinase|Ndr Ser/Thr kinase-like protein|nuclear Dbf2-related kinase 1	20210103	-
9606	11330	CTRC	-	CLCR|ELA4	MIM:601405|HGNC:HGNC:2523|Ensembl:ENSG00000162438	1	1p36.21	chymotrypsin C	protein-coding	CTRC	chymotrypsin C	O	chymotrypsin-C|caldecrin|elastase 4|elastase IV|serum calcium decreasing factor	20201213	-
9606	11331	PHB2	-	BAP|BCAP37|Bap37|PNAS-141|REA|hBAP|p22	MIM:610704|HGNC:HGNC:30306|Ensembl:ENSG00000215021	12	12p13.31	prohibitin 2	protein-coding	PHB2	prohibitin 2	O	prohibitin-2|B cell receptor associated protein 37|B-cell associated protein|B-cell receptor-associated protein BAP37|D-prohibitin|repressor of estrogen receptor activity	20210124	-
9606	11332	ACOT7	-	ACH1|ACT|BACH|CTE-II|LACH|LACH1|hBACH	MIM:602587|HGNC:HGNC:24157|Ensembl:ENSG00000097021	1	1p36.31	acyl-CoA thioesterase 7	protein-coding	ACOT7	acyl-CoA thioesterase 7	O	cytosolic acyl coenzyme A thioester hydrolase|CTE-IIa|acyl-CoA thioesterase 2|acyl-CoA thioesterase, long chain|brain acyl-CoA hydrolase|long chain acyl-CoA thioester hydrolase	20201213	-
9606	11333	PDAP1	-	HASPP28|PAP|PAP1	MIM:607075|HGNC:HGNC:14634|Ensembl:ENSG00000106244	7	7q22.1	PDGFA associated protein 1	protein-coding	PDAP1	PDGFA associated protein 1	O	28 kDa heat- and acid-stable phosphoprotein|PDGF-associated protein	20201206	-
9606	11334	TUSC2	-	C3orf11|FUS1|PAP|PDAP2	MIM:607052|HGNC:HGNC:17034|Ensembl:ENSG00000114383	3	3p21.31	tumor suppressor 2, mitochondrial calcium regulator	protein-coding	TUSC2	tumor suppressor 2, mitochondrial calcium regulator	O	tumor suppressor candidate 2|PDGFA-associated protein 2|fus-1 protein|fusion 1 protein	20201213	-
9606	11335	CBX3	-	HECH|HP1-GAMMA|HP1Hs-gamma	MIM:604477|HGNC:HGNC:1553|Ensembl:ENSG00000122565	7	7p15.2	chromobox 3	protein-coding	CBX3	chromobox 3	O	chromobox protein homolog 3|HP1 gamma homolog|chromobox homolog 3 (HP1 gamma homolog, Drosophila)|heterochromatin protein 1 homolog gamma|heterochromatin protein HP1 gamma|heterochromatin-like protein 1|modifier 2 protein	20210118	-
9606	11336	EXOC3	-	SEC6|SEC6L1|Sec6p	MIM:608186|HGNC:HGNC:30378|Ensembl:ENSG00000180104	5	5p15.33	exocyst complex component 3	protein-coding	EXOC3	exocyst complex component 3	O	exocyst complex component 3|SEC6-like 1|Sec 6 homolog|exocyst complex component Sec6	20201124	-
9606	11337	GABARAP	-	ATG8A|GABARAP-a|MM46	MIM:605125|HGNC:HGNC:4067|Ensembl:ENSG00000170296	17	17p13.1	GABA type A receptor-associated protein	protein-coding	GABARAP	GABA type A receptor-associated protein	O	gamma-aminobutyric acid receptor-associated protein|GABA(A) receptor-associated protein|epididymis secretory sperm binding protein	20201206	-
9606	11338	U2AF2	-	U2AF65	MIM:191318|HGNC:HGNC:23156|Ensembl:ENSG00000063244	19	19q13.42	U2 small nuclear RNA auxiliary factor 2	protein-coding	U2AF2	U2 small nuclear RNA auxiliary factor 2	O	splicing factor U2AF 65 kDa subunit|U2 (RNU2) small nuclear RNA auxiliary factor 2|U2 auxiliary factor 65 kDa subunit|U2 small nuclear ribonucleoprotein auxiliary factor (65kD)|U2 snRNP auxiliary factor large subunit|hU2AF65	20210103	-
9606	11339	OIP5	-	5730547N13Rik|CT86|LINT-25|MIS18B|MIS18beta|hMIS18beta	MIM:606020|HGNC:HGNC:20300|Ensembl:ENSG00000104147	15	15q15.1	Opa interacting protein 5	protein-coding	OIP5	Opa interacting protein 5	O	protein Mis18-beta|LAP2alpha interactor-25|MIS18 kinetochore protein homolog B|cancer/testis antigen 86|opa-interacting protein 5	20201124	-
9606	11340	EXOSC8	-	CIP3|EAP2|OIP2|PCH1C|RRP43|Rrp43p|bA421P11.3|p9	MIM:606019|HGNC:HGNC:17035|Ensembl:ENSG00000120699	13	13q13.3	exosome component 8	protein-coding	EXOSC8	exosome component 8	O	exosome complex component RRP43|CBP-interacting protein 3|OIP-2|Opa interacting protein 2|exosome complex exonuclease RRP43|ribosomal RNA-processing protein 43	20210110	-
9606	11341	SCRG1	-	SCRG-1	MIM:603163|HGNC:HGNC:17036|Ensembl:ENSG00000164106	4	4q34.1	stimulator of chondrogenesis 1	protein-coding	SCRG1	stimulator of chondrogenesis 1	O	scrapie-responsive protein 1|scrapie responsive gene 1|scrapie-responsive gene 1 protein	20210118	-
9606	11342	RNF13	-	DEE73|EIEE73|RZF	MIM:609247|HGNC:HGNC:10057|Ensembl:ENSG00000082996	3	3q25.1	ring finger protein 13	protein-coding	RNF13	ring finger protein 13	O	E3 ubiquitin-protein ligase RNF13|RING zinc finger protein|RING-type E3 ubiquitin transferase RNF13	20210123	-
9606	11343	MGLL	-	HU-K5|HUK5|MAGL|MGL	MIM:609699|HGNC:HGNC:17038|Ensembl:ENSG00000074416	3	3q21.3	monoglyceride lipase	protein-coding	MGLL	monoglyceride lipase	O	monoglyceride lipase|lysophospholipase homolog|monoacylglycerol lipase	20210118	-
9606	11344	TWF2	-	A6RP|A6r|MSTP011|PTK9L	MIM:607433|HGNC:HGNC:9621|Ensembl:ENSG00000247596	3	3p21.2	twinfilin actin binding protein 2	protein-coding	TWF2	twinfilin actin binding protein 2	O	twinfilin-2|A6-related protein|PTK9L protein tyrosine kinase 9-like (A6-related protein)|protein tyrosine kinase 9-like (A6-related protein)|twinfilin, actin-binding protein, homolog 2|twinfilin-1-like protein	20210103	-
9606	11345	GABARAPL2	-	ATG8|ATG8C|GATE-16|GATE16|GEF-2|GEF2	MIM:607452|HGNC:HGNC:13291|Ensembl:ENSG00000034713	16	16q23.1	GABA type A receptor associated protein like 2	protein-coding	GABARAPL2	GABA type A receptor associated protein like 2	O	gamma-aminobutyric acid receptor-associated protein-like 2|GABA(A) receptor-associated protein-like 2|MAP1 light chain 3 related protein|ganglioside expression factor 2|general protein transport factor p16|golgi-associated ATPase enhancer of 16 kDa	20210103	-
9606	11346	SYNPO	-	-	MIM:608155|HGNC:HGNC:30672|Ensembl:ENSG00000171992	5	5q33.1	synaptopodin	protein-coding	SYNPO	synaptopodin	O	synaptopodin	20210103	-
9606	22794	CASC3	-	BTZ|MLN51	MIM:606504|HGNC:HGNC:17040|Ensembl:ENSG00000108349	17	17q21.1	CASC3 exon junction complex subunit	protein-coding	CASC3	CASC3 exon junction complex subunit	O	protein CASC3|MLN 51|barentsz|cancer susceptibility 3|cancer susceptibility candidate 3|cancer susceptibility candidate gene 3 protein|metastatic lymph node 51|metastatic lymph node gene 51 protein|protein barentsz	20201124	-
9606	22795	NID2	-	NID-2	MIM:605399|HGNC:HGNC:13389|Ensembl:ENSG00000087303	14	14q22.1	nidogen 2	protein-coding	NID2	nidogen 2	O	nidogen-2|osteonidogen	20201129	-
9606	22796	COG2	-	CDG2Q|LDLC	MIM:606974|HGNC:HGNC:6546|Ensembl:ENSG00000135775	1	1q42.2	component of oligomeric golgi complex 2	protein-coding	COG2	component of oligomeric golgi complex 2	O	conserved oligomeric Golgi complex subunit 2|COG complex subunit 2|brefeldin A-sensitive, peripheral Golgi protein|conserved oligomeric Golgi complex protein 2|low density lipoprotein receptor defect C complementing|low density lipoprotein receptor defect C-complementing protein	20201124	-
9606	22797	TFEC	-	TCFEC|TFE-C|TFEC-L|TFECL|bHLHe34|hTFEC-L	MIM:604732|HGNC:HGNC:11754|Ensembl:ENSG00000105967	7	7q31.2	transcription factor EC	protein-coding	TFEC	transcription factor EC	O	transcription factor EC|class E basic helix-loop-helix protein 34	20201213	-
9606	22798	LAMB4	-	-	MIM:616380|HGNC:HGNC:6491|Ensembl:ENSG00000091128	7	7q31.1	laminin subunit beta 4	protein-coding	LAMB4	laminin subunit beta 4	O	laminin subunit beta-4|laminin beta-1-related protein	20201124	-
9606	22800	RRAS2	-	NS12|TC21	MIM:600098|HGNC:HGNC:17271|Ensembl:ENSG00000133818	11	11p15.2	RAS related 2	protein-coding	RRAS2	RAS related 2	O	ras-related protein R-Ras2|ras-like protein TC21|related RAS viral (r-ras) oncogene homolog 2|teratocarcinoma oncogene	20210123	-
9606	22801	ITGA11	-	HsT18964	MIM:604789|HGNC:HGNC:6136|Ensembl:ENSG00000137809	15	15q23	integrin subunit alpha 11	protein-coding	ITGA11	integrin subunit alpha 11	O	integrin alpha-11	20201124	-
9606	22802	CLCA4	-	CaCC|CaCC2	MIM:616857|HGNC:HGNC:2018|Ensembl:ENSG00000016602	1	1p22.3	chloride channel accessory 4	protein-coding	CLCA4	chloride channel accessory 4	O	calcium-activated chloride channel regulator 4|caCC-2|calcium-activated chloride channel family member 4|calcium-activated chloride channel protein 2|chloride channel regulator 4|chloride channel, calcium activated, family member 4|hCLCA4|hCaCC-2	20201124	-
9606	22803	XRN2	-	-	MIM:608851|HGNC:HGNC:12836|Ensembl:ENSG00000088930	20	20p11.22	5'-3' exoribonuclease 2	protein-coding	XRN2	5'-3' exoribonuclease 2	O	5'-3' exoribonuclease 2|DHM1-like protein|DHP protein	20210103	-
9606	22806	IKZF3	-	AIO|AIOLOS|ZNFN1A3	MIM:606221|HGNC:HGNC:13178|Ensembl:ENSG00000161405	17	17q12-q21.1	IKAROS family zinc finger 3	protein-coding	IKZF3	IKAROS family zinc finger 3	O	zinc finger protein Aiolos|zinc finger DNA binding protein Aiolos|zinc finger protein, subfamily 1A, 3 (Aiolos)	20201213	-
9606	22807	IKZF2	-	ANF1A2|HELIOS|ZNF1A2|ZNFN1A2	MIM:606234|HGNC:HGNC:13177|Ensembl:ENSG00000030419	2	2q34	IKAROS family zinc finger 2	protein-coding	IKZF2	IKAROS family zinc finger 2	O	zinc finger protein Helios|ikaros family zinc finger protein 2|zinc finger DNA binding protein Helios|zinc finger protein, subfamily 1A, 2 (Helios)	20201213	-
9606	22808	MRAS	-	M-RAs|NS11|R-RAS3|RRAS3	MIM:608435|HGNC:HGNC:7227|Ensembl:ENSG00000158186	3	3q22.3	muscle RAS oncogene homolog	protein-coding	MRAS	muscle RAS oncogene homolog	O	ras-related protein M-Ras|muscle and microspikes RAS|ras-related protein R-Ras3	20210123	-
9606	22809	ATF5	-	ATFX|HMFN0395	MIM:606398|HGNC:HGNC:790|Ensembl:ENSG00000169136	19	19q13.33	activating transcription factor 5	protein-coding	ATF5	activating transcription factor 5	O	cyclic AMP-dependent transcription factor ATF-5|cAMP-dependent transcription factor ATF-5|transcription factor ATFx	20201206	-
9606	22811	MBS3	-	HCFP2	MIM:604185	10	10q21.3-q22.1	Moebius syndrome 3	unknown	-	-	-	hereditary congenital facial paresis 2	20191002	-
9606	22813	TDGF1P6	-	CR-6|CRIPTO-6|TDGF6	HGNC:HGNC:11706	3	3q22.3	teratocarcinoma-derived growth factor 1 pseudogene 6	pseudo	TDGF1P6	teratocarcinoma-derived growth factor 1 pseudogene 6	O	teratocarcinoma-derived growth factor 6, pseudogene	20201124	-
9606	22814	TDGF1P5	-	CR-5|CRIPTO-5|TDGF5	HGNC:HGNC:11705	8	8q11.23	teratocarcinoma-derived growth factor 1 pseudogene 5	pseudo	TDGF1P5	teratocarcinoma-derived growth factor 1 pseudogene 5	O	teratocarcinoma-derived growth factor 5, pseudogene	20201124	-
9606	22815	TDGF1P4	-	CR-4|CRIPTO-4|TDGF4	HGNC:HGNC:11704	6	6p25.2	teratocarcinoma-derived growth factor 1 pseudogene 4	pseudo	TDGF1P4	teratocarcinoma-derived growth factor 1 pseudogene 4	O	teratocarcinoma-derived growth factor 4 (pseudogene)	20201124	-
9606	22816	TDGF1P2	-	CR-2|CRIPTO-2|TDGF2	HGNC:HGNC:11702	2	2q36.3	teratocarcinoma-derived growth factor 1 pseudogene 2	pseudo	TDGF1P2	teratocarcinoma-derived growth factor 1 pseudogene 2	O	teratocarcinoma-derived growth factor 2, pseudogene	20201124	-
9606	22817	NR1I4	-	CAR2	HGNC:HGNC:7970	-	-	nuclear receptor subfamily 1 group I member 4	protein-coding	NR1I4	nuclear receptor subfamily 1 group I member 4	O	nuclear receptor subfamily 1 group I member 4	20190324	-
9606	22818	COPZ1	-	CGI-120|COPZ|HSPC181|zeta-COP|zeta1-COP	MIM:615472|HGNC:HGNC:2243|Ensembl:ENSG00000111481	12	12q13.13	COPI coat complex subunit zeta 1	protein-coding	COPZ1	COPI coat complex subunit zeta 1	O	coatomer subunit zeta-1|coatomer protein complex subunit zeta 1|coatomer protein complex, subunit zeta|zeta-1 COP|zeta-1-coat protein	20201213	-
9606	22820	COPG1	-	COPG	MIM:615525|HGNC:HGNC:2236|Ensembl:ENSG00000181789	3	3q21.3	COPI coat complex subunit gamma 1	protein-coding	COPG1	COPI coat complex subunit gamma 1	O	coatomer subunit gamma-1|coat protein gamma-cop|coatomer protein complex subunit gamma 1|coatomer protein complex, subunit gamma|coatomer subunit gamma|gamma-1-COP|gamma-1-coat protein|gamma-COP|gamma-coat protein	20201206	-
9606	22821	RASA3	-	GAP1IP4BP|GAPIII	MIM:605182|HGNC:HGNC:20331|Ensembl:ENSG00000185989	13	13q34	RAS p21 protein activator 3	protein-coding	RASA3	RAS p21 protein activator 3	O	ras GTPase-activating protein 3|GTPase activating protein III|GTPase-activating protein 1 family, inositol 1,3,4,5-tetrakisphosphate-binding protein|Ins(1,3,4,5)P4-binding protein|ins P4-binding protein	20201124	-
9606	22822	PHLDA1	-	DT1P1B11|PHRIP|TDAG51	MIM:605335|HGNC:HGNC:8933|Ensembl:ENSG00000139289	12	12q21.2	pleckstrin homology like domain family A member 1	protein-coding	PHLDA1	pleckstrin homology like domain family A member 1	O	pleckstrin homology-like domain family A member 1|PQ-rich protein|PQR protein|T-cell death-associated gene 51 protein|apoptosis-associated nuclear protein|proline- and glutamine-rich protein|proline- and histidine-rich protein|proline-histidine rich protein	20201124	-
9606	22823	MTF2	-	M96|PCL2|TDRD19A|dJ976O13.2	MIM:609882|HGNC:HGNC:29535|Ensembl:ENSG00000143033	1	1p22.1	metal response element binding transcription factor 2	protein-coding	MTF2	metal response element binding transcription factor 2	O	metal-response element-binding transcription factor 2|hPCl2|metal regulatory transcription factor 2|metal-response element DNA-binding protein M96|polycomb-like 2|polycomb-like protein 2|putative DNA binding protein|tudor domain containing 19A	20201124	-
9606	22824	HSPA4L	-	APG-1|APG1|HSPH3|Osp94	MIM:619077|HGNC:HGNC:17041|Ensembl:ENSG00000164070	4	4q28.1	heat shock protein family A (Hsp70) member 4 like	protein-coding	HSPA4L	heat shock protein family A (Hsp70) member 4 like	O	heat shock 70 kDa protein 4L|heat shock 70 kDa protein 4-like protein|heat shock 70-related protein APG-1|heat shock 70kDa protein 4-like|heat shock protein (hsp110 family)|osmotic stress protein 94|testis tissue sperm-binding protein Li 64n	20210103	-
9606	22826	DNAJC8	-	HSPC331|SPF31	HGNC:HGNC:15470|Ensembl:ENSG00000126698	1	1p35.3	DnaJ heat shock protein family (Hsp40) member C8	protein-coding	DNAJC8	DnaJ heat shock protein family (Hsp40) member C8	O	dnaJ homolog subfamily C member 8|DnaJ (Hsp40) homolog, subfamily C, member 8|splicing protein spf31	20201124	-
9606	22827	PUF60	-	FIR|RoBPI|SIAHBP1|VRJS	MIM:604819|HGNC:HGNC:17042|Ensembl:ENSG00000179950	8	8q24.3	poly(U) binding splicing factor 60	protein-coding	PUF60	poly(U) binding splicing factor 60	O	poly(U)-binding-splicing factor PUF60|FBP interacting repressor|FUSE-binding protein-interacting repressor|Ro ribonucleoprotein-binding protein 1|Siah binding protein 1|poly(U) binding splicing factor 60KDa|pyrimidine tract binding splicing factor	20210110	-
9606	22828	SCAF8	-	RBM16	MIM:616024|HGNC:HGNC:20959|Ensembl:ENSG00000213079	6	6q25.2	SR-related CTD associated factor 8	protein-coding	SCAF8	SR-related CTD associated factor 8	O	SR-related and CTD-associated factor 8|CDC5L complex-associated protein 7|RNA-binding motif protein 16|SR-like CTD-associated factor 8|protein SCAF8	20201124	-
9606	22829	NLGN4Y	-	HNL4Y	MIM:400028|HGNC:HGNC:15529|Ensembl:ENSG00000165246	Y	Yq11.221	neuroligin 4 Y-linked	protein-coding	NLGN4Y	neuroligin 4 Y-linked	O	neuroligin-4, Y-linked|alternative HNL4Y	20201124	-
9606	22832	CEP162	-	C6orf84|KIAA1009|QN1	MIM:610201|HGNC:HGNC:21107|Ensembl:ENSG00000135315	6	6q14.2-q14.3	centrosomal protein 162	protein-coding	CEP162	centrosomal protein 162	O	centrosomal protein of 162 kDa|centrosomal protein 162kDa|protein QN1 homolog	20201124	-
9606	22834	ZNF652	-	-	MIM:613907|HGNC:HGNC:29147|Ensembl:ENSG00000198740	17	17q21.32-q21.33	zinc finger protein 652	protein-coding	ZNF652	zinc finger protein 652	O	zinc finger protein 652	20201124	-
9606	22835	ZFP30	-	ZNF745	MIM:617317|HGNC:HGNC:29555|Ensembl:ENSG00000120784	19	19q13.12	ZFP30 zinc finger protein	protein-coding	ZFP30	ZFP30 zinc finger protein	O	zinc finger protein 30 homolog|zinc finger protein 745	20201124	-
9606	22836	RHOBTB3	-	-	MIM:607353|HGNC:HGNC:18757|Ensembl:ENSG00000164292	5	5q15	Rho related BTB domain containing 3	protein-coding	RHOBTB3	Rho related BTB domain containing 3	O	rho-related BTB domain-containing protein 3	20201124	-
9606	22837	COBLL1	-	COBLR1	MIM:610318|HGNC:HGNC:23571|Ensembl:ENSG00000082438	2	2q24.3	cordon-bleu WH2 repeat protein like 1	protein-coding	COBLL1	cordon-bleu WH2 repeat protein like 1	O	cordon-bleu protein-like 1|COBL-like 1	20201124	-
9606	22838	RNF44	-	-	HGNC:HGNC:19180|Ensembl:ENSG00000146083	5	5q35.2	ring finger protein 44	protein-coding	RNF44	ring finger protein 44	O	RING finger protein 44	20201124	-
9606	22839	DLGAP4	-	DAP-4|DAP4|DLP4|SAPAP-4|SAPAP4	MIM:616191|HGNC:HGNC:24476|Ensembl:ENSG00000080845	20	20q11.23	DLG associated protein 4	protein-coding	DLGAP4	DLG associated protein 4	O	disks large-associated protein 4|PSD-95/SAP90-binding protein 4|SAP90/PSD-95-associated protein 4|discs large homolog associated protein 4	20201213	-
9606	22841	RAB11FIP2	-	Rab11-FIP2|nRip11	MIM:608599|HGNC:HGNC:29152|Ensembl:ENSG00000107560	10	10q26.11	RAB11 family interacting protein 2	protein-coding	RAB11FIP2	RAB11 family interacting protein 2	O	rab11 family-interacting protein 2|RAB11 family interacting protein 2 (class I)	20201213	-
9606	22843	PPM1E	-	CaMKP-N|POPX1|PP2CH|caMKN	HGNC:HGNC:19322|Ensembl:ENSG00000175175	17	17q22	protein phosphatase, Mg2+/Mn2+ dependent 1E	protein-coding	PPM1E	protein phosphatase, Mg2+/Mn2+ dependent 1E	O	protein phosphatase 1E|ca(2+)/calmodulin-dependent protein kinase phosphatase N|caMKP-nucleus|nuclear calmodulin-dependent protein kinase phosphatase|partner of PIX 1|partner of PIX-alpha|partner of PIXA|protein phosphatase 1E (PP2C domain containing)	20201124	-
9606	22844	FRMPD1	-	FRMD2	MIM:616919|HGNC:HGNC:29159|Ensembl:ENSG00000070601	9	9p13.2	FERM and PDZ domain containing 1	protein-coding	FRMPD1	FERM and PDZ domain containing 1	O	FERM and PDZ domain-containing protein 1|FERM domain-containing protein 2	20201124	-
9606	22845	DOLK	-	CDG1M|DK|DK1|SEC59|TMEM15	MIM:610746|HGNC:HGNC:23406|Ensembl:ENSG00000175283	9	9q34.11	dolichol kinase	protein-coding	DOLK	dolichol kinase	O	dolichol kinase|SEC59 homolog|dolichol kinase 1|transmembrane protein 15	20201124	-
9606	22846	VASH1	-	KIAA1036|TTCP 1	MIM:609011|HGNC:HGNC:19964|Ensembl:ENSG00000071246	14	14q24.3	vasohibin 1	protein-coding	VASH1	vasohibin 1	O	tubulinyl-Tyr carboxypeptidase 1|tubulin carboxypeptidase 1|tyrosine carboxypeptidase 1	20201227	-
9606	22847	ZNF507	-	Zfp507	HGNC:HGNC:23783|Ensembl:ENSG00000168813	19	19q13.11	zinc finger protein 507	protein-coding	ZNF507	zinc finger protein 507	O	zinc finger protein 507	20210103	-
9606	22848	AAK1	-	-	MIM:616405|HGNC:HGNC:19679|Ensembl:ENSG00000115977	2	2p13.3	AP2 associated kinase 1	protein-coding	AAK1	AP2 associated kinase 1	O	AP2-associated protein kinase 1|adaptor-associated kinase 1	20210103	-
9606	22849	CPEB3	-	-	MIM:610606|HGNC:HGNC:21746|Ensembl:ENSG00000107864	10	10q23.32	cytoplasmic polyadenylation element binding protein 3	protein-coding	CPEB3	cytoplasmic polyadenylation element binding protein 3	O	cytoplasmic polyadenylation element-binding protein 3|CPE-BP3|CPE-binding protein 3|hCPEB-3	20201213	-
9606	22850	ADNP2	-	ZNF508	MIM:617422|HGNC:HGNC:23803|Ensembl:ENSG00000101544	18	18q23	ADNP homeobox 2	protein-coding	ADNP2	ADNP homeobox 2	O	activity-dependent neuroprotector homeobox protein 2|ADNP homeobox protein 2|zinc finger protein 508	20201124	-
9606	22852	ANKRD26	-	THC2|bA145E8.1	MIM:610855|HGNC:HGNC:29186|Ensembl:ENSG00000107890	10	10p12.1	ankyrin repeat domain 26	protein-coding	ANKRD26	ankyrin repeat domain 26	O	ankyrin repeat domain-containing protein 26|GNS/ANKRD26/NCKAP1L fusion	20201213	-
9606	22853	LMTK2	-	AATYK2|BREK|KPI-2|KPI2|LMR2|PPP1R100|cprk|hBREK	MIM:610989|HGNC:HGNC:17880|Ensembl:ENSG00000164715	7	7q21.3	lemur tyrosine kinase 2	protein-coding	LMTK2	lemur tyrosine kinase 2	O	serine/threonine-protein kinase LMTK2|CDK5/p35-regulated kinase|apoptosis-associated tyrosine kinase 2|brain-enriched kinase|cyclin-dependent kinase 5/p35-regulated kinase|kinase/phosphatase/inhibitor 2|protein phosphatase 1, regulatory subunit 100|serine/threonine-protein kinase KPI-2	20201124	-
9606	22854	NTNG1	-	Lmnt1	MIM:608818|HGNC:HGNC:23319|Ensembl:ENSG00000162631	1	1p13.3	netrin G1	protein-coding	NTNG1	netrin G1	O	netrin-G1|axon guidance molecule|laminet 1	20201213	-
9606	22856	CHSY1	-	CHSY|CSS1|ChSy-1|TPBS	MIM:608183|HGNC:HGNC:17198|Ensembl:ENSG00000131873	15	15q26.3	chondroitin sulfate synthase 1	protein-coding	CHSY1	chondroitin sulfate synthase 1	O	chondroitin sulfate synthase 1|N-acetylgalactosaminyl-proteoglycan 3-beta-glucuronosyltransferase 1|N-acetylgalactosaminyltransferase II|carbohydrate synthase 1|chondroitin glucuronyltransferase 1|chondroitin glucuronyltransferase II|chondroitin synthase 1|glucuronosyl-N-acetylgalactosaminyl-proteoglycan 4-beta-N-acetylgalactosaminyltransferase 1	20201124	-
9606	22858	CILK1	-	ECO|EJM10|ICK|LCK2|MRK|hICK	MIM:612325|HGNC:HGNC:21219|Ensembl:ENSG00000112144	6	6p12.1	ciliogenesis associated kinase 1	protein-coding	CILK1	ciliogenesis associated kinase 1	O	serine/threonine-protein kinase ICK|MAK-related kinase|iciliogenesis associated kinase 1|intestinal cell (MAK-like) kinase|intestinal cell kinase|laryngeal cancer kinase 2|serine/threonine protein kinase	20210123	-
9606	22859	ADGRL1	-	CIRL1|CL1|LEC2|LPHN1	MIM:616416|HGNC:HGNC:20973|Ensembl:ENSG00000072071	19	19p13.12	adhesion G protein-coupled receptor L1	protein-coding	ADGRL1	adhesion G protein-coupled receptor L1	O	adhesion G protein-coupled receptor L1|CIRL-1|calcium-independent alpha-latrotoxin receptor 1|latrophilin-1|lectomedin-2	20201213	-
9606	22861	NLRP1	-	AIADK|CARD7|CIDED|CLR17.1|DEFCAP|DEFCAP-L/S|JRRP|MSPC|NAC|NALP1|PP1044|SLEV1|VAMAS1	MIM:606636|HGNC:HGNC:14374|Ensembl:ENSG00000091592	17	17p13.2	NLR family pyrin domain containing 1	protein-coding	NLRP1	NLR family pyrin domain containing 1	O	NACHT, LRR and PYD domains-containing protein 1|NACHT, LRR and PYD containing protein 1|NACHT, leucine rich repeat and PYD (pyrin domain) containing 1|NACHT, leucine rich repeat and PYD containing 1|caspase recruitment domain protein 7|caspase recruitment domain-containing protein 7|death effector filament-forming Ced-4-like apoptosis protein|nucleotide-binding domain and caspase recruitment domain|nucleotide-binding oligomerization domain, leucine rich repeat and pyrin domain containing 1	20210123	-
9606	22862	FNDC3A	-	FNDC3|HUGO|bA203I16.1|bA203I16.5	MIM:615794|HGNC:HGNC:20296|Ensembl:ENSG00000102531	13	13q14.2	fibronectin type III domain containing 3A	protein-coding	FNDC3A	fibronectin type III domain containing 3A	O	fibronectin type-III domain-containing protein 3A|human gene expressed in odontoblasts	20201213	-
9606	22863	ATG14	-	ATG14L|BARKOR|KIAA0831	MIM:613515|HGNC:HGNC:19962|Ensembl:ENSG00000126775	14	14q22.3	autophagy related 14	protein-coding	ATG14	autophagy related 14	O	beclin 1-associated autophagy-related key regulator|ATG14 autophagy related 14 homolog|Beclin 1-Interacting protein|autophagy-related protein 14-like protein	20201124	-
9606	22864	R3HDM2	-	CAG6|PR01365	HGNC:HGNC:29167|Ensembl:ENSG00000179912	12	12q13.3	R3H domain containing 2	protein-coding	R3HDM2	R3H domain containing 2	O	R3H domain-containing protein 2	20201124	-
9606	22865	SLITRK3	-	-	MIM:609679|HGNC:HGNC:23501|Ensembl:ENSG00000121871	3	3q26.1	SLIT and NTRK like family member 3	protein-coding	SLITRK3	SLIT and NTRK like family member 3	O	SLIT and NTRK-like protein 3|slit and trk like gene 3	20201213	-
9606	22866	CNKSR2	-	CNK2|KSR2|MAGUIN|MRXSHG	MIM:300724|HGNC:HGNC:19701|Ensembl:ENSG00000149970	X	Xp22.12	connector enhancer of kinase suppressor of Ras 2	protein-coding	CNKSR2	connector enhancer of kinase suppressor of Ras 2	O	connector enhancer of kinase suppressor of ras 2|CNK homolog protein 2|connector enhancer of KSR2|membrane-associated guanylate kinase-interacting protein	20210123	-
9606	22868	FASTKD2	-	COXPD44|KIAA0971	MIM:612322|HGNC:HGNC:29160|Ensembl:ENSG00000118246	2	2q33.3	FAST kinase domains 2	protein-coding	FASTKD2	FAST kinase domains 2	O	FAST kinase domain-containing protein 2, mitochondrial	20210123	-
9606	22869	ZNF510	-	-	HGNC:HGNC:29161|Ensembl:ENSG00000081386	9	9q22.33	zinc finger protein 510	protein-coding	ZNF510	zinc finger protein 510	O	zinc finger protein 510	20201124	-
9606	22870	PPP6R1	-	KIAA1115|PP6R1|SAP190|SAPS1	MIM:610875|HGNC:HGNC:29195|Ensembl:ENSG00000105063	19	19q13.42	protein phosphatase 6 regulatory subunit 1	protein-coding	PPP6R1	protein phosphatase 6 regulatory subunit 1	O	serine/threonine-protein phosphatase 6 regulatory subunit 1|SAPS domain family, member 1	20201206	-
9606	22871	NLGN1	-	NL1	MIM:600568|HGNC:HGNC:14291|Ensembl:ENSG00000169760	3	3q26.31	neuroligin 1	protein-coding	NLGN1	neuroligin 1	O	neuroligin-1	20210123	-
9606	22872	SEC31A	-	ABP125|ABP130|HSPC275|HSPC334|NEDSOSB|SEC31L1	MIM:610257|HGNC:HGNC:17052|Ensembl:ENSG00000138674	4	4q21.22	SEC31 homolog A, COPII coat complex component	protein-coding	SEC31A	SEC31 homolog A, COPII coat complex component	O	protein transport protein Sec31A|SEC31 homolog A, COPII coating complex component|SEC31-like protein 1|SEC31-related protein A|web1-like protein|yeast Sec31p homolog	20210123	-
9606	22873	DZIP1	-	DZIP|DZIPt1|MVP3|SPGF47	MIM:608671|HGNC:HGNC:20908|Ensembl:ENSG00000134874	13	13q32.1	DAZ interacting zinc finger protein 1	protein-coding	DZIP1	DAZ interacting zinc finger protein 1	O	zinc finger protein DZIP1|DAZ interacting protein 1|DAZ interacting protein testis1|DAZ-interacting protein 1/2|zinc finger DAZ interacting protein 1|zinc-finger protein DZIPt1	20201209	-
9606	22874	PLEKHA6	-	PEPP-3|PEPP3	MIM:607771|HGNC:HGNC:17053|Ensembl:ENSG00000143850	1	1q32.1	pleckstrin homology domain containing A6	protein-coding	PLEKHA6	pleckstrin homology domain containing A6	O	pleckstrin homology domain-containing family A member 6|PH domain-containing family A member 6|phosphoinositol 3-phosphate-binding protein 3	20201124	-
9606	22875	ENPP4	-	NPP4	MIM:617000|HGNC:HGNC:3359|Ensembl:ENSG00000001561	6	6p21.1	ectonucleotide pyrophosphatase/phosphodiesterase 4	protein-coding	ENPP4	ectonucleotide pyrophosphatase/phosphodiesterase 4	O	bis(5'-adenosyl)-triphosphatase ENPP4|AP3A hydrolase|AP3Aase|E-NPP 4|NPP-4|ectonucleotide pyrophosphatase/phosphodiesterase 4 (putative function)|ectonucleotide pyrophosphatase/phosphodiesterase 4 (putative)|ectonucleotide pyrophosphatase/phosphodiesterase family member 4	20201124	-
9606	22876	INPP5F	-	MSTP007|MSTPO47|SAC2|hSAC2	MIM:609389|HGNC:HGNC:17054|Ensembl:ENSG00000198825	10	10q26.11	inositol polyphosphate-5-phosphatase F	protein-coding	INPP5F	inositol polyphosphate-5-phosphatase F	O	phosphatidylinositide phosphatase SAC2|Sac domain-containing inositol phosphatase 2|sac domain-containing phosphoinositide 4-phosphatase 2|sac domain-containing phosphoinositide 5-phosphatase 2	20201124	-
9606	22877	MLXIP	-	MIR|MONDOA|bHLHe36	MIM:608090|HGNC:HGNC:17055|Ensembl:ENSG00000175727	12	12q24.31	MLX interacting protein	protein-coding	MLXIP	MLX interacting protein	O	MLX-interacting protein|Mlx interactor|class E basic helix-loop-helix protein 36|transcriptional activator MondoA	20201227	-
9606	22878	TRAPPC8	-	GSG1|HsT2706|KIAA1012|TRS85	MIM:614136|HGNC:HGNC:29169|Ensembl:ENSG00000153339	18	18q12.1	trafficking protein particle complex 8	protein-coding	TRAPPC8	trafficking protein particle complex 8	O	trafficking protein particle complex subunit 8|general sporulation gene 1 homolog|protein TRS85 homolog	20201124	-
9606	22879	MON1B	-	HSRG1|SAND2|SRG1	MIM:608954|HGNC:HGNC:25020|Ensembl:ENSG00000103111	16	16q23.1	MON1 homolog B, secretory trafficking associated	protein-coding	MON1B	MON1 homolog B, secretory trafficking associated	O	vacuolar fusion protein MON1 homolog B|HSV-1 stimulation-related gene 1 protein|HSV-I stimulating-related protein|MON1 secretory trafficking family member B	20210103	-
9606	22880	MORC2	-	CMT2Z|DIGFAN|ZCW3|ZCWCC1	MIM:616661|HGNC:HGNC:23573|Ensembl:ENSG00000133422	22	22q12.2	MORC family CW-type zinc finger 2	protein-coding	MORC2	MORC family CW-type zinc finger 2	O	ATPase MORC2|zinc finger CW-type coiled-coil domain protein 1	20210123	-
9606	22881	ANKRD6	-	-	MIM:610583|HGNC:HGNC:17280|Ensembl:ENSG00000135299	6	6q15	ankyrin repeat domain 6	protein-coding	ANKRD6	ankyrin repeat domain 6	O	ankyrin repeat domain-containing protein 6|diego homolog|diversin|epididymis secretory sperm binding protein	20201124	-
9606	22882	ZHX2	-	AFR1|RAF	MIM:609185|HGNC:HGNC:18513|Ensembl:ENSG00000178764	8	8q24.13	zinc fingers and homeoboxes 2	protein-coding	ZHX2	zinc fingers and homeoboxes 2	O	zinc fingers and homeoboxes protein 2|AFP regulator 1|alpha-fetoprotein regulator 1|regulator of AFP|transcription factor ZHX2|zinc finger and homeodomain protein 2	20201220	-
9606	22883	CLSTN1	-	ALC-ALPHA|CDHR12|CST-1|CSTN1|PIK3CD|XB31alpha|alcalpha1|alcalpha2	MIM:611321|HGNC:HGNC:17447|Ensembl:ENSG00000171603	1	1p36.22	calsyntenin 1	protein-coding	CLSTN1	calsyntenin 1	O	calsyntenin-1|alcadein-alpha|alzheimer-related cadherin-like protein|cadherin-related family member 12|non-classical cadherin XB31alpha	20201213	-
9606	22884	WDR37	-	NOCGUS	MIM:618586|HGNC:HGNC:31406|Ensembl:ENSG00000047056	10	10p15.3	WD repeat domain 37	protein-coding	WDR37	WD repeat domain 37	O	WD repeat-containing protein 37	20210123	-
9606	22885	ABLIM3	-	HMFN1661	MIM:611305|HGNC:HGNC:29132|Ensembl:ENSG00000173210	5	5q32	actin binding LIM protein family member 3	protein-coding	ABLIM3	actin binding LIM protein family member 3	O	actin-binding LIM protein 3|abLIM-3	20201213	-
9606	22887	FOXJ3	-	-	MIM:616035|HGNC:HGNC:29178|Ensembl:ENSG00000198815	1	1p34.2	forkhead box J3	protein-coding	FOXJ3	forkhead box J3	O	forkhead box protein J3	20210110	-
9606	22888	UBOX5	-	RNF37|UBCE7IP5|UIP5|hUIP5	HGNC:HGNC:17777|Ensembl:ENSG00000185019	20	20p13	U-box domain containing 5	protein-coding	UBOX5	U-box domain containing 5	O	RING finger protein 37|RING-type E3 ubiquitin transferase RNF37|U-box domain-containing protein 5|ubcM4-interacting protein 5|ubiquitin conjugating enzyme 7 interacting protein 5	20201124	-
9606	22889	KHDC4	-	BLOM7|KIAA0907|SNORA80EHG	HGNC:HGNC:29145|Ensembl:ENSG00000132680	1	1q22	KH domain containing 4, pre-mRNA splicing factor	protein-coding	KHDC4	KH domain containing 4, pre-mRNA splicing factor	O	KH homology domain-containing protein 4|brings lots of money 7|pre-mRNA splicing factor protein KHDC4|protein BLOM7	20201213	-
9606	22890	ZBTB1	-	ZNF909	MIM:616578|HGNC:HGNC:20259|Ensembl:ENSG00000126804	14	14q23.3	zinc finger and BTB domain containing 1	protein-coding	ZBTB1	zinc finger and BTB domain containing 1	O	zinc finger and BTB domain-containing protein 1	20201213	-
9606	22891	ZNF365	-	Su48|UAN|ZNF365D	MIM:607818|HGNC:HGNC:18194|Ensembl:ENSG00000138311	10	10q21.2	zinc finger protein 365	protein-coding	ZNF365	zinc finger protein 365	O	protein ZNF365|DISC1-binding zinc-finger protein|protein su48|talanin	20201124	-
9606	22893	BAHD1	-	-	MIM:613880|HGNC:HGNC:29153|Ensembl:ENSG00000140320	15	15q15.1	bromo adjacent homology domain containing 1	protein-coding	BAHD1	bromo adjacent homology domain containing 1	O	bromo adjacent homology domain-containing 1 protein|BAH domain-containing protein 1	20201124	-
9606	22894	DIS3	-	2810028N01Rik|EXOSC11|KIAA1008|RRP44|dis3p	MIM:607533|HGNC:HGNC:20604|Ensembl:ENSG00000083520	13	13q21.33	DIS3 homolog, exosome endoribonuclease and 3'-5' exoribonuclease	protein-coding	DIS3	DIS3 homolog, exosome endoribonuclease and 3'-5' exoribonuclease	O	exosome complex exonuclease RRP44|DIS3 exosome endoribonuclease and 3'-5' exoribonuclease|DIS3 mitotic control homolog|exosome component 11|mitotic control protein dis3 homolog|ribosomal RNA-processing protein 44	20210103	-
9606	22895	RPH3A	-	-	MIM:612159|HGNC:HGNC:17056|Ensembl:ENSG00000089169	12	12q24.13	rabphilin 3A	protein-coding	RPH3A	rabphilin 3A	O	rabphilin-3A|exophilin-1|rabphilin 3A homolog	20201213	-
9606	22897	CEP164	-	NPHP15	MIM:614848|HGNC:HGNC:29182|Ensembl:ENSG00000110274	11	11q23.3	centrosomal protein 164	protein-coding	CEP164	centrosomal protein 164	O	centrosomal protein of 164 kDa|centrosomal protein 164kDa	20201213	-
9606	22898	DENND3	-	-	MIM:617503|HGNC:HGNC:29134|Ensembl:ENSG00000105339	8	8q24.3	DENN domain containing 3	protein-coding	DENND3	DENN domain containing 3	O	DENN domain-containing protein 3|DENN/MADD domain containing 3	20201213	-
9606	22899	ARHGEF15	-	ARGEF15|E5|Ephexin5|Vsm-RhoGEF	MIM:608504|HGNC:HGNC:15590|Ensembl:ENSG00000198844	17	17p13.1	Rho guanine nucleotide exchange factor 15	protein-coding	ARHGEF15	Rho guanine nucleotide exchange factor 15	O	rho guanine nucleotide exchange factor 15|Rho guanine nucleotide exchange factor (GEF) 15|ephexin-5	20201213	-
9606	22900	CARD8	-	CARDINAL|DACAR|DAKAR|NDPP|NDPP1|TUCAN	MIM:609051|HGNC:HGNC:17057|Ensembl:ENSG00000105483	19	19q13.33	caspase recruitment domain family member 8	protein-coding	CARD8	caspase recruitment domain family member 8	O	caspase recruitment domain-containing protein 8|CARD inhibitor of NF-kappaB-activating ligands|apoptotic protein NDPP1|tumor up-regulated CARD-containing antagonist of CASP9|tumor up-regulated CARD-containing antagonist of caspase nine	20210123	-
9606	22901	ARSG	-	USH4	MIM:610008|HGNC:HGNC:24102|Ensembl:ENSG00000141337	17	17q24.2	arylsulfatase G	protein-coding	ARSG	arylsulfatase G	O	arylsulfatase G|ASG	20201124	-
9606	22902	RUFY3	-	RIPX|SINGAR1|ZFYVE30	MIM:611194|HGNC:HGNC:30285|Ensembl:ENSG00000018189	4	4q13.3	RUN and FYVE domain containing 3	protein-coding	RUFY3	RUN and FYVE domain containing 3	O	protein RUFY3|rap2 interacting protein x|single axon-regulated protein|single axon-related 1	20201213	-
9606	22903	BTBD3	-	dJ742J24.1	MIM:615566|HGNC:HGNC:15854|Ensembl:ENSG00000132640	20	20p12.2	BTB domain containing 3	protein-coding	BTBD3	BTB domain containing 3	O	BTB/POZ domain-containing protein 3|BTB (POZ) domain containing 3	20201124	-
9606	22904	SBNO2	-	KIAA0963|SNO|STNO	MIM:615729|HGNC:HGNC:29158|Ensembl:ENSG00000064932	19	19p13.3	strawberry notch homolog 2	protein-coding	SBNO2	strawberry notch homolog 2	O	protein strawberry notch homolog 2	20201124	-
9606	22905	EPN2	-	EHB21	MIM:607263|HGNC:HGNC:18639|Ensembl:ENSG00000072134	17	17p11.2	epsin 2	protein-coding	EPN2	epsin 2	O	epsin-2|EPS-15-interacting protein 2|Eps15 binding protein	20201206	-
9606	22906	TRAK1	-	DEE68|EIEE68|MILT1|OIP106	MIM:608112|HGNC:HGNC:29947|Ensembl:ENSG00000182606	3	3p22.1	trafficking kinesin protein 1	protein-coding	TRAK1	trafficking kinesin protein 1	O	trafficking kinesin-binding protein 1|106 kDa O-GlcNAc transferase-interacting protein|O-linked N-acetylglucosamine transferase interacting protein 106|OGT(O-Glc-NAc transferase)-interacting protein 106 KDa|milton homolog 1|protein Milton|trafficking protein, kinesin binding 1	20210123	-
9606	22907	DHX30	-	DDX30|NEDMIAL|RETCOR	MIM:616423|HGNC:HGNC:16716|Ensembl:ENSG00000132153	3	3p21.31	DExH-box helicase 30	protein-coding	DHX30	DExH-box helicase 30	O	ATP-dependent RNA helicase DHX30|DEAD/H (Asp-Glu-Ala-Asp/His) box polypeptide 30|DEAH (Asp-Glu-Ala-His) box helicase 30|DEAH (Asp-Glu-Ala-His) box polypeptide 30|DEAH box protein 30|DEAH-box helicase 30|putative ATP-dependent RNA helicase DHX30|retina co-repressor	20210123	-
9606	22908	SACM1L	-	SAC1	MIM:606569|HGNC:HGNC:17059|Ensembl:ENSG00000211456	3	3p21.31	SAC1 like phosphatidylinositide phosphatase	protein-coding	SACM1L	SAC1 like phosphatidylinositide phosphatase	O	phosphatidylinositol-3-phosphatase SAC1|SAC1 suppressor of actin mutations 1 like|phosphatidylinositide phosphatase SAC1|phosphatidylinositol-4-phosphate phosphatase|suppressor of actin 1|suppressor of actin mutations 1-like protein	20210103	-
9606	22909	FAN1	-	KIAA1018|KMIN|MTMR15|hFAN1	MIM:613534|HGNC:HGNC:29170|Ensembl:ENSG00000198690	15	15q13.3	FANCD2 and FANCI associated nuclease 1	protein-coding	FAN1	FANCD2 and FANCI associated nuclease 1	O	fanconi-associated nuclease 1|FANCD2/FANCI-associated nuclease 1|coiled-coil domain-containing protein MTMR15|fanconi anemia associated nuclease 1|myotubularin-related protein 15	20201124	-
9606	22911	WDR47	-	-	MIM:615734|HGNC:HGNC:29141|Ensembl:ENSG00000085433	1	1p13.3	WD repeat domain 47	protein-coding	WDR47	WD repeat domain 47	O	WD repeat-containing protein 47|nemitin|neuronal enriched MAP-interacting protein	20201124	-
9606	22913	RALY	-	HNRPCL2|P542	MIM:614663|HGNC:HGNC:15921|Ensembl:ENSG00000125970	20	20q11.22	RALY heterogeneous nuclear ribonucleoprotein	protein-coding	RALY	RALY heterogeneous nuclear ribonucleoprotein	O	RNA-binding protein Raly|RNA binding protein, autoantigenic (hnRNP-associated with lethal yellow homolog)|RNA-binding protein (autoantigenic)|RNA-binding protein (autoantigenic, hnRNP-associated with lethal yellow)|autoantigen p542|heterogeneous nuclear ribonucleoprotein C-like 2|hnRNP associated with lethal yellow protein homolog|hnRNP core protein C-like 2	20210103	-
9606	22914	KLRK1	-	CD314|D12S2489E|KLR|NKG2-D|NKG2D	MIM:611817|HGNC:HGNC:18788|Ensembl:ENSG00000213809	12	12p13.2	killer cell lectin like receptor K1	protein-coding	KLRK1	killer cell lectin like receptor K1	O	NKG2-D type II integral membrane protein|NK cell receptor D|NKG2-D-activating NK receptor|killer cell lectin-like receptor subfamily K, member 1	20210110	-
9606	22915	MMRN1	-	ECM|EMILIN4|GPIa*|MMRN	MIM:601456|HGNC:HGNC:7178|Ensembl:ENSG00000138722	4	4q22.1	multimerin 1	protein-coding	MMRN1	multimerin 1	O	multimerin-1|EMILIN-4|elastin microfibril interface located protein 4|elastin microfibril interfacer 4|endothelial cell multimerin|glycoprotein Ia*	20201124	-
9606	22916	NCBP2	-	CBC2|CBP20|NIP1|PIG55	MIM:605133|HGNC:HGNC:7659|Ensembl:ENSG00000114503	3	3q29	nuclear cap binding protein subunit 2	protein-coding	NCBP2	nuclear cap binding protein subunit 2	O	nuclear cap-binding protein subunit 2|20 kDa nuclear cap-binding protein|NCBP 20 kDa subunit|NCBP interacting protein 1|cell proliferation-inducing gene 55 protein|nuclear cap binding protein subunit 2, 20kD|nuclear cap binding protein subunit 2, 20kDa	20201213	-
9606	22917	ZP1	-	HEL163|OOMD|OOMD1	MIM:195000|HGNC:HGNC:13187|Ensembl:ENSG00000149506	11	11q12.2	zona pellucida glycoprotein 1	protein-coding	ZP1	zona pellucida glycoprotein 1	O	zona pellucida sperm-binding protein 1|epididymis luminal protein 163|zona pellucida glycoprotein 1 (sperm receptor)	20210123	-
9606	22918	CD93	-	C1QR1|C1qR(P)|C1qRP|CDw93|ECSM3|MXRA4|dJ737E23.1	MIM:120577|HGNC:HGNC:15855|Ensembl:ENSG00000125810	20	20p11.21	CD93 molecule	protein-coding	CD93	CD93 molecule	O	complement component C1q receptor|C1q receptor 1|C1q/MBL/SPA receptor|C1qR|CD93 antigen|complement component 1 q subcomponent receptor 1|matrix-remodeling-associated protein 4|matrix-remodelling associated 4	20201220	-
9606	22919	MAPRE1	-	EB1	MIM:603108|HGNC:HGNC:6890|Ensembl:ENSG00000101367	20	20q11.21	microtubule associated protein RP/EB family member 1	protein-coding	MAPRE1	microtubule associated protein RP/EB family member 1	O	microtubule-associated protein RP/EB family member 1|APC-binding protein EB1|adenomatous polyposis coli-binding protein EB1|end-binding protein 1	20201206	-
9606	22920	KIFAP3	-	FLA3|KAP-1|KAP-3|KAP3|SMAP|Smg-GDS|dJ190I16.1	MIM:601836|HGNC:HGNC:17060|Ensembl:ENSG00000075945	1	1q24.2	kinesin associated protein 3	protein-coding	KIFAP3	kinesin associated protein 3	O	kinesin-associated protein 3|small G protein GDP dissociation stimulator|smg GDS-associated protein	20201217	-
9606	22921	MSRB2	-	CBS-1|CBS1|CGI-131|MSRB|PILB	MIM:613782|HGNC:HGNC:17061|Ensembl:ENSG00000148450	10	10p12.2	methionine sulfoxide reductase B2	protein-coding	MSRB2	methionine sulfoxide reductase B2	O	methionine-R-sulfoxide reductase B2, mitochondrial|pilin-like transcription factor	20210114	-
9606	22924	MAPRE3	-	EB3|EBF3|EBF3-S|RP3	MIM:605788|HGNC:HGNC:6892|Ensembl:ENSG00000084764	2	2p23.3	microtubule associated protein RP/EB family member 3	protein-coding	MAPRE3	microtubule associated protein RP/EB family member 3	O	microtubule-associated protein RP/EB family member 3|APC binding protein|EB1 protein family member 3|end-binding protein 3	20201124	-
9606	22925	PLA2R1	-	CLEC13C|PLA2-R|PLA2G1R|PLA2IR|PLA2R	MIM:604939|HGNC:HGNC:9042|Ensembl:ENSG00000153246	2	2q24.2	phospholipase A2 receptor 1	protein-coding	PLA2R1	phospholipase A2 receptor 1	O	secretory phospholipase A2 receptor|180 kDa secretory phospholipase A2 receptor|C-type lectin domain family 13 member C|M-type receptor|phospholipase A2 receptor 1, 180kD|phospholipase A2 receptor 1, 180kDa	20201220	-
9606	22926	ATF6	-	ACHM7|ATF6A	MIM:605537|HGNC:HGNC:791|Ensembl:ENSG00000118217	1	1q23.3	activating transcription factor 6	protein-coding	ATF6	activating transcription factor 6	O	cyclic AMP-dependent transcription factor ATF-6 alpha|cAMP-dependent transcription factor ATF-6 alpha	20201213	-
9606	22927	HABP4	-	IHABP-4|IHABP4|Ki-1/57|SERBP1L	MIM:617369|HGNC:HGNC:17062|Ensembl:ENSG00000130956	9	9q22.32	hyaluronan binding protein 4	protein-coding	HABP4	hyaluronan binding protein 4	O	intracellular hyaluronan-binding protein 4|chromodomain helicase DNA binding protein 3 interacting protein|intracellular antigen detected by monoclonal antibody Ki-1|ki-1/57 intracellular antigen	20201124	-
9606	22928	SEPHS2	-	SPS2	MIM:606218|HGNC:HGNC:19686|Ensembl:ENSG00000179918	16	16p11.2	selenophosphate synthetase 2	protein-coding	SEPHS2	selenophosphate synthetase 2	O	selenide, water dikinase 2|selenium donor protein 2|selenophosphate synthase 2|selenoprotein SEPHS2	20201124	-
9606	22929	SEPHS1	-	SELD|SPS|SPS1	MIM:600902|HGNC:HGNC:19685|Ensembl:ENSG00000086475	10	10p13	selenophosphate synthetase 1	protein-coding	SEPHS1	selenophosphate synthetase 1	O	selenide, water dikinase 1|selenium donor protein 1|selenophosphate synthase 1|selenophosphate synthetase 1 +E9|selenophosphate synthetase 1 +E9a|selenophosphate synthetase 1 delta E2|selenophosphate synthetase 1 delta E8|selenophosphate synthetase 1 major	20201124	-
9606	22930	RAB3GAP1	-	P130|RAB3GAP|RAB3GAP130|WARBM1	MIM:602536|HGNC:HGNC:17063|Ensembl:ENSG00000115839	2	2q21.3	RAB3 GTPase activating protein catalytic subunit 1	protein-coding	RAB3GAP1	RAB3 GTPase activating protein catalytic subunit 1	O	rab3 GTPase-activating protein catalytic subunit|RAB3 GTPase activating protein subunit 1 (catalytic)|RAB3 GTPase-activating protein 130 kDa subunit|rab3-GAP p130	20210110	-
9606	22931	RAB18	-	RAB18LI1|WARBM3	MIM:602207|HGNC:HGNC:14244|Ensembl:ENSG00000099246	10	10p12.1	RAB18, member RAS oncogene family	protein-coding	RAB18	RAB18, member RAS oncogene family	O	ras-related protein Rab-18|RAB18 small GTPase	20210103	-
9606	22932	POMZP3	-	POM-ZP3	MIM:600587|HGNC:HGNC:9203|Ensembl:ENSG00000146707	7	7q11.23	POM121 and ZP3 fusion	protein-coding	POMZP3	POM121 and ZP3 fusion	O	POM121 and ZP3 fusion protein|POM (POM121 homolog, rat) and ZP3 fusion|POM (POM121 rat homolog) and ZP3 fusion|POM-ZP3 fusion protein|POM121/ZP3 fusion protein	20201213	-
9606	22933	SIRT2	-	SIR2|SIR2L|SIR2L2	MIM:604480|HGNC:HGNC:10886|Ensembl:ENSG00000068903	19	19q13.2	sirtuin 2	protein-coding	SIRT2	sirtuin 2	O	NAD-dependent protein deacetylase sirtuin-2|NAD-dependent deacetylase sirtuin-2|SIR2-like protein 2|regulatory protein SIR2 homolog 2|silent information regulator 2|sir2-related protein type 2|sirtuin type 2	20210110	-
9606	22934	RPIA	-	RPI|RPIAD	MIM:180430|HGNC:HGNC:10297|Ensembl:ENSG00000153574	2	2p11.2	ribose 5-phosphate isomerase A	protein-coding	RPIA	ribose 5-phosphate isomerase A	O	ribose-5-phosphate isomerase|phosphoriboisomerase|ribose 5-phosphate epimerase	20201124	-
9606	22936	ELL2	-	MRCCAT1	MIM:601874|HGNC:HGNC:17064|Ensembl:ENSG00000118985	5	5q15	elongation factor for RNA polymerase II 2	protein-coding	ELL2	elongation factor for RNA polymerase II 2	O	RNA polymerase II elongation factor ELL2|ELL-related RNA polymerase II, elongation factor|elongation factor RNA for polymerase II 2|elongation factor, RNA polymerase II, 2|metastatic renal cell carcinoma-associated transcript 1	20201124	-
9606	22937	SCAP	-	-	MIM:601510|HGNC:HGNC:30634|Ensembl:ENSG00000114650	3	3p21.31	SREBF chaperone	protein-coding	SCAP	SREBF chaperone	O	sterol regulatory element-binding protein cleavage-activating protein|SREBP cleavage-activating protein	20201213	-
9606	22938	SNW1	-	Bx42|FUN20|NCOA-62|PRPF45|Prp45|SKIIP|SKIP|SKIP1	MIM:603055|HGNC:HGNC:16696|Ensembl:ENSG00000100603	14	14q24.3	SNW domain containing 1	protein-coding	SNW1	SNW domain containing 1	O	SNW domain-containing protein 1|SKI interacting protein|homolog of Drosophila BX42|nuclear protein SkiP|nuclear receptor coactivator NCoA-62|nuclear receptor coactivator, 62-kD|ski-interacting protein	20210103	-
9606	22941	SHANK2	-	AUTS17|CORTBP1|CTTNBP1|ProSAP1|SHANK|SPANK-3	MIM:603290|HGNC:HGNC:14295|Ensembl:ENSG00000162105	11	11q13.3-q13.4	SH3 and multiple ankyrin repeat domains 2	protein-coding	SHANK2	SH3 and multiple ankyrin repeat domains 2	O	SH3 and multiple ankyrin repeat domains protein 2|GKAP/SAPAP interacting protein|cortactin SH3 domain-binding protein|cortactin-binding protein 1|proline-rich synapse associated protein 1	20210123	-
9606	22943	DKK1	-	DKK-1|SK	MIM:605189|HGNC:HGNC:2891|Ensembl:ENSG00000107984	10	10q21.1	dickkopf WNT signaling pathway inhibitor 1	protein-coding	DKK1	dickkopf WNT signaling pathway inhibitor 1	O	dickkopf-related protein 1|dickkopf 1 homolog|dickkopf-1 like|dickkopf-like protein 1	20210110	-
9606	22944	KIN	-	BTCD|KIN17|Rts2	MIM:601720|HGNC:HGNC:6327|Ensembl:ENSG00000151657	10	10p14	Kin17 DNA and RNA binding protein	protein-coding	KIN	Kin17 DNA and RNA binding protein	O	DNA/RNA-binding protein KIN17|KIN, antigenic determinant of recA protein homolog|binding to curved DNA	20201124	-
9606	22945	GPAA1P1	-	-	HGNC:HGNC:4447|Ensembl:ENSG00000240069	2	2q13	glycosylphosphatidylinositol anchor attachment 1 pseudogene 1	pseudo	GPAA1P1	glycosylphosphatidylinositol anchor attachment 1 pseudogene 1	O	-	20201124	-
9606	22947	DUX4L1	-	DUX10|DUX4	HGNC:HGNC:3082|Ensembl:ENSG00000280757	4	4q35.2	double homeobox 4 like 1 (pseudogene)	pseudo	DUX4L1	double homeobox 4 like 1 (pseudogene)	O	double homeobox protein 10|double homeobox protein 4/10	20201124	-
9606	22948	CCT5	-	CCT-epsilon|CCTE|HEL-S-69|PNAS-102|TCP-1-epsilon	MIM:610150|HGNC:HGNC:1618|Ensembl:ENSG00000150753	5	5p15.2	chaperonin containing TCP1 subunit 5	protein-coding	CCT5	chaperonin containing TCP1 subunit 5	O	T-complex protein 1 subunit epsilon|chaperonin containing TCP1, subunit 5 (epsilon)|epididymis secretory protein Li 69	20210103	-
9606	22949	PTGR1	-	DIG-1|LTB4DH|PGR1|ZADH3	MIM:601274|HGNC:HGNC:18429|Ensembl:ENSG00000106853	9	9q31.3	prostaglandin reductase 1	protein-coding	PTGR1	prostaglandin reductase 1	O	prostaglandin reductase 1|15-oxoprostaglandin 13-reductase|D3T-inducible gene 1 protein|NAD(P)H-dependent alkenal/one oxidoreductase|NADP-dependent leukotriene B4 12-hydroxydehydrogenase|PRG-1|dithiolethione-inducible gene 1 protein|leukotriene B4 12-hydroxydehydrogenase|zinc binding alcohol dehydrogenase domain containing 3	20210114	-
9606	22950	SLC4A1AP	-	HLC3	MIM:602655|HGNC:HGNC:13813|Ensembl:ENSG00000163798	2	2p23.3	solute carrier family 4 member 1 adaptor protein	protein-coding	SLC4A1AP	solute carrier family 4 member 1 adaptor protein	O	kanadaptin|HLC-3|human lung cancer oncogene 3 protein|kidney anion exchanger adapter protein|kidney anion exchanger adaptor protein|lung cancer oncogene 3|solute carrier family 4 (anion exchanger), member 1, adapter protein|solute carrier family 4 (anion exchanger), member 1, adaptor protein|solute carrier family 4 anion exchanger member 1 adapter protein	20201124	-
9606	22952	CYP2G1P	-	CYP2G1|CYP2G2P|CYP2GP1	MIM:601133|HGNC:HGNC:2633|Ensembl:ENSG00000130612	19	19q13.2	cytochrome P450 family 2 subfamily G member 1, pseudogene	pseudo	CYP2G1P	cytochrome P450 family 2 subfamily G member 1, pseudogene	O	cytochrome P450, family 2, subfamily G, polypeptide 1 pseudogene|cytochrome P450, subfamily IIG, olfactory-specific|cytochrome P450, subfamily IIG, polypeptide 1, pseudogene	20210114	-
9606	22953	P2RX2	-	DFNA41|P2X2	MIM:600844|HGNC:HGNC:15459|Ensembl:ENSG00000187848	12	12q24.33	purinergic receptor P2X 2	protein-coding	P2RX2	purinergic receptor P2X 2	O	P2X purinoceptor 2|ATP receptor|P2X Receptor, subunit 2|purinergic receptor P2X, ligand gated ion channel, 2	20201124	-
9606	22954	TRIM32	-	BBS11|HT2A|LGMD2H|LGMDR8|TATIP	MIM:602290|HGNC:HGNC:16380|Ensembl:ENSG00000119401	9	9q33.1	tripartite motif containing 32	protein-coding	TRIM32	tripartite motif containing 32	O	E3 ubiquitin-protein ligase TRIM32|72 kDa Tat-interacting protein|RING-type E3 ubiquitin transferase TRIM32|TAT-interactive protein, 72-KD|tripartite motif-containing protein 32|zinc-finger protein HT2A	20210110	-
9606	22955	SCMH1	-	Scml3	MIM:616396|HGNC:HGNC:19003|Ensembl:ENSG00000010803	1	1p34.2	Scm polycomb group protein homolog 1	protein-coding	SCMH1	Scm polycomb group protein homolog 1	O	polycomb protein SCMH1|sex comb on midleg homolog 1	20201124	-
9606	22969	RPL41P3	-	-	HGNC:HGNC:10358	22	22q12.3	ribosomal protein L41 pseudogene 3	pseudo	RPL41P3	ribosomal protein L41 pseudogene 3	O	-	20201124	-
9606	22970	RPL41P2	-	-	HGNC:HGNC:10357|Ensembl:ENSG00000256338	15	15q13.1	ribosomal protein L41 pseudogene 2	pseudo	RPL41P2	ribosomal protein L41 pseudogene 2	O	-	20201124	-
9606	22971	RPL41P1	-	RPL41L2|dJ1065O2.1	HGNC:HGNC:10356	20	20p11.22	ribosomal protein L41 pseudogene 1	pseudo	RPL41P1	ribosomal protein L41 pseudogene 1	O	ribosomal protein L41-like 2	20201124	-
9606	22973	LAMB2P1	-	LAMB2L	HGNC:HGNC:6488	3	3p21.31	laminin subunit beta 2 pseudogene 1	pseudo	LAMB2P1	laminin subunit beta 2 pseudogene 1	O	laminin, beta 2 pseudogene 1	20201124	-
9606	22974	TPX2	-	C20orf1|C20orf2|DIL-2|DIL2|FLS353|GD:C20orf1|HCA519|HCTP4|REPP86|p100	MIM:605917|HGNC:HGNC:1249|Ensembl:ENSG00000088325	20	20q11.21	TPX2 microtubule nucleation factor	protein-coding	TPX2	TPX2 microtubule nucleation factor	O	targeting protein for Xklp2|TPX2, microtubule-associated protein homolog|TPX2, microtubule-associated, homolog|differentially expressed in cancerous and non-cancerous lung cells 2|differentially expressed in lung cells|hepatocellular carcinoma-associated antigen 519|hepatocellular carcinoma-associated antigen 90|preferentially expressed in colorectal cancer|protein fls353|restricted expression proliferation associated protein 100	20210103	-
9606	22976	PAXIP1	-	CAGF28|CAGF29|PACIP1|PAXIP1L|PTIP|TNRC2	MIM:608254|HGNC:HGNC:8624|Ensembl:ENSG00000157212	7	7q36.2	PAX interacting protein 1	protein-coding	PAXIP1	PAX interacting protein 1	O	PAX-interacting protein 1|PAX interacting (with transcription-activation domain) protein 1|PAX transcription activation domain interacting protein 1 like|protein encoded by CAG trinucleotide repeats	20201124	-
9606	22977	AKR7A3	-	AFAR2	MIM:608477|HGNC:HGNC:390|Ensembl:ENSG00000162482	1	1p36.13	aldo-keto reductase family 7 member A3	protein-coding	AKR7A3	aldo-keto reductase family 7 member A3	O	aflatoxin B1 aldehyde reductase member 3|AFB1 aldehyde reductase 2|AFB1-AR 2|aflatoxin B1 aldehyde reductase 2|aflatoxin aldehyde reductase|epididymis secretory sperm binding protein	20201124	-
9606	22978	NT5C2	-	GMP|NT5B|PNT5|SPG45|SPG65|cN-II	MIM:600417|HGNC:HGNC:8022|Ensembl:ENSG00000076685	10	10q24.32-q24.33	5'-nucleotidase, cytosolic II	protein-coding	NT5C2	5'-nucleotidase, cytosolic II	O	cytosolic purine 5'-nucleotidase|5'-nucleotidase (purine), cytosolic type B|IMP-specific 5'-NT|epididymis secretory sperm binding protein|spastic paraplegia 45 (autosomal recessive)	20210110	-
9606	22979	EFR3B	-	KIAA0953	MIM:616797|HGNC:HGNC:29155|Ensembl:ENSG00000084710	2	2p23.3	EFR3 homolog B	protein-coding	EFR3B	EFR3 homolog B	O	protein EFR3 homolog B	20201124	-
9606	22980	TCF25	-	FKSG26|Hulp1|NULP1|PRO2620|hKIAA1049	MIM:612326|HGNC:HGNC:29181|Ensembl:ENSG00000141002	16	16q24.3	transcription factor 25	protein-coding	TCF25	transcription factor 25	O	transcription factor 25|TCF-25|nuclear localized protein 1|transcription factor 25 (basic helix-loop-helix)	20201213	-
9606	22981	NINL	-	NLP	MIM:609580|HGNC:HGNC:29163|Ensembl:ENSG00000101004	20	20p11.21	ninein like	protein-coding	NINL	ninein like	O	ninein-like protein	20210103	-
9606	22982	DIP2C	-	KIAA0934	MIM:611380|HGNC:HGNC:29150|Ensembl:ENSG00000151240	10	10p15.3	disco interacting protein 2 homolog C	protein-coding	DIP2C	disco interacting protein 2 homolog C	O	disco-interacting protein 2 homolog C|DIP2 disco-interacting protein 2 homolog C|DIP2 homolog C	20201124	-
9606	22983	MAST1	-	MCCCHCM|SAST	MIM:612256|HGNC:HGNC:19034|Ensembl:ENSG00000105613	19	19p13.13	microtubule associated serine/threonine kinase 1	protein-coding	MAST1	microtubule associated serine/threonine kinase 1	O	microtubule-associated serine/threonine-protein kinase 1|syntrophin associated serine/threonine kinase|syntrophin-associated serine/threonine-protein kinase	20210123	-
9606	22984	PDCD11	-	ALG-4|ALG4|NFBP|RRP5	MIM:612333|HGNC:HGNC:13408|Ensembl:ENSG00000148843	10	10q24.33	programmed cell death 11	protein-coding	PDCD11	programmed cell death 11	O	protein RRP5 homolog|NF-kappa-B-binding protein|apoptosis-linked gene 4|programmed cell death protein 11	20210103	-
9606	22985	ACIN1	-	ACINUS|ACN|fSAP152	MIM:604562|HGNC:HGNC:17066|Ensembl:ENSG00000100813	14	14q11.2	apoptotic chromatin condensation inducer 1	protein-coding	ACIN1	apoptotic chromatin condensation inducer 1	O	apoptotic chromatin condensation inducer in the nucleus|functional spliceosome-associated protein 152	20210103	-
9606	22986	SORCS3	-	SORCS	MIM:606285|HGNC:HGNC:16699|Ensembl:ENSG00000156395	10	10q25.1	sortilin related VPS10 domain containing receptor 3	protein-coding	SORCS3	sortilin related VPS10 domain containing receptor 3	O	VPS10 domain-containing receptor SorCS3|VPS10 domain receptor protein SORCS 3 (SORCS3)	20201124	-
9606	22987	SV2C	-	-	MIM:610291|HGNC:HGNC:30670|Ensembl:ENSG00000122012	5	5q13.3	synaptic vesicle glycoprotein 2C	protein-coding	SV2C	synaptic vesicle glycoprotein 2C	O	synaptic vesicle glycoprotein 2C|synaptic vesicle protein 2C	20201213	-
9606	22989	MYH15	-	-	MIM:609929|HGNC:HGNC:31073|Ensembl:ENSG00000144821	3	3q13.13	myosin heavy chain 15	protein-coding	MYH15	myosin heavy chain 15	O	myosin-15|myosin, heavy polypeptide 15	20201213	-
9606	22990	PCNX1	-	PCNX|PCNXL1|pecanex	MIM:617655|HGNC:HGNC:19740|Ensembl:ENSG00000100731	14	14q24.2	pecanex 1	protein-coding	PCNX1	pecanex 1	O	pecanex-like protein 1|pecanex homolog 1	20201124	-
9606	22992	KDM2A	-	CXXC8|FBL11|FBL7|FBXL11|JHDM1A|LILINA	MIM:605657|HGNC:HGNC:13606|Ensembl:ENSG00000173120	11	11q13.2	lysine demethylase 2A	protein-coding	KDM2A	lysine demethylase 2A	O	lysine-specific demethylase 2A|CXXC-type zinc finger protein 8|F-box and leucine-rich repeat protein 11|F-box/LRR-repeat protein 11|[Histone-H3]-lysine-36 demethylase 1A|jmjC domain-containing histone demethylation protein 1A|jumonji C domain-containing histone demethylase 1A|lysine (K)-specific demethylase 2A	20210114	-
9606	22993	HMGXB3	-	HMGX3|SMF	HGNC:HGNC:28982|Ensembl:ENSG00000113716	5	5q32	HMG-box containing 3	protein-coding	HMGXB3	HMG-box containing 3	O	HMG domain-containing protein 3|HMG box domain containing 3	20201124	-
9606	22994	CEP131	-	AZ1|AZI1|ZA1	MIM:613479|HGNC:HGNC:29511|Ensembl:ENSG00000141577	17	17q25.3	centrosomal protein 131	protein-coding	CEP131	centrosomal protein 131	O	centrosomal protein of 131 kDa|5-azacytidine induced 1|5-azacytidine-induced protein 1|centrosomal protein 131 kDa|centrosomal protein 131kDa|pre-acrosome localization protein 1	20201213	-
9606	22995	CEP152	-	MCPH4|MCPH9|SCKL5	MIM:613529|HGNC:HGNC:29298|Ensembl:ENSG00000103995	15	15q21.1	centrosomal protein 152	protein-coding	CEP152	centrosomal protein 152	O	centrosomal protein of 152 kDa|asterless|centrosomal protein 152kDa|microcephaly, primary autosomal recessive 4	20201124	-
9606	22996	TTC39A	-	C1orf34|DEME-6	HGNC:HGNC:18657|Ensembl:ENSG00000085831	1	1p32.3	tetratricopeptide repeat domain 39A	protein-coding	TTC39A	tetratricopeptide repeat domain 39A	O	tetratricopeptide repeat protein 39A|TPR repeat protein 39A|differentially expressed in MCF7 with estradiol protein 6|testicular tissue protein Li 213	20201213	-
9606	22997	IGSF9B	-	LINC00947|MIR4697HG	MIM:613773|HGNC:HGNC:32326|Ensembl:ENSG00000080854	11	11q25	immunoglobulin superfamily member 9B	protein-coding	IGSF9B	immunoglobulin superfamily member 9B	O	protein turtle homolog B|MIR4697 host gene (non-protein coding)|long intergenic non-protein coding RNA 947	20201213	-
9606	22998	LIMCH1	-	LIMCH1A|LMO7B	MIM:617750|HGNC:HGNC:29191|Ensembl:ENSG00000064042	4	4p13	LIM and calponin homology domains 1	protein-coding	LIMCH1	LIM and calponin homology domains 1	O	LIM and calponin homology domains-containing protein 1	20201124	-
9606	22999	RIMS1	-	CORD7|RAB3IP2|RIM|RIM1	MIM:606629|HGNC:HGNC:17282|Ensembl:ENSG00000079841	6	6q13	regulating synaptic membrane exocytosis 1	protein-coding	RIMS1	regulating synaptic membrane exocytosis 1	O	regulating synaptic membrane exocytosis protein 1|RAB3-interacting protein 2|rab-3-interacting protein 2|rab3-interacting molecule 1	20201213	-
9606	23001	WDFY3	-	ALFY|BCHS|MCPH18|ZFYVE25	MIM:617485|HGNC:HGNC:20751|Ensembl:ENSG00000163625	4	4q21.23	WD repeat and FYVE domain containing 3	protein-coding	WDFY3	WD repeat and FYVE domain containing 3	O	WD repeat and FYVE domain-containing protein 3|autophagy-linked FYVE protein	20201213	-
9606	23002	DAAM1	-	-	MIM:606626|HGNC:HGNC:18142|Ensembl:ENSG00000100592	14	14q23.1	dishevelled associated activator of morphogenesis 1	protein-coding	DAAM1	dishevelled associated activator of morphogenesis 1	O	disheveled-associated activator of morphogenesis 1	20210118	-
9606	23005	MAPKBP1	-	JNKBP-1|JNKBP1|NPHP20	MIM:616786|HGNC:HGNC:29536|Ensembl:ENSG00000137802	15	15q15.1	mitogen-activated protein kinase binding protein 1	protein-coding	MAPKBP1	mitogen-activated protein kinase binding protein 1	O	mitogen-activated protein kinase-binding protein 1|JNK-binding protein 1	20201124	-
9606	23007	PLCH1	-	PLC eta 1|PLC-L3|PLCL3	MIM:612835|HGNC:HGNC:29185|Ensembl:ENSG00000114805	3	3q25.31	phospholipase C eta 1	protein-coding	PLCH1	phospholipase C eta 1	O	1-phosphatidylinositol 4,5-bisphosphate phosphodiesterase eta-1|PLC-eta-1|phosphoinositide phospholipase C-eta-1|phospholipase C-eta1a|phospholipase C-eta1b|phospholipase C-like 3|phospholipase C-like protein 3	20201124	-
9606	23008	KLHDC10	-	slim	MIM:615152|HGNC:HGNC:22194|Ensembl:ENSG00000128607	7	7q32.2	kelch domain containing 10	protein-coding	KLHDC10	kelch domain containing 10	O	kelch domain-containing protein 10|PNAS-119|scruin like at the midline homolog	20201124	-
9606	23011	RAB21	-	-	MIM:612398|HGNC:HGNC:18263|Ensembl:ENSG00000080371	12	12q21.1	RAB21, member RAS oncogene family	protein-coding	RAB21	RAB21, member RAS oncogene family	O	ras-related protein Rab-21|GTP-binding protein RAB21	20210103	-
9606	23012	STK38L	-	NDR2	MIM:615836|HGNC:HGNC:17848|Ensembl:ENSG00000211455	12	12p11.23	serine/threonine kinase 38 like	protein-coding	STK38L	serine/threonine kinase 38 like	O	serine/threonine-protein kinase 38-like|NDR2 protein kinase|nuclear Dbf2-related 2|nuclear Dbf2-related kinase 2	20201124	-
9606	23013	SPEN	-	HIAA0929|MINT|RBM15C|SHARP	MIM:613484|HGNC:HGNC:17575|Ensembl:ENSG00000065526	1	1p36.21-p36.13	spen family transcriptional repressor	protein-coding	SPEN	spen family transcriptional repressor	O	msx2-interacting protein|Msx2 interacting nuclear target (MINT) homolog|SMART/HDAC1-associated repressor protein|nuclear receptor transcription cofactor|spen homolog, transcriptional regulator	20201124	-
9606	23014	FBXO21	-	FBX21	MIM:609095|HGNC:HGNC:13592|Ensembl:ENSG00000135108	12	12q24.22	F-box protein 21	protein-coding	FBXO21	F-box protein 21	O	F-box only protein 21	20201124	-
9606	23015	GOLGA8A	-	CFAP286|FAP286|GM88|GOLGA8B	MIM:616180|HGNC:HGNC:31972|Ensembl:ENSG00000175265	15	15q14	golgin A8 family member A	protein-coding	GOLGA8A	golgin A8 family member A	O	golgin subfamily A member 8A|88 kDa Golgi matrix protein|88-kDa golgi protein|GM88 autoantigen|Golgin subfamily A member 8B|golgi autoantigen, golgin subfamily a, 8A|golgin-67	20201208	-
9606	23016	EXOSC7	-	EAP1|RRP42|Rrp42p|hRrp42p|p8	MIM:606488|HGNC:HGNC:28112|Ensembl:ENSG00000075914	3	3p21.31	exosome component 7	protein-coding	EXOSC7	exosome component 7	O	exosome complex component RRP42|exosome complex exonuclease RRP42|ribosomal RNA-processing protein 42	20210103	-
9606	23017	FAIM2	-	LFG|LFG2|NGP35|NMP35|TMBIM2	MIM:604306|HGNC:HGNC:17067|Ensembl:ENSG00000135472	12	12q13.12	Fas apoptotic inhibitory molecule 2	protein-coding	FAIM2	Fas apoptotic inhibitory molecule 2	O	protein lifeguard 2|neural membrane protein 35|transmembrane BAX inhibitor motif-containing protein 2	20201206	-
9606	23019	CNOT1	-	AD-005|CDC39|HPE12|NOT1|NOT1H|VIBOS	MIM:604917|HGNC:HGNC:7877|Ensembl:ENSG00000125107	16	16q21	CCR4-NOT transcription complex subunit 1	protein-coding	CNOT1	CCR4-NOT transcription complex subunit 1	O	CCR4-NOT transcription complex subunit 1|CCR4-associated factor 1|NOT1 (negative regulator of transcription 1, yeast) homolog|adrenal gland protein AD-005|negative regulator of transcription subunit 1 homolog	20210123	-
9606	23020	SNRNP200	-	ASCC3L1|BRR2|HELIC2|RP33|U5-200KD	MIM:601664|HGNC:HGNC:30859|Ensembl:ENSG00000144028	2	2q11.2	small nuclear ribonucleoprotein U5 subunit 200	protein-coding	SNRNP200	small nuclear ribonucleoprotein U5 subunit 200	O	U5 small nuclear ribonucleoprotein 200 kDa helicase|BRR2 homolog|U5 snRNP-specific 200 kDa protein|activating signal cointegrator 1 complex subunit 3-like 1|bad response to refrigeration 2 homolog|small nuclear ribonucleoprotein 200kDa (U5)|small nuclear ribonucleoprotein, U5 200kDa subunit	20210103	-
9606	23022	PALLD	-	CGI-151|CGI151|MYN|PNCA1|SIH002	MIM:608092|HGNC:HGNC:17068|Ensembl:ENSG00000129116	4	4q32.3	palladin, cytoskeletal associated protein	protein-coding	PALLD	palladin, cytoskeletal associated protein	O	palladin|myoneurin|sarcoma antigen NY-SAR-77	20201206	-
9606	23023	TMCC1	-	-	MIM:616242|HGNC:HGNC:29116|Ensembl:ENSG00000172765	3	3q22.1	transmembrane and coiled-coil domain family 1	protein-coding	TMCC1	transmembrane and coiled-coil domain family 1	O	transmembrane and coiled-coil domains protein 1	20201124	-
9606	23024	PDZRN3	-	LNX3|SEMACAP3|SEMCAP3	MIM:609729|HGNC:HGNC:17704|Ensembl:ENSG00000121440	3	3p13	PDZ domain containing ring finger 3	protein-coding	PDZRN3	PDZ domain containing ring finger 3	O	E3 ubiquitin-protein ligase PDZRN3|RING-type E3 ubiquitin transferase PDZRN3|ligand of Numb protein X 3|likely ortholog of mouse semaF cytoplasmic domain associated protein 3|semaphorin cytoplasmic domain-associated protein 3	20210103	-
9606	23025	UNC13A	-	Munc13-1	MIM:609894|HGNC:HGNC:23150|Ensembl:ENSG00000130477	19	19p13.11	unc-13 homolog A	protein-coding	UNC13A	unc-13 homolog A	O	protein unc-13 homolog A	20201220	-
9606	23026	MYO16	-	MYAP3|MYR8|Myo16b|NYAP3|PPP1R107	MIM:615479|HGNC:HGNC:29822|Ensembl:ENSG00000041515	13	13q33.3	myosin XVI	protein-coding	MYO16	myosin XVI	O	unconventional myosin-XVI|MYO16 variant protein|myosin heavy chain Myr 8|neuronal tyrosine-phosphorylated phosphoinositide-3-kinase adapter 3|neuronal tyrosine-phosphorylated phosphoinositide-3-kinase adaptor 3|protein phosphatase 1, regulatory subunit 107|unconventional myosin-16	20201124	-
9606	23028	KDM1A	-	AOF2|BHC110|CPRF|KDM1|LSD1	MIM:609132|HGNC:HGNC:29079|Ensembl:ENSG00000004487	1	1p36.12	lysine demethylase 1A	protein-coding	KDM1A	lysine demethylase 1A	O	lysine-specific histone demethylase 1A|BRAF35-HDAC complex protein BHC110|FAD-binding protein BRAF35-HDAC complex, 110 kDa subunit|[histone H3]-dimethyl-L-lysine(4) FAD-dependent demethylase 1A|amine oxidase (flavin containing) domain 2|flavin-containing amine oxidase domain-containing protein 2|lysine (K)-specific demethylase 1A|lysine-specific histone demethylase 1	20210114	-
9606	23029	RBM34	-	-	HGNC:HGNC:28965|Ensembl:ENSG00000188739	1	1q42.3	RNA binding motif protein 34	protein-coding	RBM34	RNA binding motif protein 34	O	RNA-binding protein 34|epididymis secretory sperm binding protein	20210103	-
9606	23030	KDM4B	-	JMJD2B|TDRD14B	MIM:609765|HGNC:HGNC:29136|Ensembl:ENSG00000127663	19	19p13.3	lysine demethylase 4B	protein-coding	KDM4B	lysine demethylase 4B	O	lysine-specific demethylase 4B|[histone H3]-trimethyl-L-lysine(9) demethylase 4B|jmjC domain-containing histone demethylation protein 3B|jumonji domain containing 2B|jumonji domain-containing protein 2B|lysine (K)-specific demethylase 4B|tudor domain containing 14B	20210118	-
9606	23031	MAST3	-	-	MIM:612258|HGNC:HGNC:19036|Ensembl:ENSG00000099308	19	19p13.11	microtubule associated serine/threonine kinase 3	protein-coding	MAST3	microtubule associated serine/threonine kinase 3	O	microtubule-associated serine/threonine-protein kinase 3	20201124	-
9606	23032	USP33	-	VDU1	MIM:615146|HGNC:HGNC:20059|Ensembl:ENSG00000077254	1	1p31.1	ubiquitin specific peptidase 33	protein-coding	USP33	ubiquitin specific peptidase 33	O	ubiquitin carboxyl-terminal hydrolase 33|VHL-interacting deubiquitinating enzyme 1|deubiquitinating enzyme 33|pVHL-interacting deubiquitinating enzyme 1|ubiquitin thioesterase 33|ubiquitin thiolesterase 33|ubiquitin-specific-processing protease 33	20201213	-
9606	23033	DOP1A	-	DOP1|DOPEY1|KIAA1117|dJ202D23.2	MIM:616823|HGNC:HGNC:21194|Ensembl:ENSG00000083097	6	6q14.1	DOP1 leucine zipper like protein A	protein-coding	DOP1A	DOP1 leucine zipper like protein A	O	protein dopey-1|dopey family member 1|homolog of yeast DOP1	20201124	-
9606	23034	SAMD4A	-	SAMD4|SMAUG|SMAUG1|SMG|SMGA	MIM:610747|HGNC:HGNC:23023|Ensembl:ENSG00000020577	14	14q22.2	sterile alpha motif domain containing 4A	protein-coding	SAMD4A	sterile alpha motif domain containing 4A	O	protein Smaug homolog 1|SAM domain-containing protein 4A	20201124	-
9606	23035	PHLPP2	-	PHLPPL|PPM3B	MIM:611066|HGNC:HGNC:29149|Ensembl:ENSG00000040199	16	16q22.2	PH domain and leucine rich repeat protein phosphatase 2	protein-coding	PHLPP2	PH domain and leucine rich repeat protein phosphatase 2	O	PH domain leucine-rich repeat-containing protein phosphatase 2|protein phosphatase, Mg2+/Mn2+ dependent 3B	20210110	-
9606	23036	ZNF292	-	Nbla00365|ZFP292|ZN-16|Zn-15|bA393I2.3	MIM:616213|HGNC:HGNC:18410|Ensembl:ENSG00000188994	6	6q14.3	zinc finger protein 292	protein-coding	ZNF292	zinc finger protein 292	O	zinc finger protein 292|16 zinc-finger domain protein|putative protein product of Nbla00365	20201213	-
9606	23037	PDZD2	-	AIPC|PAPIN|PDZK3|PIN1	MIM:610697|HGNC:HGNC:18486|Ensembl:ENSG00000133401	5	5p13.3	PDZ domain containing 2	protein-coding	PDZD2	PDZ domain containing 2	O	PDZ domain-containing protein 2|PDZ domain-containing protein 3|activated in prostate cancer protein|plakophilin-related armadillo repeat protein-interactive PDZ protein	20201213	-
9606	23038	WDTC1	-	ADP|DCAF9	HGNC:HGNC:29175|Ensembl:ENSG00000142784	1	1p36.11	WD and tetratricopeptide repeats 1	protein-coding	WDTC1	WD and tetratricopeptide repeats 1	O	WD and tetratricopeptide repeats protein 1|DDB1 and CUL4 associated factor 9|adipose homolog	20201124	-
9606	23039	XPO7	-	EXP7|RANBP16	MIM:606140|HGNC:HGNC:14108|Ensembl:ENSG00000130227	8	8p21.3	exportin 7	protein-coding	XPO7	exportin 7	O	exportin-7|RAN binding protein 16	20201213	-
9606	23040	MYT1L	-	MRD39|NZF1|ZC2H2C2|ZC2HC4B|myT1-L	MIM:613084|HGNC:HGNC:7623|Ensembl:ENSG00000186487	2	2p25.3	myelin transcription factor 1 like	protein-coding	MYT1L	myelin transcription factor 1 like	O	myelin transcription factor 1-like protein|neural zinc finger transcription factor 1	20201124	-
9606	23041	MON2	-	-	MIM:616822|HGNC:HGNC:29177|Ensembl:ENSG00000061987	12	12q14.1	MON2 homolog, regulator of endosome-to-Golgi trafficking	protein-coding	MON2	MON2 homolog, regulator of endosome-to-Golgi trafficking	O	protein MON2 homolog|MON2 regulator of endosome-to-Golgi trafficking	20201124	-
9606	23042	PDXDC1	-	LP8165	MIM:614244|HGNC:HGNC:28995|Ensembl:ENSG00000179889	16	16p13.11	pyridoxal dependent decarboxylase domain containing 1	protein-coding	PDXDC1	pyridoxal dependent decarboxylase domain containing 1	O	pyridoxal-dependent decarboxylase domain-containing protein 1	20201206	-
9606	23043	TNIK	-	MRT54	MIM:610005|HGNC:HGNC:30765|Ensembl:ENSG00000154310	3	3q26.2-q26.31	TRAF2 and NCK interacting kinase	protein-coding	TNIK	TRAF2 and NCK interacting kinase	O	TRAF2 and NCK-interacting protein kinase	20201213	-
9606	23046	KIF21B	-	-	MIM:608322|HGNC:HGNC:29442|Ensembl:ENSG00000116852	1	1q32.1	kinesin family member 21B	protein-coding	KIF21B	kinesin family member 21B	O	kinesin-like protein KIF21B	20210103	-
9606	23047	PDS5B	-	APRIN|AS3|CG008	MIM:605333|HGNC:HGNC:20418|Ensembl:ENSG00000083642	13	13q13.1	PDS5 cohesin associated factor B	protein-coding	PDS5B	PDS5 cohesin associated factor B	O	sister chromatid cohesion protein PDS5 homolog B|androgen induced inhibitor of proliferation|androgen-induced proliferation inhibitor|androgen-induced prostate proliferative shutoff-associated protein AS3|androgen-induced shutoff 3	20210123	-
9606	23048	FNBP1	-	FBP17	MIM:606191|HGNC:HGNC:17069|Ensembl:ENSG00000187239	9	9q34.11	formin binding protein 1	protein-coding	FNBP1	formin binding protein 1	O	formin-binding protein 1|formin-binding protein 17	20201213	-
9606	23049	SMG1	-	61E3.4|ATX|LIP	MIM:607032|HGNC:HGNC:30045|Ensembl:ENSG00000157106	16	16p12.3	SMG1 nonsense mediated mRNA decay associated PI3K related kinase	protein-coding	SMG1	SMG1 nonsense mediated mRNA decay associated PI3K related kinase	O	serine/threonine-protein kinase SMG1|PI-3-kinase-related kinase SMG-1|SMG1 phosphatidylinositol 3-kinase-related kinase|lambda-interacting protein|lambda/iota protein kinase C-interacting protein|smg-1 homolog, phosphatidylinositol 3-kinase-related kinase	20201124	-
9606	23051	ZHX3	-	TIX1	MIM:609598|HGNC:HGNC:15935|Ensembl:ENSG00000174306	20	20q12	zinc fingers and homeoboxes 3	protein-coding	ZHX3	zinc fingers and homeoboxes 3	O	zinc fingers and homeoboxes protein 3|triple homeobox 1|triple homeobox protein 1|zinc finger and homeodomain protein 3	20201213	-
9606	23052	ENDOD1	-	-	HGNC:HGNC:29129|Ensembl:ENSG00000149218	11	11q21	endonuclease domain containing 1	protein-coding	ENDOD1	endonuclease domain containing 1	O	endonuclease domain-containing 1 protein	20210103	-
9606	23053	ZSWIM8	-	KIAA0913	HGNC:HGNC:23528|Ensembl:ENSG00000214655	10	10q22.2	zinc finger SWIM-type containing 8	protein-coding	ZSWIM8	zinc finger SWIM-type containing 8	O	zinc finger SWIM domain-containing protein 8	20201124	-
9606	23054	NCOA6	-	AIB3|ASC2|NRC|PRIP|RAP250|TRBP	MIM:605299|HGNC:HGNC:15936|Ensembl:ENSG00000198646	20	20q11.22	nuclear receptor coactivator 6	protein-coding	NCOA6	nuclear receptor coactivator 6	O	nuclear receptor coactivator 6|NRC RAP250|PPAR-interacting protein|activating signal cointegrator-2|amplified in breast cancer protein 3|amplified in breast cancer-3 protein|cancer-amplified transcriptional coactivator ASC-2|nuclear receptor coactivator RAP250|nuclear receptor-activating protein, 250 kDa|peroxisome proliferator-activated receptor interacting protein|thyroid hormone receptor binding protein	20201227	-
9606	23057	NMNAT2	-	C1orf15|PNAT2	MIM:608701|HGNC:HGNC:16789|Ensembl:ENSG00000157064	1	1q25.3	nicotinamide nucleotide adenylyltransferase 2	protein-coding	NMNAT2	nicotinamide nucleotide adenylyltransferase 2	O	nicotinamide/nicotinic acid mononucleotide adenylyltransferase 2|NMN adenylyltransferase 2|NMN/NaMN adenylyltransferase 2|NaMN adenylyltransferase 2|nicotinamide mononucleotide adenylyltransferase 2|nicotinate-nucleotide adenylyltransferase 2|pyridine nucleotide adenylyltransferase 2	20201213	-
9606	23059	CLUAP1	-	CFAP22|FAP22|IFT38	MIM:616787|HGNC:HGNC:19009|Ensembl:ENSG00000103351	16	16p13.3	clusterin associated protein 1	protein-coding	CLUAP1	clusterin associated protein 1	O	clusterin-associated protein 1|cilia and flagella associated protein 22|flagellar associated protein 22, qilin-like protein, homolog	20201124	-
9606	23060	ZNF609	-	-	MIM:617474|HGNC:HGNC:29003|Ensembl:ENSG00000180357	15	15q22.31	zinc finger protein 609	protein-coding	ZNF609	zinc finger protein 609	O	zinc finger protein 609	20201220	-
9606	23061	TBC1D9B	-	GRAMD9B	MIM:618039|HGNC:HGNC:29097|Ensembl:ENSG00000197226	5	5q35.3	TBC1 domain family member 9B	protein-coding	TBC1D9B	TBC1 domain family member 9B	O	TBC1 domain family member 9B|TBC1 domain family, member 9B (with GRAM domain)	20201213	-
9606	23062	GGA2	-	VEAR	MIM:606005|HGNC:HGNC:16064|Ensembl:ENSG00000103365	16	16p12.2	golgi associated, gamma adaptin ear containing, ARF binding protein 2	protein-coding	GGA2	golgi associated, gamma adaptin ear containing, ARF binding protein 2	O	ADP-ribosylation factor-binding protein GGA2|VHS domain and ear domain of gamma-adaptin|VHS domain and ear domain-containing protein|gamma-adaptin-related protein 2|golgi-localized, gamma ear-containing, ARF-binding protein 2	20210103	-
9606	23063	WAPL	-	FOE|KIAA0261|WAPAL	MIM:610754|HGNC:HGNC:23293|Ensembl:ENSG00000062650	10	10q23.2	WAPL cohesin release factor	protein-coding	WAPL	WAPL cohesin release factor	O	wings apart-like protein homolog|friend of EBNA2 (Epstein-Barr virus nuclear protein 2)|friend of EBNA2 protein	20201213	-
9606	23064	SETX	-	ALS4|AOA2|SCAN2|SCAR1|Sen1|bA479K20.2	MIM:608465|HGNC:HGNC:445|Ensembl:ENSG00000107290	9	9q34.13	senataxin	protein-coding	SETX	senataxin	O	probable helicase senataxin|SEN1 homolog|amyotrophic lateral sclerosis 4 protein	20201213	-
9606	23065	EMC1	-	CAVIPMR|KIAA0090	MIM:616846|HGNC:HGNC:28957|Ensembl:ENSG00000127463	1	1p36.13	ER membrane protein complex subunit 1	protein-coding	EMC1	ER membrane protein complex subunit 1	O	ER membrane protein complex subunit 1	20210103	-
9606	23066	CAND2	-	TIP120B|Tp120b	MIM:610403|HGNC:HGNC:30689|Ensembl:ENSG00000144712	3	3p25.2	cullin associated and neddylation dissociated 2 (putative)	protein-coding	CAND2	cullin associated and neddylation dissociated 2 (putative)	O	cullin-associated NEDD8-dissociated protein 2|TBP interacting protein|TBP-interacting protein 120B|TBP-interacting protein of 120 kDa B|cullin-associated and neddylation-dissociated protein 2|epididymis secretory sperm binding protein|epididymis tissue protein Li 169|p120 CAND2	20201124	-
9606	23067	SETD1B	-	IDDSELD|KMT2G|Set1B	MIM:611055|HGNC:HGNC:29187|Ensembl:ENSG00000139718	12	12q24.31	SET domain containing 1B, histone lysine methyltransferase	protein-coding	SETD1B	SET domain containing 1B, histone lysine methyltransferase	O	histone-lysine N-methyltransferase SETD1B|SET domain-containing protein 1B|lysine N-methyltransferase 2G	20210123	-
9606	23070	CMTR1	-	FTSJD2|KIAA0082|MTr1|hMTr1	MIM:616189|HGNC:HGNC:21077|Ensembl:ENSG00000137200	6	6p21.2	cap methyltransferase 1	protein-coding	CMTR1	cap methyltransferase 1	O	cap-specific mRNA (nucleoside-2'-O-)-methyltransferase 1|FtsJ methyltransferase domain containing 2|ISG95|S-adenosyl-L-methionine-dependent methyltransferase FTSJD2|cap1 2'O-ribose methyltransferase 1|ftsJ methyltransferase domain-containing protein 2|interferon-stimulated gene 95 kDa protein	20201213	-
9606	23071	ERP44	-	PDIA10|TXNDC4	MIM:609170|HGNC:HGNC:18311|Ensembl:ENSG00000023318	9	9q31.1	endoplasmic reticulum protein 44	protein-coding	ERP44	endoplasmic reticulum protein 44	O	endoplasmic reticulum resident protein 44|ER protein 44|endoplasmic reticulum resident protein 44 kDa|epididymis secretory sperm binding protein|protein disulfide isomerase family A, member 10|thioredoxin domain containing 4 (endoplasmic reticulum)|thioredoxin domain-containing protein 4	20210103	-
9606	23072	HECW1	-	NEDL1	MIM:610384|HGNC:HGNC:22195|Ensembl:ENSG00000002746	7	7p14.1-p13	HECT, C2 and WW domain containing E3 ubiquitin protein ligase 1	protein-coding	HECW1	HECT, C2 and WW domain containing E3 ubiquitin protein ligase 1	O	E3 ubiquitin-protein ligase HECW1|HECT type E3 ubiquitin ligase|HECT-type E3 ubiquitin transferase HECW1|NEDD4-like ubiquitin-protein ligase 1	20201124	-
9606	23074	UHRF1BP1L	-	SHIP164	HGNC:HGNC:29102|Ensembl:ENSG00000111647	12	12q23.1	UHRF1 binding protein 1 like	protein-coding	UHRF1BP1L	UHRF1 binding protein 1 like	O	UHRF1-binding protein 1-like|UHRF1 (ICBP90) binding protein 1-like|syntaxin 6Habc-interacting protein of 164 kDa|syntaxin-6 Habc-interacting protein of 164 kDa	20201124	-
9606	23075	SWAP70	-	HSPC321|SWAP-70	MIM:604762|HGNC:HGNC:17070|Ensembl:ENSG00000133789	11	11p15.4	switching B cell complex subunit SWAP70	protein-coding	SWAP70	switching B cell complex subunit SWAP70	O	switch-associated protein 70|SWAP switching B-cell complex 70kDa subunit|SWAP switching B-cell complex subunit 70	20201124	-
9606	23076	RRP1B	-	KIAA0179|NNP1L|Nnp1|PPP1R136|RRP1	MIM:610654|HGNC:HGNC:23818|Ensembl:ENSG00000160208	21	21q22.3	ribosomal RNA processing 1B	protein-coding	RRP1B	ribosomal RNA processing 1B	O	ribosomal RNA processing protein 1 homolog B|RRP1-like protein B|protein phosphatase 1, regulatory subunit 136|ribosomal RNA processing 1 homolog B	20210103	-
9606	23077	MYCBP2	-	Myc-bp2|PAM|PHR1|Phr	MIM:610392|HGNC:HGNC:23386|Ensembl:ENSG00000005810	13	13q22.3	MYC binding protein 2	protein-coding	MYCBP2	MYC binding protein 2	O	E3 ubiquitin-protein ligase MYCBP2|Highwire|MYC binding protein 2, E3 ubiquitin protein ligase|PAM/Highwire/RPM-1 protein 1|RING-type E3 ubiquitin transferase MYCBP2|myc-binding protein 2|protein associated with Myc	20210103	-
9606	23078	VWA8	-	KIAA0564|P7BP2	MIM:617509|HGNC:HGNC:29071|Ensembl:ENSG00000102763	13	13q14.11	von Willebrand factor A domain containing 8	protein-coding	VWA8	von Willebrand factor A domain containing 8	O	von Willebrand factor A domain-containing protein 8|PEX7-binding protein 2|Pex7p-binding protein 2	20201219	-
9606	23080	AVL9	-	KIAA0241	MIM:612927|HGNC:HGNC:28994|Ensembl:ENSG00000105778	7	7p14.3	AVL9 cell migration associated	protein-coding	AVL9	AVL9 cell migration associated	O	late secretory pathway protein AVL9 homolog|AVL9 homolog (S. cerevisiase)	20201124	-
9606	23081	KDM4C	-	GASC1|JHDM3C|JMJD2C|TDRD14C	MIM:605469|HGNC:HGNC:17071|Ensembl:ENSG00000107077	9	9p24.1	lysine demethylase 4C	protein-coding	KDM4C	lysine demethylase 4C	O	lysine-specific demethylase 4C|JmjC domain-containing histone demethylation protein 3C|[histone H3]-trimethyl-L-lysine(9) demethylase 4C|gene amplified in squamous cell carcinoma 1 protein|jumonji domain-containing protein 2C|lysine (K)-specific demethylase 4C|tudor domain containing 14C	20210114	-
9606	23082	PPRC1	-	PRC	MIM:617462|HGNC:HGNC:30025|Ensembl:ENSG00000148840	10	10q24.32	PPARG related coactivator 1	protein-coding	PPRC1	PPARG related coactivator 1	O	peroxisome proliferator-activated receptor gamma coactivator-related protein 1|PGC-1-related coactivator|peroxisome proliferator-activated receptor gamma, coactivator-related 1	20201124	-
9606	23085	ERC1	-	Cast2|ELKS|ERC-1|RAB6IP2	MIM:607127|HGNC:HGNC:17072|Ensembl:ENSG00000082805	12	12p13.33	ELKS/RAB6-interacting/CAST family member 1	protein-coding	ERC1	ELKS/RAB6-interacting/CAST family member 1	O	ELKS/Rab6-interacting/CAST family member 1|RAB6 interacting protein 2	20201206	-
9606	23086	EXPH5	-	SLAC2-B|SLAC2B	MIM:612878|HGNC:HGNC:30578|Ensembl:ENSG00000110723	11	11q22.3	exophilin 5	protein-coding	EXPH5	exophilin 5	O	exophilin-5|slp homolog lacking C2 domains b|synaptotagmin-like homologue lacking C2 domains b|synaptotagmin-like protein homolog lacking C2 domains b	20201213	-
9606	23087	TRIM35	-	HLS5|MAIR	MIM:617007|HGNC:HGNC:16285|Ensembl:ENSG00000104228	8	8p21.2	tripartite motif containing 35	protein-coding	TRIM35	tripartite motif containing 35	O	tripartite motif-containing protein 35|hemopoietic lineage switch protein 5	20201124	-
9606	23089	PEG10	-	EDR|HB-1|MEF3L|Mar2|Mart2|RGAG3|RTL2|SIRH1	MIM:609810|HGNC:HGNC:14005|Ensembl:ENSG00000242265	7	7q21.3	paternally expressed 10	protein-coding	PEG10	paternally expressed 10	O	retrotransposon-derived protein PEG10|MEF3 like 1|Sushi-Ichi retrotransposon homolog 1|embryonal carcinoma differentiation regulated|mammalian retrotransposon-derived 2|mammalian retrotransposon-derived protein 2|myelin expression factor 3-like protein 1|paternally expressed gene 10 protein|retrotransposon Gag like 2|retrotransposon gag domain-containing protein 3|retrotransposon-derived gag-like polyprotein|ty3/Gypsy-like protein	20210110	-
9606	23090	ZNF423	-	Ebfaz|JBTS19|NPHP14|OAZ|Roaz|ZFP423|Zfp104|hOAZ	MIM:604557|HGNC:HGNC:16762|Ensembl:ENSG00000102935	16	16q12.1	zinc finger protein 423	protein-coding	ZNF423	zinc finger protein 423	O	zinc finger protein 423|OLF-1/EBF associated zinc finger|Smad- and Olf-interacting zinc finger protein|early B-cell factor associated zinc finger protein|olf1/EBF-associated zinc finger protein	20201213	-
9606	23091	ZC3H13	-	KIAA0853|Xio	MIM:616453|HGNC:HGNC:20368|Ensembl:ENSG00000123200	13	13q14.13	zinc finger CCCH-type containing 13	protein-coding	ZC3H13	zinc finger CCCH-type containing 13	O	zinc finger CCCH domain-containing protein 13	20201208	-
9606	23092	ARHGAP26	-	GRAF|GRAF1|OPHN1L|OPHN1L1	MIM:605370|HGNC:HGNC:17073|Ensembl:ENSG00000145819	5	5q31.3	Rho GTPase activating protein 26	protein-coding	ARHGAP26	Rho GTPase activating protein 26	O	rho GTPase-activating protein 26|GTPase regulator associated with focal adhesion kinase pp125(FAK)|oligophrenin-1-like protein	20201124	-
9606	23093	TTLL5	-	CORD19|KIAA0998|STAMP	MIM:612268|HGNC:HGNC:19963|Ensembl:ENSG00000119685	14	14q24.3	tubulin tyrosine ligase like 5	protein-coding	TTLL5	tubulin tyrosine ligase like 5	O	tubulin polyglutamylase TTLL5|SRC1 and TIF2 associated binding protein|SRC1 and TIF2-associated modulatory protein|tubulin tyrosine ligase-like family, member 5	20201213	-
9606	23094	SIPA1L3	-	CTRCT45|SPAL3|SPAR3	MIM:616655|HGNC:HGNC:23801|Ensembl:ENSG00000105738	19	19q13.13-q13.2	signal induced proliferation associated 1 like 3	protein-coding	SIPA1L3	signal induced proliferation associated 1 like 3	O	signal-induced proliferation-associated 1-like protein 3|SIPA1-like protein 3|SPA-1-like protein 3|spine-associated RapGAP 3	20210103	-
9606	23095	KIF1B	-	CMT2|CMT2A|CMT2A1|HMSNII|KLP|NBLST1	MIM:605995|HGNC:HGNC:16636|Ensembl:ENSG00000054523	1	1p36.22	kinesin family member 1B	protein-coding	KIF1B	kinesin family member 1B	O	kinesin-like protein KIF1B|kinesin superfamily protein KIF1B	20201213	-
9606	23096	IQSEC2	-	BRAG1|IQ-ArfGEF|MRX1|MRX18|MRX78	MIM:300522|HGNC:HGNC:29059|Ensembl:ENSG00000124313	X	Xp11.22	IQ motif and Sec7 domain ArfGEF 2	protein-coding	IQSEC2	IQ motif and Sec7 domain ArfGEF 2	O	IQ motif and SEC7 domain-containing protein 2|IQ motif and Sec7 domain 2|brefeldin A resistant Arf-guanine nucleotide exchange factor 1|brefeldin A resistant Arf-guanine nucleotide exchange factor 1b|brefeldin A resistant Arf-guanine nucleotide exchange factor 1c|mental retardation, X-linked 18	20210123	-
9606	23097	CDK19	-	CDC2L6|CDK11|DEE87|EIEE87|bA346C16.3	MIM:614720|HGNC:HGNC:19338|Ensembl:ENSG00000155111	6	6q21	cyclin dependent kinase 19	protein-coding	CDK19	cyclin dependent kinase 19	O	cyclin-dependent kinase 19|CDC2-related protein kinase 6|CDK8-like cyclin-dependent kinase|cell division cycle 2-like 6 (CDK8-like)|cell division cycle 2-like protein kinase 6|cell division protein kinase 19|cyclin dependent kinase 19 variant 2|cyclin-dependent kinase (CDC2-like) 11|cyclin-dependent kinase 11|death-preventing kinase	20210123	-
9606	23098	SARM1	-	HsTIR|MyD88-5|SAMD2|SARM|hSARM1	MIM:607732|HGNC:HGNC:17074|Ensembl:ENSG00000004139	17	17q11.2	sterile alpha and TIR motif containing 1	protein-coding	SARM1	sterile alpha and TIR motif containing 1	O	NAD(+) hydrolase SARM1|NADP(+) hydrolase SARM1|NADase SARM1|SAM domain-containing protein 2|sterile alpha and Armadillo repeat protein|sterile alpha and HEAT/Armadillo motif protein, ortholog of Drosophila|sterile alpha and TIR motif-containing protein 1|sterile alpha motif domain-containing protein 2|tir-1 homolog	20201213	-
9606	23099	ZBTB43	-	ZBTB22B|ZNF-X|ZNF297B	MIM:618676|HGNC:HGNC:17908|Ensembl:ENSG00000169155	9	9q33.3	zinc finger and BTB domain containing 43	protein-coding	ZBTB43	zinc finger and BTB domain containing 43	O	zinc finger and BTB domain-containing protein 43|zinc finger and BTB domain-containing protein 22B|zinc finger protein 297B	20201206	-
9606	23101	MCF2L2	-	ARHGEF22	HGNC:HGNC:30319|Ensembl:ENSG00000053524	3	3q27.1	MCF.2 cell line derived transforming sequence-like 2	protein-coding	MCF2L2	MCF.2 cell line derived transforming sequence-like 2	O	probable guanine nucleotide exchange factor MCF2L2|MCF2-transforming sequence-like protein 2|dbs-related Rho family guanine nucleotide exchange factor	20201213	-
9606	23102	TBC1D2B	-	-	MIM:619152|HGNC:HGNC:29183|Ensembl:ENSG00000167202	15	15q24.3-q25.1	TBC1 domain family member 2B	protein-coding	TBC1D2B	TBC1 domain family member 2B	O	TBC1 domain family member 2B	20210114	-
9606	23105	FSTL4	-	-	HGNC:HGNC:21389|Ensembl:ENSG00000053108	5	5q31.1	follistatin like 4	protein-coding	FSTL4	follistatin like 4	O	follistatin-related protein 4|follistatin-like protein 4	20201124	-
9606	23107	MRPS27	-	MRP-S27|S27mt	MIM:611989|HGNC:HGNC:14512|Ensembl:ENSG00000113048	5	5q13.2	mitochondrial ribosomal protein S27	protein-coding	MRPS27	mitochondrial ribosomal protein S27	O	28S ribosomal protein S27, mitochondrial|mitochondrial 28S ribosomal protein S27|mitochondrial small ribosomal subunit protein mS27	20210103	-
9606	23108	RAP1GAP2	-	GARNL4|RAP1GA3	MIM:618714|HGNC:HGNC:29176|Ensembl:ENSG00000132359	17	17p13.3	RAP1 GTPase activating protein 2	protein-coding	RAP1GAP2	RAP1 GTPase activating protein 2	O	rap1 GTPase-activating protein 2|GTPase activating RANGAP domain-like 4|GTPase activating Rap/RanGAP domain-like 4|GTPase-activating Rap/Ran-GAP domain-like protein 4	20201213	-
9606	23109	DDN	-	-	MIM:610588|HGNC:HGNC:24458|Ensembl:ENSG00000181418	12	12q13.12	dendrin	protein-coding	DDN	dendrin	O	dendrin	20201124	-
9606	23111	SPART	-	SPG20|TAHCCP1	MIM:607111|HGNC:HGNC:18514|Ensembl:ENSG00000133104	13	13q13.3	spartin	protein-coding	SPART	spartin	O	spartin|spastic paraplegia 20 (Troyer syndrome)|trans-activated by hepatitis C virus core protein 1	20201124	-
9606	23112	TNRC6B	-	-	MIM:610740|HGNC:HGNC:29190|Ensembl:ENSG00000100354	22	22q13.1	trinucleotide repeat containing adaptor 6B	protein-coding	TNRC6B	trinucleotide repeat containing adaptor 6B	O	trinucleotide repeat-containing gene 6B protein|trinucleotide repeat containing 6B	20201124	-
9606	23113	CUL9	-	H7AP1|PARC	MIM:607489|HGNC:HGNC:15982|Ensembl:ENSG00000112659	6	6p21.1	cullin 9	protein-coding	CUL9	cullin 9	O	cullin-9|CUL-9|UbcH7-associated protein 1|p53-associated parkin-like cytoplasmic protein|parkin-like cytoplasmic p53 binding protein	20201124	-
9606	23114	NFASC	-	NEDCPMD|NF|NRCAML	MIM:609145|HGNC:HGNC:29866|Ensembl:ENSG00000163531	1	1q32.1	neurofascin	protein-coding	NFASC	neurofascin	O	neurofascin|neurofascin homolog	20210123	-
9606	23116	TOGARAM1	-	FAM179B|KIAA0423	MIM:617618|HGNC:HGNC:19959|Ensembl:ENSG00000198718	14	14q21.2	TOG array regulator of axonemal microtubules 1	protein-coding	TOGARAM1	TOG array regulator of axonemal microtubules 1	O	TOG array regulator of axonemal microtubules protein 1|crescerin|crescerin-1|family with sequence similarity 179 member B|protein FAM179B	20201124	-
9606	23117	NPIPB3	-	KIAA0220L|NPIP|NPIPB|NPIPB5|NPIPL3	HGNC:HGNC:28989	16	16p12.2	nuclear pore complex interacting protein family member B3	protein-coding	NPIPB3	nuclear pore complex interacting protein family member B3	O	nuclear pore complex-interacting protein family member B3|KIAA0220-like protein|nuclear pore complex-interacting protein B type|nuclear pore complex-interacting protein-like 3|protein pps22-1	20201124	-
9606	23118	TAB2	-	CHTD2|MAP3K7IP2|TAB-2	MIM:605101|HGNC:HGNC:17075|Ensembl:ENSG00000055208|Ensembl:ENSG00000228408	6	6q25.1	TGF-beta activated kinase 1 (MAP3K7) binding protein 2	protein-coding	TAB2	TGF-beta activated kinase 1 (MAP3K7) binding protein 2	O	TGF-beta-activated kinase 1 and MAP3K7-binding protein 2|TAK1-binding protein 2|mitogen-activated protein kinase kinase kinase 7-interacting protein 2	20210103	-
9606	23119	HIC2	-	HRG22|ZBTB30|ZNF907	MIM:607712|HGNC:HGNC:18595|Ensembl:ENSG00000169635	22	22q11.21	HIC ZBTB transcriptional repressor 2	protein-coding	HIC2	HIC ZBTB transcriptional repressor 2	O	hypermethylated in cancer 2 protein|HIC1-related gene on chromosome 22 protein|hic-2|hic-3|zinc finger and BTB domain-containing protein 30	20210103	-
9606	23120	ATP10B	-	ATPVB	HGNC:HGNC:13543|Ensembl:ENSG00000118322	5	5q34	ATPase phospholipid transporting 10B (putative)	protein-coding	ATP10B	ATPase phospholipid transporting 10B (putative)	O	probable phospholipid-transporting ATPase VB|ATPase, class V, type 10B|P4-ATPase flippase complex alpha subunit ATP10B	20201213	-
9606	23122	CLASP2	-	-	MIM:605853|HGNC:HGNC:17078|Ensembl:ENSG00000163539	3	3p22.3	cytoplasmic linker associated protein 2	protein-coding	CLASP2	cytoplasmic linker associated protein 2	O	CLIP-associating protein 2|CLIP-associating protein CLASP2|multiple asters (Mast)-like homolog 2|protein Orbit homolog 2	20201217	-
9606	23125	CAMTA2	-	-	MIM:611508|HGNC:HGNC:18807|Ensembl:ENSG00000108509	17	17p13.2	calmodulin binding transcription activator 2	protein-coding	CAMTA2	calmodulin binding transcription activator 2	O	calmodulin-binding transcription activator 2	20201124	-
9606	23126	POGZ	-	MRD37|WHSUS|ZNF280E|ZNF635|ZNF635m	MIM:614787|HGNC:HGNC:18801|Ensembl:ENSG00000143442	1	1q21.3	pogo transposable element derived with ZNF domain	protein-coding	POGZ	pogo transposable element derived with ZNF domain	O	pogo transposable element with ZNF domain|putative protein product of Nbla00003|zinc finger protein 280E|zinc finger protein 635	20210103	-
9606	23127	COLGALT2	-	C1orf17|ColGalT 2|GLT25D2	MIM:617533|HGNC:HGNC:16790|Ensembl:ENSG00000198756	1	1q25.3	collagen beta(1-O)galactosyltransferase 2	protein-coding	COLGALT2	collagen beta(1-O)galactosyltransferase 2	O	procollagen galactosyltransferase 2|glycosyltransferase 25 domain containing 2|glycosyltransferase 25 family member 2|hydroxylysine galactosyltransferase 2	20201213	-
9606	23129	PLXND1	-	PLEXD1	MIM:604282|HGNC:HGNC:9107|Ensembl:ENSG00000004399	3	3q22.1	plexin D1	protein-coding	PLXND1	plexin D1	O	plexin-D1	20201124	-
9606	23130	ATG2A	-	-	MIM:616225|HGNC:HGNC:29028|Ensembl:ENSG00000110046	11	11q13.1	autophagy related 2A	protein-coding	ATG2A	autophagy related 2A	O	autophagy-related protein 2 homolog A|ATG2 autophagy related 2 homolog A	20201213	-
9606	23131	GPATCH8	-	GPATC8|KIAA0553	MIM:614396|HGNC:HGNC:29066|Ensembl:ENSG00000186566	17	17q21.31	G-patch domain containing 8	protein-coding	GPATCH8	G-patch domain containing 8	O	G patch domain-containing protein 8	20201206	-
9606	23132	RAD54L2	-	ARIP4|HSPC325|SRISNF2L	HGNC:HGNC:29123|Ensembl:ENSG00000164080	3	3p21.2	RAD54 like 2	protein-coding	RAD54L2	RAD54 like 2	O	helicase ARIP4|AR interacting protein 4|RAD54-like protein 2|androgen receptor-interacting protein 4	20201208	-
9606	23133	PHF8	-	JHDM1F|KDM7B|MRXSSD|ZNF422	MIM:300560|HGNC:HGNC:20672|Ensembl:ENSG00000172943	X	Xp11.22	PHD finger protein 8	protein-coding	PHF8	PHD finger protein 8	O	histone lysine demethylase PHF8|[histone H3]-dimethyl-L-lysine(36) demethylase PHF8|[histone H3]-dimethyl-L-lysine(9) demethylase PHF8|jumonji C domain-containing histone demethylase 1F	20210114	-
9606	23135	KDM6B	-	JMJD3|NEDCFSA	MIM:611577|HGNC:HGNC:29012|Ensembl:ENSG00000132510	17	17p13.1	lysine demethylase 6B	protein-coding	KDM6B	lysine demethylase 6B	O	lysine-specific demethylase 6B|[histone H3]-trimethyl-L-lysine(27) demethylase 6B|jmjC domain-containing protein 3|jumonji domain containing 3, histone lysine demethylase|jumonji domain-containing protein 3|lysine (K)-specific demethylase 6B	20210123	-
9606	23136	EPB41L3	-	4.1B|DAL-1|DAL1	MIM:605331|HGNC:HGNC:3380|Ensembl:ENSG00000082397	18	18p11.31	erythrocyte membrane protein band 4.1 like 3	protein-coding	EPB41L3	erythrocyte membrane protein band 4.1 like 3	O	band 4.1-like protein 3|differentially expressed in adenocarcinoma of the lung protein 1	20201213	-
9606	23137	SMC5	-	SMC5L1	MIM:609386|HGNC:HGNC:20465|Ensembl:ENSG00000198887	9	9q21.12	structural maintenance of chromosomes 5	protein-coding	SMC5	structural maintenance of chromosomes 5	O	structural maintenance of chromosomes protein 5|SMC protein 5|SMC-5|SMC5 structural maintenance of chromosomes 5-like 1|hSMC5	20210118	-
9606	23138	N4BP3	-	LZTS4	MIM:619140|HGNC:HGNC:29852|Ensembl:ENSG00000145911	5	5q35.3	NEDD4 binding protein 3	protein-coding	N4BP3	NEDD4 binding protein 3	O	NEDD4-binding protein 3	20201224	-
9606	23139	MAST2	-	MAST205|MTSSK	MIM:612257|HGNC:HGNC:19035|Ensembl:ENSG00000086015	1	1p34.1	microtubule associated serine/threonine kinase 2	protein-coding	MAST2	microtubule associated serine/threonine kinase 2	O	microtubule-associated serine/threonine-protein kinase 2|microtubule associated testis specific serine/threonine protein kinase	20210103	-
9606	23140	ZZEF1	-	ZZZ4	HGNC:HGNC:29027|Ensembl:ENSG00000074755	17	17p13.2	zinc finger ZZ-type and EF-hand domain containing 1	protein-coding	ZZEF1	zinc finger ZZ-type and EF-hand domain containing 1	O	zinc finger ZZ-type and EF-hand domain-containing protein 1|zinc finger, ZZ-type with EF hand domain 1	20201124	-
9606	23141	ANKLE2	-	KIAA0692|LEMD7|Lem4|MCPH16	MIM:616062|HGNC:HGNC:29101|Ensembl:ENSG00000176915	12	12q24.33	ankyrin repeat and LEM domain containing 2	protein-coding	ANKLE2	ankyrin repeat and LEM domain containing 2	O	ankyrin repeat and LEM domain-containing protein 2|LEM domain containing 7|LEM domain-containing protein 4	20201206	-
9606	23142	DCUN1D4	-	DCNL4	MIM:612977|HGNC:HGNC:28998|Ensembl:ENSG00000109184	4	4q12	defective in cullin neddylation 1 domain containing 4	protein-coding	DCUN1D4	defective in cullin neddylation 1 domain containing 4	O	DCN1-like protein 4|DCN1, defective in cullin neddylation 1, domain containing 4|DCUN1 domain-containing protein 4|defective in cullin neddylation protein 1-like protein 4	20201213	-
9606	23143	LRCH1	-	CHDC1|NP81	MIM:610368|HGNC:HGNC:20309|Ensembl:ENSG00000136141	13	13q14.13-q14.2	leucine rich repeats and calponin homology domain containing 1	protein-coding	LRCH1	leucine rich repeats and calponin homology domain containing 1	O	leucine-rich repeat and calponin homology domain-containing protein 1|leucine-rich repeats and calponin homology (CH) domain containing 1|neuronal protein 81	20201220	-
9606	23144	ZC3H3	-	SMICL|ZC3HDC3	MIM:618640|HGNC:HGNC:28972|Ensembl:ENSG00000014164	8	8q24.3	zinc finger CCCH-type containing 3	protein-coding	ZC3H3	zinc finger CCCH-type containing 3	O	zinc finger CCCH domain-containing protein 3|smad-interacting CPSF-like factor|zinc finger CCCH-type domain containing 3	20201124	-
9606	23145	SSPOP	-	SSPO	MIM:617356|HGNC:HGNC:21998|Ensembl:ENSG00000197558	7	7q36.1	SCO-spondin, pseudogene	pseudo	SSPOP	SCO-spondin, pseudogene	O	SCO protein, thrombospondin domain containing|SCO-spondin|SCO-spondin homolog (Bos taurus)|subcommissural organ spondin	20201124	-
9606	23148	NACAD	-	-	HGNC:HGNC:22196|Ensembl:ENSG00000136274	7	7p13	NAC alpha domain containing	protein-coding	NACAD	NAC alpha domain containing	O	NAC-alpha domain-containing protein 1	20201124	-
9606	23149	FCHO1	-	-	MIM:613437|HGNC:HGNC:29002|Ensembl:ENSG00000130475	19	19p13.11	FCH and mu domain containing endocytic adaptor 1	protein-coding	FCHO1	FCH and mu domain containing endocytic adaptor 1	O	F-BAR domain only protein 1|FCH domain only 1|FCH domain only protein 1	20201213	-
9606	23150	FRMD4B	-	6030440G05Rik|GRSP1	MIM:617467|HGNC:HGNC:24886|Ensembl:ENSG00000114541	3	3p14.1	FERM domain containing 4B	protein-coding	FRMD4B	FERM domain containing 4B	O	FERM domain-containing protein 4B|GRP1-binding protein GRSP1	20201124	-
9606	23151	GRAMD4	-	DIP	MIM:613691|HGNC:HGNC:29113|Ensembl:ENSG00000075240	22	22q13.31	GRAM domain containing 4	protein-coding	GRAMD4	GRAM domain containing 4	O	GRAM domain-containing protein 4|death-inducing-protein	20201206	-
9606	23152	CIC	-	MRD45	MIM:612082|HGNC:HGNC:14214|Ensembl:ENSG00000079432	19	19q13.2	capicua transcriptional repressor	protein-coding	CIC	capicua transcriptional repressor	O	protein capicua homolog	20201213	-
9606	23154	NCDN	-	-	MIM:608458|HGNC:HGNC:17597|Ensembl:ENSG00000020129	1	1p34.3	neurochondrin	protein-coding	NCDN	neurochondrin	O	neurochondrin|norbin	20201124	-
9606	23155	CLCC1	-	MCLC|RP32	MIM:617539|HGNC:HGNC:29675|Ensembl:ENSG00000121940	1	1p13.3	chloride channel CLIC like 1	protein-coding	CLCC1	chloride channel CLIC like 1	O	chloride channel CLIC-like protein 1|Mid-1-related chloride channel protein 1	20210123	-
9606	23157	SEPTIN6	-	SEP2|SEPT2|SEPT6	MIM:300683|HGNC:HGNC:15848|Ensembl:ENSG00000125354	X	Xq24	septin 6	protein-coding	SEPTIN6	septin 6	O	septin-6|septin 2	20201124	-
9606	23158	TBC1D9	-	GRAMD9|MDR1	MIM:618035|HGNC:HGNC:21710|Ensembl:ENSG00000109436	4	4q31.21	TBC1 domain family member 9	protein-coding	TBC1D9	TBC1 domain family member 9	O	TBC1 domain family member 9|TBC1 domain family member 9A|TBC1 domain family, member 9 (with GRAM domain)	20201213	-
9606	23160	WDR43	-	NET12|UTP5	MIM:616195|HGNC:HGNC:28945|Ensembl:ENSG00000163811	2	2p23.2	WD repeat domain 43	protein-coding	WDR43	WD repeat domain 43	O	WD repeat-containing protein 43|U3 small nucleolar RNA-associated protein 5 homolog|UTP5, small subunit (SSU) processome component, homolog	20210103	-
9606	23161	SNX13	-	RGS-PX1	MIM:606589|HGNC:HGNC:21335|Ensembl:ENSG00000071189	7	7p21.1	sorting nexin 13	protein-coding	SNX13	sorting nexin 13	O	sorting nexin-13|rgs domain- and phox domain-containing protein	20201124	-
9606	23162	MAPK8IP3	-	JIP-3|JIP3|JSAP1|NEDBA|SYD2|syd	MIM:605431|HGNC:HGNC:6884|Ensembl:ENSG00000138834	16	16p13.3	mitogen-activated protein kinase 8 interacting protein 3	protein-coding	MAPK8IP3	mitogen-activated protein kinase 8 interacting protein 3	O	C-Jun-amino-terminal kinase-interacting protein 3|C-jun-amino-terminal kinase interacting protein 3|JNK MAP kinase scaffold protein 3|JNK-interacting protein 3|JNK/SAPK-associated protein-1|JNK/stress-activated protein kinase-associated protein 1|homolog of Drosophila Sunday driver 2	20201124	-
9606	23163	GGA3	-	-	MIM:606006|HGNC:HGNC:17079|Ensembl:ENSG00000125447	17	17q25.1	golgi associated, gamma adaptin ear containing, ARF binding protein 3	protein-coding	GGA3	golgi associated, gamma adaptin ear containing, ARF binding protein 3	O	ADP-ribosylation factor-binding protein GGA3|Golgi-localized, gamma ear-containing, ARF-binding protein 3	20201213	-
9606	23164	MPRIP	-	M-RIP|MRIP|RHOIP3|RIP3|p116Rip	MIM:612935|HGNC:HGNC:30321|Ensembl:ENSG00000133030	17	17p11.2	myosin phosphatase Rho interacting protein	protein-coding	MPRIP	myosin phosphatase Rho interacting protein	O	myosin phosphatase Rho-interacting protein|Rho interacting protein 3	20210103	-
9606	23165	NUP205	-	C7orf14|NPHS13	MIM:614352|HGNC:HGNC:18658|Ensembl:ENSG00000155561	7	7q33	nucleoporin 205	protein-coding	NUP205	nucleoporin 205	O	nuclear pore complex protein Nup205|205 kDa nucleoporin|nucleoporin Nup205	20210103	-
9606	23166	STAB1	-	CLEVER-1|FEEL-1|FELE-1|FEX1|SCARH2|STAB-1	MIM:608560|HGNC:HGNC:18628|Ensembl:ENSG00000010327	3	3p21.1	stabilin 1	protein-coding	STAB1	stabilin 1	O	stabilin-1|MS-1 antigen|common lymphatic endothelial and vascular endothelial receptor-1|fasciclin egf-like, laminin-type egf-like, and link domain-containing scavenger receptor-1|fasciclin, EGF-like, laminin-type EGF-like and link domain-containing scavenger receptor 1	20210114	-
9606	23167	EFR3A	-	-	MIM:611798|HGNC:HGNC:28970|Ensembl:ENSG00000132294	8	8q24.22	EFR3 homolog A	protein-coding	EFR3A	EFR3 homolog A	O	protein EFR3 homolog A	20210103	-
9606	23168	RTF1	-	GTL7|KIAA0252	MIM:611633|HGNC:HGNC:28996|Ensembl:ENSG00000137815	15	15q15.1	RTF1 homolog, Paf1/RNA polymerase II complex component	protein-coding	RTF1	RTF1 homolog, Paf1/RNA polymerase II complex component	O	RNA polymerase-associated protein RTF1 homolog|Rtf1, Paf1/RNA polymerase II complex component, homolog|ortholog of mouse gene trap locus 7	20201124	-
9606	23169	SLC35D1	-	SHNKND|UGTREL7	MIM:610804|HGNC:HGNC:20800|Ensembl:ENSG00000116704	1	1p31.3	solute carrier family 35 member D1	protein-coding	SLC35D1	solute carrier family 35 member D1	O	UDP-glucuronic acid/UDP-N-acetylgalactosamine transporter|UDP-GlcA/UDP-GalNAc transporter|UDP-galactose transporter-related 7|UDP-galactose transporter-related protein 7|solute carrier family 35 (UDP-GlcA/UDP-GalNAc transporter), member D1|solute carrier family 35 (UDP-glucuronic acid/UDP-N-acetylgalactosamine dual transporter), member D1	20201213	-
9606	23170	TTLL12	-	dJ526I14.2	HGNC:HGNC:28974|Ensembl:ENSG00000100304	22	22q13.2	tubulin tyrosine ligase like 12	protein-coding	TTLL12	tubulin tyrosine ligase like 12	O	tubulin--tyrosine ligase-like protein 12|inactive tubulin--tyrosine ligase-like protein 12|tubulin tyrosine ligase-like family, member 12	20201213	-
9606	23171	GPD1L	-	GPD1-L	MIM:611778|HGNC:HGNC:28956|Ensembl:ENSG00000152642	3	3p22.3	glycerol-3-phosphate dehydrogenase 1 like	protein-coding	GPD1L	glycerol-3-phosphate dehydrogenase 1 like	O	glycerol-3-phosphate dehydrogenase 1-like protein	20201206	-
9606	23172	ABRAXAS2	-	ABRO1|FAM175B|KIAA0157	MIM:611144|HGNC:HGNC:28975|Ensembl:ENSG00000165660	10	10q26.13	abraxas 2, BRISC complex subunit	protein-coding	ABRAXAS2	abraxas 2, BRISC complex subunit	O	BRISC complex subunit Abraxas 2|BRISC complex subunit Abro1|abraxas brother 1|abraxas brother protein 1|family with sequence similarity 175 member B	20201206	-
9606	23173	METAP1	-	MAP1A|MetAP1A	MIM:610151|HGNC:HGNC:15789|Ensembl:ENSG00000164024	4	4q23	methionyl aminopeptidase 1	protein-coding	METAP1	methionyl aminopeptidase 1	O	methionine aminopeptidase 1|MAP 1|metAP 1|peptidase M 1	20210103	-
9606	23174	ZCCHC14	-	BDG-29|BDG29	HGNC:HGNC:24134|Ensembl:ENSG00000140948	16	16q24.2	zinc finger CCHC-type containing 14	protein-coding	ZCCHC14	zinc finger CCHC-type containing 14	O	zinc finger CCHC domain-containing protein 14|zinc finger, CCHC domain containing 14	20201220	-
9606	23175	LPIN1	-	PAP1	MIM:605518|HGNC:HGNC:13345|Ensembl:ENSG00000134324	2	2p25.1	lipin 1	protein-coding	LPIN1	lipin 1	O	phosphatidate phosphatase LPIN1	20201220	-
9606	23176	SEPTIN8	-	SEP2|SEPT8	MIM:608418|HGNC:HGNC:16511|Ensembl:ENSG00000164402	5	5q31.1	septin 8	protein-coding	SEPTIN8	septin 8	O	septin-8	20201124	-
9606	23177	CEP68	-	KIAA0582	MIM:616889|HGNC:HGNC:29076|Ensembl:ENSG00000011523	2	2p14	centrosomal protein 68	protein-coding	CEP68	centrosomal protein 68	O	centrosomal protein of 68 kDa|centrosomal protein 68kDa	20201124	-
9606	23178	PASK	-	PASKIN|STK37	MIM:607505|HGNC:HGNC:17270|Ensembl:ENSG00000115687	2	2q37.3	PAS domain containing serine/threonine kinase	protein-coding	PASK	PAS domain containing serine/threonine kinase	O	PAS domain-containing serine/threonine-protein kinase|per-arnt-sim (PAS) domain kinase	20210103	-
9606	23179	RGL1	-	RGL	MIM:605667|HGNC:HGNC:30281|Ensembl:ENSG00000143344	1	1q25.3	ral guanine nucleotide dissociation stimulator like 1	protein-coding	RGL1	ral guanine nucleotide dissociation stimulator like 1	O	ral guanine nucleotide dissociation stimulator-like 1|ralGDS-like 1	20201213	-
9606	23180	RFTN1	-	MIG2|PIB10|PIG9|RAFTLIN	MIM:618210|HGNC:HGNC:30278|Ensembl:ENSG00000131378	3	3p24.3	raftlin, lipid raft linker 1	protein-coding	RFTN1	raftlin, lipid raft linker 1	O	raftlin|cell migration-inducing gene 2 protein|proliferation-inducing protein 10|proliferation-inducing protein 9|raft-linking protein	20210103	-
9606	23181	DIP2A	-	C21orf106|DIP2	MIM:607711|HGNC:HGNC:17217|Ensembl:ENSG00000160305	21	21q22.3	disco interacting protein 2 homolog A	protein-coding	DIP2A	disco interacting protein 2 homolog A	O	disco-interacting protein 2 homolog A|DIP2 disco-interacting protein 2 homolog A|DIP2 homolog A|disco-interacting protein 2A	20201213	-
9606	23184	MESD	-	BOCA|MESDC2|OI20	MIM:607783|HGNC:HGNC:13520|Ensembl:ENSG00000117899	15	15q25.1	mesoderm development LRP chaperone	protein-coding	MESD	mesoderm development LRP chaperone	O	LRP chaperone MESD|LDLR chaperone MESD|mesoderm development LRP chaperone MESD|mesoderm development candidate 2|mesoderm development protein|renal carcinoma antigen NY-REN-61	20201124	-
9606	23185	LARP4B	-	KIAA0217|LARP5	MIM:616513|HGNC:HGNC:28987|Ensembl:ENSG00000107929	10	10p15.3	La ribonucleoprotein 4B	protein-coding	LARP4B	La ribonucleoprotein 4B	O	la-related protein 4B|La ribonucleoprotein domain family member 4B|La ribonucleoprotein domain family, member 5|la-related protein 5	20210103	-
9606	23186	RCOR1	-	COREST|RCOR	MIM:607675|HGNC:HGNC:17441|Ensembl:ENSG00000089902	14	14q32.31-q32.32	REST corepressor 1	protein-coding	RCOR1	REST corepressor 1	O	REST corepressor 1	20210103	-
9606	23187	PHLDB1	-	LL5A	MIM:612834|HGNC:HGNC:23697|Ensembl:ENSG00000019144	11	11q23.3	pleckstrin homology like domain family B member 1	protein-coding	PHLDB1	pleckstrin homology like domain family B member 1	O	pleckstrin homology-like domain family B member 1|LL5alpha|pleckstrin homology-like domain family B member 1 variant 3|pleckstrin homology-like domain family B member 1 variant 4|protein LL5-alpha	20201124	-
9606	23189	KANK1	-	ANKRD15|CPSQ2|KANK	MIM:607704|HGNC:HGNC:19309|Ensembl:ENSG00000107104	9	9p24.3	KN motif and ankyrin repeat domains 1	protein-coding	KANK1	KN motif and ankyrin repeat domains 1	O	KN motif and ankyrin repeat domain-containing protein 1|ankyrin repeat domain-containing protein 15|kidney ankyrin repeat-containing protein	20201206	-
9606	23190	UBXN4	-	UBXD2|UBXDC1|erasin	MIM:611216|HGNC:HGNC:14860|Ensembl:ENSG00000144224	2	2q21.3	UBX domain protein 4	protein-coding	UBXN4	UBX domain protein 4	O	UBX domain-containing protein 4|UBX domain containing 2|UBX domain-containing 1|UBX domain-containing protein 2	20201213	-
9606	23191	CYFIP1	-	P140SRA-1|SHYC|SRA-1|SRA1	MIM:606322|HGNC:HGNC:13759|Ensembl:ENSG00000273749	15	15q11.2	cytoplasmic FMR1 interacting protein 1	protein-coding	CYFIP1	cytoplasmic FMR1 interacting protein 1	O	cytoplasmic FMR1-interacting protein 1|cytoplasmic FMRP interacting protein 1|selective hybridizing clone|specifically Rac1-associated protein 1	20201213	-
9606	23192	ATG4B	-	APG4B|AUTL1	MIM:611338|HGNC:HGNC:20790|Ensembl:ENSG00000168397	2	2q37.3	autophagy related 4B cysteine peptidase	protein-coding	ATG4B	autophagy related 4B cysteine peptidase	O	cysteine protease ATG4B|APG4 autophagy 4 homolog B|ATG4 autophagy related 4 homolog B|AUT-like 1 cysteine endopeptidase|autophagin-1|autophagy-related cysteine endopeptidase 1|autophagy-related protein 4 homolog B|hAPG4B	20201213	-
9606	23193	GANAB	-	G2AN|GIIA|GLUII|PKD3	MIM:104160|HGNC:HGNC:4138|Ensembl:ENSG00000089597	11	11q12.3	glucosidase II alpha subunit	protein-coding	GANAB	glucosidase II alpha subunit	O	neutral alpha-glucosidase AB|alpha-glucosidase 2	20201206	-
9606	23194	FBXL7	-	FBL6|FBL7	MIM:605656|HGNC:HGNC:13604|Ensembl:ENSG00000183580	5	5p15.1	F-box and leucine rich repeat protein 7	protein-coding	FBXL7	F-box and leucine rich repeat protein 7	O	F-box/LRR-repeat protein 7|F-box protein Fbl7	20210103	-
9606	23195	MDN1	-	Rea1	MIM:618200|HGNC:HGNC:18302|Ensembl:ENSG00000112159	6	6q15	midasin AAA ATPase 1	protein-coding	MDN1	midasin AAA ATPase 1	O	midasin|MDN1, midasin homolog|MIDAS-containing protein|dynein-related AAA-ATPase MDN1	20201206	-
9606	23196	FAM120A	-	C9orf10|HBVPTPAP|OSSA	MIM:612265|HGNC:HGNC:13247|Ensembl:ENSG00000048828	9	9q22.31	family with sequence similarity 120A	protein-coding	FAM120A	family with sequence similarity 120A	O	constitutive coactivator of PPAR-gamma-like protein 1|oxidative stess-associated Src activator|oxidative stress-associated Src activator	20210103	-
9606	23197	FAF2	-	ETEA|UBXD8|UBXN3B	MIM:616935|HGNC:HGNC:24666|Ensembl:ENSG00000113194	5	5q35.2	Fas associated factor family member 2	protein-coding	FAF2	Fas associated factor family member 2	O	FAS-associated factor 2|UBX domain containing 8|UBX domain protein 3B|UBX domain-containing protein 3B|UBX domain-containing protein 8|expressed in T-cells and eosinophils in atopic dermatitis	20210103	-
9606	23198	PSME4	-	PA200	MIM:607705|HGNC:HGNC:20635|Ensembl:ENSG00000068878	2	2p16.2	proteasome activator subunit 4	protein-coding	PSME4	proteasome activator subunit 4	O	proteasome activator complex subunit 4|proteasome (prosome, macropain) activator subunit 4|proteasome activator 200 kDa|proteasome activator PA200	20201124	-
9606	23199	GSE1	-	CRHSP24|KIAA0182	MIM:616886|HGNC:HGNC:28979|Ensembl:ENSG00000131149	16	16q24.1	Gse1 coiled-coil protein	protein-coding	GSE1	Gse1 coiled-coil protein	O	genetic suppressor element 1|CTC-786C10.1|Gse1 coiled-coil protein homolog	20201124	-
9606	23200	ATP11B	-	ATPIF|ATPIR	MIM:605869|HGNC:HGNC:13553|Ensembl:ENSG00000058063	3	3q26.33	ATPase phospholipid transporting 11B (putative)	protein-coding	ATP11B	ATPase phospholipid transporting 11B (putative)	O	probable phospholipid-transporting ATPase IF|ATPase IR|ATPase, class VI, type 11B|P4-ATPase flippase complex alpha subunit ATP11B|truncated ATPase 11B protein	20201124	-
9606	23201	FAM168A	-	KIAA0280|TCRP1	MIM:616316|HGNC:HGNC:28999|Ensembl:ENSG00000054965	11	11q13.4	family with sequence similarity 168 member A	protein-coding	FAM168A	family with sequence similarity 168 member A	O	protein FAM168A|tongue cancer chemotherapy resistance-associated protein 1	20201124	-
9606	23203	PMPCA	-	Alpha-MPP|CLA1|CPD3|INPP5E|MAS2|P-55|SCAR2	MIM:613036|HGNC:HGNC:18667|Ensembl:ENSG00000165688	9	9q34.3	peptidase, mitochondrial processing subunit alpha	protein-coding	PMPCA	peptidase, mitochondrial processing subunit alpha	O	mitochondrial-processing peptidase subunit alpha|Cerebellar ataxia-1|cerebellar ataxia 1 (autosomal recessive)|inactive zinc metalloprotease alpha|inositol polyphosphate-5-phosphatase, 72 kD|mitochondrial matrix processing protease, alpha subunit|peptidase, mitochondrial processing alpha subunit	20201206	-
9606	23204	ARL6IP1	-	AIP1|ARL6IP|ARMER|SPG61	MIM:607669|HGNC:HGNC:697|Ensembl:ENSG00000170540	16	16p12.3	ADP ribosylation factor like GTPase 6 interacting protein 1	protein-coding	ARL6IP1	ADP ribosylation factor like GTPase 6 interacting protein 1	O	ADP-ribosylation factor-like protein 6-interacting protein 1|ADP-ribosylation factor GTPase 6 interacting protein 1|ADP-ribosylation factor-like 6 interacting protein 1|ARL-6-interacting protein 1|aip-1|apoptotic regulator in the membrane of the endoplasmic reticulum	20201124	-
9606	23205	ACSBG1	-	BG|BG1|BGM|GR-LACS|LPD	MIM:614362|HGNC:HGNC:29567|Ensembl:ENSG00000103740	15	15q25.1	acyl-CoA synthetase bubblegum family member 1	protein-coding	ACSBG1	acyl-CoA synthetase bubblegum family member 1	O	long-chain-fatty-acid--CoA ligase ACSBG1|bubblegum|lipidosin|very long-chain acyl-CoA synthetase	20201213	-
9606	23207	PLEKHM2	-	SKIP	MIM:609613|HGNC:HGNC:29131|Ensembl:ENSG00000116786	1	1p36.21	pleckstrin homology and RUN domain containing M2	protein-coding	PLEKHM2	pleckstrin homology and RUN domain containing M2	O	pleckstrin homology domain-containing family M member 2|PH domain-containing family M member 2|SifA (Salmonella-induced filaments A) and kinesin-interacting protein|novel RUN and PH domain-containing protein|pleckstrin homology domain containing, family M (with RUN domain) member 2	20201124	-
9606	23208	SYT11	-	SYT12|sytXI	MIM:608741|HGNC:HGNC:19239|Ensembl:ENSG00000132718	1	1q22	synaptotagmin 11	protein-coding	SYT11	synaptotagmin 11	O	synaptotagmin-11|synaptotagmin 12|synaptotagmin XI	20201124	-
9606	23209	MLC1	-	LVM|MLC|VL	MIM:605908|HGNC:HGNC:17082|Ensembl:ENSG00000100427	22	22q13.33	modulator of VRAC current 1	protein-coding	MLC1	modulator of VRAC current 1	O	membrane protein MLC1|megalencephalic leukoencephalopathy with subcortical cysts 1	20201213	-
9606	23210	JMJD6	-	PSR|PTDSR|PTDSR1	MIM:604914|HGNC:HGNC:19355|Ensembl:ENSG00000070495	17	17q25.1	jumonji domain containing 6, arginine demethylase and lysine hydroxylase	protein-coding	JMJD6	jumonji domain containing 6, arginine demethylase and lysine hydroxylase	O	bifunctional arginine demethylase and lysyl-hydroxylase JMJD6|arginine demethylase and lysine hydroxylase|histone arginine demethylase JMJD6|jmjC domain-containing protein 6|jumonji domain-containing protein 6|lysyl-hydroxylase JMJD6|peptide-lysine 5-dioxygenase JMJD6|phosphatidylserine receptor	20201213	-
9606	23211	ZC3H4	-	C19orf7	HGNC:HGNC:17808|Ensembl:ENSG00000130749	19	19q13.32	zinc finger CCCH-type containing 4	protein-coding	ZC3H4	zinc finger CCCH-type containing 4	O	zinc finger CCCH domain-containing protein 4	20210103	-
9606	23212	RRS1	-	-	MIM:618311|HGNC:HGNC:17083|Ensembl:ENSG00000179041	8	8q13.1	ribosome biogenesis regulator 1 homolog	protein-coding	RRS1	ribosome biogenesis regulator 1 homolog	O	ribosome biogenesis regulatory protein homolog|RRS1 ribosome biogenesis regulator homolog|homolog of yeast ribosome biogenesis regulator|homolog of yeast ribosome biogenesis regulatory protein RRS1|ribosome biogenesis regulator homolog|ribosome biogenesis regulatory protein RRS1 homolog	20210103	-
9606	23213	SULF1	-	SULF-1	MIM:610012|HGNC:HGNC:20391|Ensembl:ENSG00000137573	8	8q13.2-q13.3	sulfatase 1	protein-coding	SULF1	sulfatase 1	O	extracellular sulfatase Sulf-1|sulfatase FP	20201128	-
9606	23214	XPO6	-	EXP6|RANBP20	MIM:608411|HGNC:HGNC:19733|Ensembl:ENSG00000169180	16	16p12.1	exportin 6	protein-coding	XPO6	exportin 6	O	exportin-6|ran-binding protein 20	20210103	-
9606	23215	PRRC2C	-	BAT2-iso|BAT2D1|BAT2L2|XTP2	MIM:617373|HGNC:HGNC:24903|Ensembl:ENSG00000117523	1	1q24.3	proline rich coiled-coil 2C	protein-coding	PRRC2C	proline rich coiled-coil 2C	O	protein PRRC2C|BAT2 domain containing 1|BAT2 domain-containing protein 1|HBV X-transactivated gene 2 protein|HBV XAg-transactivated protein 2|HBxAg transactivated protein 2|HLA-B-associated transcript 2-like 2|proline-rich and coiled-coil-containing protein 2C|protein BAT2-like 2	20201206	-
9606	23216	TBC1D1	-	TBC|TBC1	MIM:609850|HGNC:HGNC:11578|Ensembl:ENSG00000065882	4	4p14	TBC1 domain family member 1	protein-coding	TBC1D1	TBC1 domain family member 1	O	TBC1 domain family member 1|TBC1 (tre-2/USP6, BUB2, cdc16) domain family, member 1	20201213	-
9606	23217	ZFR2	-	KIAA1086	HGNC:HGNC:29189|Ensembl:ENSG00000105278	19	19p13.3	zinc finger RNA binding protein 2	protein-coding	ZFR2	zinc finger RNA binding protein 2	O	zinc finger RNA-binding protein 2	20201124	-
9606	23218	NBEAL2	-	BDPLT4|GPS	MIM:614169|HGNC:HGNC:31928|Ensembl:ENSG00000160796	3	3p21.31	neurobeachin like 2	protein-coding	NBEAL2	neurobeachin like 2	O	neurobeachin-like protein 2	20201124	-
9606	23219	FBXO28	-	CENP-30|Fbx28	MIM:609100|HGNC:HGNC:29046|Ensembl:ENSG00000143756	1	1q42.11	F-box protein 28	protein-coding	FBXO28	F-box protein 28	O	F-box only protein 28|centromere protein 30	20201213	-
9606	23220	DTX4	-	RNF155	MIM:616110|HGNC:HGNC:29151|Ensembl:ENSG00000110042	11	11q12.1	deltex E3 ubiquitin ligase 4	protein-coding	DTX4	deltex E3 ubiquitin ligase 4	O	E3 ubiquitin-protein ligase DTX4|RING finger protein 155|RING-type E3 ubiquitin transferase DTX4|deltex 4 homolog|deltex 4, E3 ubiquitin ligase|deltex homolog 4|deltex4|protein deltex-4	20201124	-
9606	23221	RHOBTB2	-	DBC2|DEE64|EIEE64|p83	MIM:607352|HGNC:HGNC:18756|Ensembl:ENSG00000008853	8	8p21.3	Rho related BTB domain containing 2	protein-coding	RHOBTB2	Rho related BTB domain containing 2	O	rho-related BTB domain-containing protein 2|deleted in breast cancer 2 gene protein	20210123	-
9606	23223	RRP12	-	KIAA0690	MIM:617723|HGNC:HGNC:29100|Ensembl:ENSG00000052749	10	10q24.1	ribosomal RNA processing 12 homolog	protein-coding	RRP12	ribosomal RNA processing 12 homolog	O	RRP12-like protein	20210103	-
9606	23224	SYNE2	-	EDMD5|KASH2|NUA|NUANCE|Nesp2|Nesprin-2|SYNE-2|TROPH	MIM:608442|HGNC:HGNC:17084|Ensembl:ENSG00000054654	14	14q23.2	spectrin repeat containing nuclear envelope protein 2	protein-coding	SYNE2	spectrin repeat containing nuclear envelope protein 2	O	nesprin-2|KASH domain-containing protein 2|nesprin 2|nuclear envelope spectrin repeat protein 2|nucleus and actin connecting element protein|polytrophin|spectrin repeat containing, nuclear envelope 2|synaptic nuclear envelope protein 2|synaptic nuclei expressed gene 2	20201231	-
9606	23225	NUP210	-	GP210|POM210	MIM:607703|HGNC:HGNC:30052|Ensembl:ENSG00000132182	3	3p25.1	nucleoporin 210	protein-coding	NUP210	nucleoporin 210	O	nuclear pore membrane glycoprotein 210|nuclear envelope pore membrane protein POM 210|nuclear pore protein gp210|nucleoporin 210kDa|nucleoporin Nup210|pore membrane protein of 210 kDa	20201124	-
9606	23228	PLCL2	-	PLCE2	MIM:614276|HGNC:HGNC:9064|Ensembl:ENSG00000154822	3	3p24.3	phospholipase C like 2	protein-coding	PLCL2	phospholipase C like 2	O	inactive phospholipase C-like protein 2|PLC-L(2)|PLC-L2|PLC-epsilon-2|phospholipase C-L2|phospholipase C-epsilon-2	20201206	-
9606	23229	ARHGEF9	-	COLLYBISTIN|DEE8|EIEE8|HPEM-2|PEM-2|PEM2	MIM:300429|HGNC:HGNC:14561|Ensembl:ENSG00000131089	X	Xq11.1	Cdc42 guanine nucleotide exchange factor 9	protein-coding	ARHGEF9	Cdc42 guanine nucleotide exchange factor 9	O	rho guanine nucleotide exchange factor 9|Cdc42 guanine nucleotide exchange factor (GEF) 9|PEM-2 homolog|hPEM-2 collybistin|rac/Cdc42 guanine nucleotide exchange factor 9	20201213	-
9606	23230	VPS13A	-	CHAC|CHOREIN	MIM:605978|HGNC:HGNC:1908|Ensembl:ENSG00000197969	9	9q21.2	vacuolar protein sorting 13 homolog A	protein-coding	VPS13A	vacuolar protein sorting 13 homolog A	O	vacuolar protein sorting-associated protein 13A|chorea-acanthocytosis protein|vacuolar protein sorting 13A	20210110	-
9606	23231	SEL1L3	-	Sel-1L3	HGNC:HGNC:29108|Ensembl:ENSG00000091490	4	4p15.2	SEL1L family member 3	protein-coding	SEL1L3	SEL1L family member 3	O	protein sel-1 homolog 3|sel-1 suppressor of lin-12-like 3|suppressor of lin-12-like protein 3	20201124	-
9606	23232	TBC1D12	-	-	HGNC:HGNC:29082|Ensembl:ENSG00000108239	10	10q23.33	TBC1 domain family member 12	protein-coding	TBC1D12	TBC1 domain family member 12	O	TBC1 domain family member 12	20201213	-
9606	23233	EXOC6B	-	SEC15B|SEC15L2|SEMDJL3	MIM:607880|HGNC:HGNC:17085|Ensembl:ENSG00000144036	2	2p13.2	exocyst complex component 6B	protein-coding	EXOC6B	exocyst complex component 6B	O	exocyst complex component 6B|SEC15 homolog B|SEC15-like protein 2|exocyst complex component Sec15B	20210123	-
9606	23234	DNAJC9	-	HDJC9|JDD1|SB73	MIM:611206|HGNC:HGNC:19123|Ensembl:ENSG00000213551	10	10q22.2	DnaJ heat shock protein family (Hsp40) member C9	protein-coding	DNAJC9	DnaJ heat shock protein family (Hsp40) member C9	O	dnaJ homolog subfamily C member 9|DnaJ (Hsp40) homolog, subfamily C, member 9|DnaJ protein SB73	20201206	-
9606	23235	SIK2	-	LOH11CR1I|QIK|SIK-2|SNF1LK2	MIM:608973|HGNC:HGNC:21680|Ensembl:ENSG00000170145	11	11q23.1	salt inducible kinase 2	protein-coding	SIK2	salt inducible kinase 2	O	serine/threonine-protein kinase SIK2|SNF1-like kinase 2|qin-induced kinase|salt-inducible protein kinase 2|salt-inducible serine/threonine kinase 2|serine/threonine-protein kinase SNF1-like kinase 2	20210118	-
9606	23236	PLCB1	-	DEE12|EIEE12|PI-PLC|PLC-154|PLC-I|PLC-beta-1|PLC154|PLCB1A|PLCB1B	MIM:607120|HGNC:HGNC:15917|Ensembl:ENSG00000182621	20	20p12.3	phospholipase C beta 1	protein-coding	PLCB1	phospholipase C beta 1	O	1-phosphatidylinositol 4,5-bisphosphate phosphodiesterase beta-1|1-phosphatidyl-D-myo-inositol-4,5-bisphosphate|inositoltrisphosphohydrolase|monophosphatidylinositol phosphodiesterase|phosphoinositidase C|phosphoinositide phospholipase C|phospholipase C, beta 1 (phosphoinositide-specific)|phospholipase C-I|triphosphoinositide phosphodiesterase	20201213	-
9606	23237	ARC	-	Arg3.1|hArc	MIM:612461|HGNC:HGNC:648|Ensembl:ENSG00000198576	8	8q24.3	activity regulated cytoskeleton associated protein	protein-coding	ARC	activity regulated cytoskeleton associated protein	O	activity-regulated cytoskeleton-associated protein|ARC/ARG3.1|activity-regulated gene 3.1 protein homolog	20201213	-
9606	23239	PHLPP1	-	PHLPP|PLEKHE1|PPM3A|SCOP	MIM:609396|HGNC:HGNC:20610|Ensembl:ENSG00000081913	18	18q21.33	PH domain and leucine rich repeat protein phosphatase 1	protein-coding	PHLPP1	PH domain and leucine rich repeat protein phosphatase 1	O	PH domain leucine-rich repeat-containing protein phosphatase 1|PH domain-containing family E member 1|SCN circadian oscillatory protein|pleckstrin homology domain containing, family E (with leucine rich repeats) member 1|protein phosphatase, Mg2+/Mn2+ dependent 3A|suprachiasmatic nucleus circadian oscillatory protein	20201213	-
9606	23240	TMEM131L	-	KIAA0922	MIM:616243|HGNC:HGNC:29146|Ensembl:ENSG00000121210	4	4q31.3	transmembrane 131 like	protein-coding	TMEM131L	transmembrane 131 like	O	transmembrane protein 131-like	20201206	-
9606	23241	PACS2	-	DEE66|EIEE66|PACS-2|PACS1L	MIM:610423|HGNC:HGNC:23794|Ensembl:ENSG00000179364	14	14q32.33	phosphofurin acidic cluster sorting protein 2	protein-coding	PACS2	phosphofurin acidic cluster sorting protein 2	O	phosphofurin acidic cluster sorting protein 2|PACS1-like protein	20210123	-
9606	23242	COBL	-	-	MIM:610317|HGNC:HGNC:22199|Ensembl:ENSG00000106078	7	7p12.1	cordon-bleu WH2 repeat protein	protein-coding	COBL	cordon-bleu WH2 repeat protein	O	protein cordon-bleu	20201206	-
9606	23243	ANKRD28	-	CFAP79|FAP79|PITK|PPP1R65	MIM:611122|HGNC:HGNC:29024|Ensembl:ENSG00000206560	3	3p25.1	ankyrin repeat domain 28	protein-coding	ANKRD28	ankyrin repeat domain 28	O	serine/threonine-protein phosphatase 6 regulatory ankyrin repeat subunit A|PP6-ARS-A|ankyrin repeat domain-containing protein 28|phosphatase interactor targeting K protein|phosphatase interactor targeting protein hnRNP K|protein phosphatase 1, regulatory subunit 65|protein phosphatase 6 ankyrin repeat subunit A|serine/threonine-protein phosphatase 6 regulatory subunit ARS-A	20201206	-
9606	23244	PDS5A	-	PIG54|SCC-112|SCC112	MIM:613200|HGNC:HGNC:29088|Ensembl:ENSG00000121892	4	4p14	PDS5 cohesin associated factor A	protein-coding	PDS5A	PDS5 cohesin associated factor A	O	sister chromatid cohesion protein PDS5 homolog A|PDS5, regulator of cohesion maintenance, homolog A|cell proliferation-inducing gene 54 protein|sister chromatid cohesion protein 112	20201206	-
9606	23245	ASTN2	-	bA67K19.1	MIM:612856|HGNC:HGNC:17021|Ensembl:ENSG00000148219	9	9q33.1	astrotactin 2	protein-coding	ASTN2	astrotactin 2	O	astrotactin-2	20201208	-
9606	23246	BOP1	-	-	MIM:610596|HGNC:HGNC:15519|Ensembl:ENSG00000261236	8	8q24.3	BOP1 ribosomal biogenesis factor	protein-coding	BOP1	BOP1 ribosomal biogenesis factor	O	ribosome biogenesis protein BOP1|block of proliferation 1	20210103	-
9606	23247	KATNIP	-	JBTS26|KIAA0556	MIM:616650|HGNC:HGNC:29068|Ensembl:ENSG00000047578	16	16p12.1	katanin interacting protein	protein-coding	KATNIP	katanin interacting protein	O	katanin-interacting protein	20201213	-
9606	23248	RPRD2	-	HSPC099|KIAA0460	MIM:614695|HGNC:HGNC:29039|Ensembl:ENSG00000163125	1	1q21.2	regulation of nuclear pre-mRNA domain containing 2	protein-coding	RPRD2	regulation of nuclear pre-mRNA domain containing 2	O	regulation of nuclear pre-mRNA domain-containing protein 2	20210103	-
9606	23250	ATP11A	-	ATPIH|ATPIS	MIM:605868|HGNC:HGNC:13552|Ensembl:ENSG00000068650	13	13q34	ATPase phospholipid transporting 11A	protein-coding	ATP11A	ATPase phospholipid transporting 11A	O	probable phospholipid-transporting ATPase IH|ATPase, class VI, type 11A|P4-ATPase flippase complex alpha subunit ATP11A|phospholipid-translocating ATPase|potential phospholipid-transporting ATPase IH	20210103	-
9606	23251	MINAR1	-	KIAA1024|UBTOR	MIM:618054|HGNC:HGNC:29172|Ensembl:ENSG00000169330	15	15q25.1	membrane integral NOTCH2 associated receptor 1	protein-coding	MINAR1	membrane integral NOTCH2 associated receptor 1	O	major intrinsically disordered Notch2-binding receptor 1|major intrinsically disordered Notch2-associated receptor 1|ubiquitination and mTOR signaling protein	20201124	-
9606	23252	OTUD3	-	DUBA4	MIM:611758|HGNC:HGNC:29038|Ensembl:ENSG00000169914	1	1p36.13	OTU deubiquitinase 3	protein-coding	OTUD3	OTU deubiquitinase 3	O	OTU domain-containing protein 3|OTU domain containing 3	20201213	-
9606	23253	ANKRD12	-	ANCO-2|ANCO1|GAC-1|Nbla00144	MIM:610616|HGNC:HGNC:29135|Ensembl:ENSG00000101745	18	18p11.22	ankyrin repeat domain 12	protein-coding	ANKRD12	ankyrin repeat domain 12	O	ankyrin repeat domain-containing protein 12|ankyrin repeat-containing cofactor 2	20201124	-
9606	23254	KAZN	-	C1orf196|KAZ	MIM:618301|HGNC:HGNC:29173|Ensembl:ENSG00000189337	1	1p36.21	kazrin, periplakin interacting protein	protein-coding	KAZN	kazrin, periplakin interacting protein	O	kazrin	20210123	-
9606	23255	MTCL1	-	CCDC165|KIAA0802|SOGA2	MIM:615766|HGNC:HGNC:29121|Ensembl:ENSG00000168502	18	18p11.22	microtubule crosslinking factor 1	protein-coding	MTCL1	microtubule crosslinking factor 1	O	microtubule cross-linking factor 1|PAR-1-interacting protein|SOGA family member 2|coiled-coil domain containing 165|coiled-coil domain-containing protein 165	20210123	-
9606	23256	SCFD1	-	C14orf163|RA410|SLY1|SLY1P|STXBP1L2	MIM:618207|HGNC:HGNC:20726|Ensembl:ENSG00000092108	14	14q12	sec1 family domain containing 1	protein-coding	SCFD1	sec1 family domain containing 1	O	sec1 family domain-containing protein 1|syntaxin-binding protein 1-like 2|vesicle transport-related protein	20210103	-
9606	23258	DENND5A	-	DEE49|EIEE49|RAB6IP1	MIM:617278|HGNC:HGNC:19344|Ensembl:ENSG00000184014	11	11p15.4	DENN domain containing 5A	protein-coding	DENND5A	DENN domain containing 5A	O	DENN domain-containing protein 5A|DENN/MADD domain containing 5A|RAB6 interacting protein 1|rab6-interacting protein 1	20201213	-
9606	23259	DDHD2	-	SAMWD1|SPG54|iPLA(1)gamma	MIM:615003|HGNC:HGNC:29106|Ensembl:ENSG00000085788	8	8p11.23	DDHD domain containing 2	protein-coding	DDHD2	DDHD domain containing 2	O	phospholipase DDHD2|PA-PLA1 like|SAM, WWE and DDHD domain-containing protein 1|intracellular phospholipase A1gamma|sec23p-interacting protein p125-like phosphatidic acid-preferring phospholipase A1	20201124	-
9606	23261	CAMTA1	-	CANPMR	MIM:611501|HGNC:HGNC:18806|Ensembl:ENSG00000171735	1	1p36.31-p36.23	calmodulin binding transcription activator 1	protein-coding	CAMTA1	calmodulin binding transcription activator 1	O	calmodulin-binding transcription activator 1	20201213	-
9606	23262	PPIP5K2	-	CFAP160|DFNB100|HISPPD1|IP7K2|VIP2	MIM:611648|HGNC:HGNC:29035|Ensembl:ENSG00000145725	5	5q21.1	diphosphoinositol pentakisphosphate kinase 2	protein-coding	PPIP5K2	diphosphoinositol pentakisphosphate kinase 2	O	inositol hexakisphosphate and diphosphoinositol-pentakisphosphate kinase 2|VIP1 homolog 2|deafness, autosomal recessive 100|histidine acid phosphatase domain-containing protein 1|inositol heptaphosphate kinase 2|insP6 and PP-IP5 kinase 2	20210123	-
9606	23263	MCF2L	-	ARHGEF14|DBS|OST	MIM:609499|HGNC:HGNC:14576|Ensembl:ENSG00000126217	13	13q34	MCF.2 cell line derived transforming sequence like	protein-coding	MCF2L	MCF.2 cell line derived transforming sequence like	O	guanine nucleotide exchange factor DBS|DBL's big sister|MCF2 transforming sequence-like protein	20201213	-
9606	23264	ZC3H7B	-	ROXAN1|RoXaN	MIM:618206|HGNC:HGNC:30869|Ensembl:ENSG00000100403	22	22q13.2	zinc finger CCCH-type containing 7B	protein-coding	ZC3H7B	zinc finger CCCH-type containing 7B	O	zinc finger CCCH domain-containing protein 7B|Rotavirus 'X' associated non-structural protein|rotavirus 'X'-associated non-structural protein|rotavirus X protein associated with NSP3|ubiquitous tetratricopeptide containing protein RoXaN	20201124	-
9606	23265	EXOC7	-	2-5-3p|BLOM4|EX070|EXO70|EXOC1|Exo70p|NEDSEBA|YJL085W	MIM:608163|HGNC:HGNC:23214|Ensembl:ENSG00000182473	17	17q25.1	exocyst complex component 7	protein-coding	EXOC7	exocyst complex component 7	O	exocyst complex component 7|exocyst complex component Exo70	20210123	-
9606	23266	ADGRL2	-	CIRL2|CL2|LEC1|LPHH1|LPHN2	MIM:607018|HGNC:HGNC:18582|Ensembl:ENSG00000117114	1	1p31.1	adhesion G protein-coupled receptor L2	protein-coding	ADGRL2	adhesion G protein-coupled receptor L2	O	adhesion G protein-coupled receptor L2|calcium-independent alpha-latrotoxin receptor 2|latrophilin homolog 1|latrophilin-2|lectomedin-1	20201213	-
9606	23268	DNMBP	-	ARHGEF36|CTRCT48|TUBA	MIM:611282|HGNC:HGNC:30373|Ensembl:ENSG00000107554	10	10q24.2	dynamin binding protein	protein-coding	DNMBP	dynamin binding protein	O	dynamin-binding protein|scaffold protein TUBA	20210123	-
9606	23269	MGA	-	MAD5|MXD5	MIM:616061|HGNC:HGNC:14010|Ensembl:ENSG00000174197	15	15q15.1	MAX dimerization protein MGA	protein-coding	MGA	MAX dimerization protein MGA	O	MAX gene-associated protein|MAX dimerization protein 5|MGA, MAX dimerization protein	20210103	-
9606	23270	TSPYL4	-	dJ486I3.2	HGNC:HGNC:21559|Ensembl:ENSG00000187189	6	6q22.1	TSPY like 4	protein-coding	TSPYL4	TSPY like 4	O	testis-specific Y-encoded-like protein 4|TSPY-like protein 4	20210103	-
9606	23271	CAMSAP2	-	CAMSAP1L1	MIM:613775|HGNC:HGNC:29188|Ensembl:ENSG00000118200	1	1q32.1	calmodulin regulated spectrin associated protein family member 2	protein-coding	CAMSAP2	calmodulin regulated spectrin associated protein family member 2	O	calmodulin-regulated spectrin-associated protein 2|calmodulin-regulated spectrin-associated protein 1-like protein 1	20210108	-
9606	23272	TASOR	-	C3orf63|FAM208A|RAP140|TASOR1|se89-1	MIM:616493|HGNC:HGNC:30314|Ensembl:ENSG00000163946	3	3p14.3	transcription activation suppressor	protein-coding	TASOR	transcription activation suppressor	O	protein TASOR|CTCL tumor antigen se89-1|family with sequence similarity 208 member A|protein FAM208A|retinoblastoma-associated protein 140|retinoblastoma-associated protein RAP140|transgene activation suppressor protein	20201206	-
9606	23274	CLEC16A	-	Gop-1|KIAA0350	MIM:611303|HGNC:HGNC:29013|Ensembl:ENSG00000038532	16	16p13.13	C-type lectin domain containing 16A	protein-coding	CLEC16A	C-type lectin domain containing 16A	O	protein CLEC16A|C-type lectin domain family 16 member A	20201213	-
9606	23275	POFUT2	-	C21orf80|FUT13	MIM:610249|HGNC:HGNC:14683|Ensembl:ENSG00000186866	21	21q22.3	protein O-fucosyltransferase 2	protein-coding	POFUT2	protein O-fucosyltransferase 2	O	GDP-fucose protein O-fucosyltransferase 2|O-FucT-2|peptide-O-fucosyltransferase 2	20201124	-
9606	23276	KLHL18	-	-	HGNC:HGNC:29120|Ensembl:ENSG00000114648	3	3p21.31	kelch like family member 18	protein-coding	KLHL18	kelch like family member 18	O	kelch-like protein 18	20201124	-
9606	23277	CLUH	-	CLU1	MIM:616184|HGNC:HGNC:29094|Ensembl:ENSG00000132361	17	17p13.3	clustered mitochondria homolog	protein-coding	CLUH	clustered mitochondria homolog	O	clustered mitochondria protein homolog|clustered mitochondria (cluA/CLU1) homolog	20201213	-
9606	23279	NUP160	-	NPHS19	MIM:607614|HGNC:HGNC:18017|Ensembl:ENSG00000030066	11	11p11.2	nucleoporin 160	protein-coding	NUP160	nucleoporin 160	O	nuclear pore complex protein Nup160|160 kDa nucleoporin|nucleoporin 160kD|nucleoporin 160kDa|nucleoporin Nup160	20210123	-
9606	23281	MTUS2	-	CAZIP|ICIS|KIAA0774|TIP150	HGNC:HGNC:20595|Ensembl:ENSG00000132938	13	13q12.3	microtubule associated scaffold protein 2	protein-coding	MTUS2	microtubule associated scaffold protein 2	O	microtubule-associated tumor suppressor candidate 2|+TIP of 150 kDa|cardiac zipper protein|microtubule associated tumor suppressor candidate 2|microtubule plus-end tracking protein TIP150|tracking protein of 150 kDa	20201124	-
9606	23283	CSTF2T	-	CstF-64T	MIM:611968|HGNC:HGNC:17086|Ensembl:ENSG00000177613	10	10q21.1	cleavage stimulation factor subunit 2 tau variant	protein-coding	CSTF2T	cleavage stimulation factor subunit 2 tau variant	O	cleavage stimulation factor subunit 2 tau variant|CF-1 64 kDa subunit tau|CSTF 64 kDa subunit tau|cleavage stimulation factor 64 kDa subunit tau|cleavage stimulation factor subunit 2, tau|cleavage stimulation factor, 3' pre-RNA, subunit 2, 64kDa, tau|cleavage stimulation factor, 3' pre-RNA, subunit 2, tau|tauCstF-64	20201124	-
9606	23284	ADGRL3	-	CIRL3|CL3|LEC3|LPHN3	MIM:616417|HGNC:HGNC:20974|Ensembl:ENSG00000150471	4	4q13.1	adhesion G protein-coupled receptor L3	protein-coding	ADGRL3	adhesion G protein-coupled receptor L3	O	adhesion G protein-coupled receptor L3|calcium-independent alpha-latrotoxin receptor 3|latrophilin homolog 3 (cow)|latrophilin-3|lectomedin 3	20201213	-
9606	23286	WWC1	-	HBEBP3|HBEBP36|KIBRA|MEMRYQTL|PPP1R168	MIM:610533|HGNC:HGNC:29435|Ensembl:ENSG00000113645	5	5q34	WW and C2 domain containing 1	protein-coding	WWC1	WW and C2 domain containing 1	O	protein KIBRA|HBeAg-binding protein 3|WW, C2 and coiled-coil domain containing 1|kidney and brain protein|protein WWC1|protein phosphatase 1, regulatory subunit 168	20201124	-
9606	23287	AGTPBP1	-	CCP1|CONDCA|NNA1	MIM:606830|HGNC:HGNC:17258|Ensembl:ENSG00000135049	9	9q21.33	ATP/GTP binding protein 1	protein-coding	AGTPBP1	ATP/GTP binding protein 1	O	cytosolic carboxypeptidase 1|carboxypeptidase-tubulin|nervous system nuclear protein induced by axotomy protein 1 homolog|soluble carboxypeptidase|tubulinyl-Tyr carboxypeptidase|tyrosine carboxypeptidase	20210123	-
9606	23288	IQCE	-	1700028P05Rik|PAPA7	MIM:617631|HGNC:HGNC:29171|Ensembl:ENSG00000106012	7	7p22.3	IQ motif containing E	protein-coding	IQCE	IQ motif containing E	O	IQ domain-containing protein E	20210123	-
9606	23291	FBXW11	-	BTRC2|BTRCP2|FBW1B|FBXW1B|Fbw11|Hos|NEDJED	MIM:605651|HGNC:HGNC:13607|Ensembl:ENSG00000072803	5	5q35.1	F-box and WD repeat domain containing 11	protein-coding	FBXW11	F-box and WD repeat domain containing 11	O	F-box/WD repeat-containing protein 11|F-box and WD repeats protein beta-TrCP2|F-box and WD-40 domain protein 11|F-box and WD-40 domain protein 1B|F-box protein Fbw1b|F-box/WD repeat-containing protein 1B|beta-transducin repeat-containing protein 2|homologous to Slimb protein	20210116	-
9606	23293	SMG6	-	C17orf31|EST1A|SMG-6|hSMG5/7a	MIM:610963|HGNC:HGNC:17809|Ensembl:ENSG00000070366	17	17p13.3	SMG6 nonsense mediated mRNA decay factor	protein-coding	SMG6	SMG6 nonsense mediated mRNA decay factor	O	telomerase-binding protein EST1A|EST1 telomerase component homolog A|ever shorter telomeres 1A|smg-6 homolog, nonsense mediated mRNA decay factor|telomerase subunit EST1A	20201124	-
9606	23294	ANKS1A	-	ANKS1	MIM:608994|HGNC:HGNC:20961|Ensembl:ENSG00000064999	6	6p21.31	ankyrin repeat and sterile alpha motif domain containing 1A	protein-coding	ANKS1A	ankyrin repeat and sterile alpha motif domain containing 1A	O	ankyrin repeat and SAM domain-containing protein 1A|Odin|ankyrin repeat and SAM domain containing 1	20201206	-
9606	23295	MGRN1	-	RNF156	MIM:607559|HGNC:HGNC:20254|Ensembl:ENSG00000102858	16	16p13.3	mahogunin ring finger 1	protein-coding	MGRN1	mahogunin ring finger 1	O	E3 ubiquitin-protein ligase MGRN1|RING finger protein 156|RING-type E3 ubiquitin transferase MGRN1|mahogunin RING finger protein 1|mahogunin ring finger 1, E3 ubiquitin protein ligase|probable E3 ubiquitin-protein ligase MGRN1	20201213	-
9606	23299	BICD2	-	SMALED2|SMALED2A|SMALED2B|bA526D8.1	MIM:609797|HGNC:HGNC:17208|Ensembl:ENSG00000185963	9	9q22.31	BICD cargo adaptor 2	protein-coding	BICD2	BICD cargo adaptor 2	O	protein bicaudal D homolog 2|bic-D 2|bicaudal D homolog 2|coiled-coil protein BICD2|cytoskeleton-like bicaudal D protein homolog 2|homolog of Drosophila bicaudal D	20210123	-
9606	23300	ATMIN	-	ASCIZ|ZNF822	MIM:614693|HGNC:HGNC:29034|Ensembl:ENSG00000166454	16	16q23.2	ATM interactor	protein-coding	ATMIN	ATM interactor	O	ATM interactor|ATM INteracting protein|ATM/ATR-Substrate Chk2-Interacting Zn++-finger protein|ATM/ATR-substrate CHEK2-interacting zinc finger protein|ATM/ATR-substrate CHK2-interacting zinc finger protein|zinc finger protein 822	20201213	-
9606	23301	EHBP1	-	HPC12|NACSIN	MIM:609922|HGNC:HGNC:29144|Ensembl:ENSG00000115504	2	2p15	EH domain binding protein 1	protein-coding	EHBP1	EH domain binding protein 1	O	EH domain-binding protein 1|NPF calponin-like protein|testis tissue sperm-binding protein Li 50e	20201206	-
9606	23302	WSCD1	-	-	HGNC:HGNC:29060|Ensembl:ENSG00000179314	17	17p13.2	WSC domain containing 1	protein-coding	WSCD1	WSC domain containing 1	O	WSC domain-containing protein 1	20201208	-
9606	23303	KIF13B	-	GAKIN	MIM:607350|HGNC:HGNC:14405|Ensembl:ENSG00000197892	8	8p12	kinesin family member 13B	protein-coding	KIF13B	kinesin family member 13B	O	kinesin-like protein KIF13B|guanylate kinase associated kinesin|kinesin 13B|kinesin-like protein GAKIN	20201213	-
9606	23304	UBR2	-	C6orf133|bA49A4.1|dJ242G1.1|dJ392M17.3	MIM:609134|HGNC:HGNC:21289|Ensembl:ENSG00000024048	6	6p21.1	ubiquitin protein ligase E3 component n-recognin 2	protein-coding	UBR2	ubiquitin protein ligase E3 component n-recognin 2	O	E3 ubiquitin-protein ligase UBR2|RING-type E3 ubiquitin transferase UBR2|ubiquitin-protein ligase E3-alpha-2|ubiquitin-protein ligase E3-alpha-II	20201124	-
9606	23305	ACSL6	-	ACS2|FACL6|LACS 6|LACS2|LACS5	MIM:604443|HGNC:HGNC:16496|Ensembl:ENSG00000164398	5	5q31.1	acyl-CoA synthetase long chain family member 6	protein-coding	ACSL6	acyl-CoA synthetase long chain family member 6	O	long-chain-fatty-acid--CoA ligase 6|arachidonate--CoA ligase|fatty-acid-Coenzyme A ligase, long-chain 6|long fatty acyl-CoA synthetase 2	20201213	-
9606	23306	NEMP1	-	TMEM194|TMEM194A	MIM:616496|HGNC:HGNC:29001|Ensembl:ENSG00000166881	12	12q13.3	nuclear envelope integral membrane protein 1	protein-coding	NEMP1	nuclear envelope integral membrane protein 1	O	nuclear envelope integral membrane protein 1|transmembrane protein 194|transmembrane protein 194A	20201213	-
9606	23307	FKBP15	-	FKBP133|KIAA0674|PPP1R76	MIM:617398|HGNC:HGNC:23397|Ensembl:ENSG00000119321	9	9q32	FKBP prolyl isomerase family member 15	protein-coding	FKBP15	FKBP prolyl isomerase family member 15	O	FK506-binding protein 15|133 kDa FK506-binding protein|133 kDa FKBP|FK506 binding protein 15, 133kDa|FK506-binding protein 133kDa|FKBP prolyl isomerase 15|FKBP-133|FKBP-15|WAFL|WASP and FKBP-like protein|protein phosphatase 1, regulatory subunit 76	20201213	-
9606	23308	ICOSLG	-	B7-H2|B7H2|B7RP-1|B7RP1|B7h|CD275|GL50|ICOS-L|ICOSL|LICOS	MIM:605717|HGNC:HGNC:17087|Ensembl:ENSG00000160223	21	21q22.3	inducible T cell costimulator ligand	protein-coding	ICOSLG	inducible T cell costimulator ligand	O	ICOS ligand|B7 homolog 2|B7 homologue 2|B7-like protein Gl50|B7-related protein 1|transmembrane protein B7-H2 ICOS ligand	20210103	-
9606	23309	SIN3B	-	-	MIM:607777|HGNC:HGNC:19354|Ensembl:ENSG00000127511	19	19p13.11	SIN3 transcription regulator family member B	protein-coding	SIN3B	SIN3 transcription regulator family member B	O	paired amphipathic helix protein Sin3b|SIN3 homolog B, transcriptional regulator|SIN3 transcription regulator homolog B|histone deacetylase complex subunit Sin3b|transcriptional corepressor Sin3b	20201206	-
9606	23310	NCAPD3	-	CAP-D3|CAPD3|MCPH22|hCAP-D3|hHCP-6|hcp-6	MIM:609276|HGNC:HGNC:28952|Ensembl:ENSG00000151503	11	11q25	non-SMC condensin II complex subunit D3	protein-coding	NCAPD3	non-SMC condensin II complex subunit D3	O	condensin-2 complex subunit D3	20210123	-
9606	23312	DMXL2	-	DEE81|DFNA71|EIEE81|PEPNS|RC3	MIM:612186|HGNC:HGNC:2938|Ensembl:ENSG00000104093	15	15q21.2	Dmx like 2	protein-coding	DMXL2	Dmx like 2	O	dmX-like protein 2|rabconnectin-3	20210123	-
9606	23313	KIAA0930	-	C22orf9|LSC3	HGNC:HGNC:1314|Ensembl:ENSG00000100364	22	22q13.31	KIAA0930	protein-coding	KIAA0930	KIAA0930	O	uncharacterized protein KIAA0930	20201124	-
9606	23314	SATB2	-	GLSS	MIM:608148|HGNC:HGNC:21637|Ensembl:ENSG00000119042	2	2q33.1	SATB homeobox 2	protein-coding	SATB2	SATB homeobox 2	O	DNA-binding protein SATB2|SATB family member 2|special AT-rich sequence-binding protein 2	20210123	-
9606	23315	SLC9A8	-	NHE-8|NHE8	MIM:612730|HGNC:HGNC:20728|Ensembl:ENSG00000197818	20	20q13.13	solute carrier family 9 member A8	protein-coding	SLC9A8	solute carrier family 9 member A8	O	sodium/hydrogen exchanger 8|Na(+)/H(+) exchanger 8|solute carrier family 9 (sodium/hydrogen exchanger), member 8|solute carrier family 9, subfamily A (NHE8, cation proton antiporter 8), member 8	20201124	-
9606	23316	CUX2	-	CDP2|CUTL2|DEE67|EIEE67	MIM:610648|HGNC:HGNC:19347|Ensembl:ENSG00000111249	12	12q24.11-q24.12	cut like homeobox 2	protein-coding	CUX2	cut like homeobox 2	O	homeobox protein cut-like 2|homeobox protein cux-2	20210123	-
9606	23317	DNAJC13	-	PARK21|RME8	MIM:614334|HGNC:HGNC:30343|Ensembl:ENSG00000138246	3	3q22.1	DnaJ heat shock protein family (Hsp40) member C13	protein-coding	DNAJC13	DnaJ heat shock protein family (Hsp40) member C13	O	dnaJ homolog subfamily C member 13|DnaJ (Hsp40) homolog, subfamily C, member 13|DnaJ domain-containing protein RME-8|required for receptor-mediated endocytosis 8	20210103	-
9606	23318	TUT4	-	PAPD3|TENT3A|ZCCHC11	MIM:613692|HGNC:HGNC:28981|Ensembl:ENSG00000134744	1	1p32.3	terminal uridylyl transferase 4	protein-coding	TUT4	terminal uridylyl transferase 4	O	terminal uridylyltransferase 4|PAP associated domain containing 3|TUTase 4|zinc finger CCHC domain-containing protein 11|zinc finger CCHC-type containing 11|zinc finger, CCHC domain containing 11	20201124	-
9606	23321	TRIM2	-	CMT2R|RNF86	MIM:614141|HGNC:HGNC:15974|Ensembl:ENSG00000109654	4	4q31.3	tripartite motif containing 2	protein-coding	TRIM2	tripartite motif containing 2	O	tripartite motif-containing protein 2|E3 ubiquitin-protein ligase TRIM2|RING finger protein 86|RING-type E3 ubiquitin transferase TRIM2|tripartite motif protein TRIM2	20201220	-
9606	23322	RPGRIP1L	-	COACH3|CORS3|FTM|JBTS7|MKS5|NPHP8|PPP1R134	MIM:610937|HGNC:HGNC:29168|Ensembl:ENSG00000103494	16	16q12.2	RPGRIP1 like	protein-coding	RPGRIP1L	RPGRIP1 like	O	protein fantom|RPGR-interacting protein 1-like protein|fantom homolog|nephrocystin-8|protein phosphatase 1, regulatory subunit 134	20201211	-
9606	23324	MAN2B2	-	-	MIM:618899|HGNC:HGNC:29623|Ensembl:ENSG00000013288	4	4p16.1	mannosidase alpha class 2B member 2	protein-coding	MAN2B2	mannosidase alpha class 2B member 2	O	epididymis-specific alpha-mannosidase|alpha-1,6-mannosidase|core-specific lysosomal alpha-1,6-Mannosidase|epididymis secretory sperm binding protein	20201124	-
9606	23325	WASHC4	-	KIAA1033|MRT43|SWIP	MIM:615748|HGNC:HGNC:29174|Ensembl:ENSG00000136051	12	12q23.3	WASH complex subunit 4	protein-coding	WASHC4	WASH complex subunit 4	O	WASH complex subunit 4|WASH complex subunit 7|WASH complex subunit SWIP|strumpellin and WASH-interacting protein	20201124	-
9606	23326	USP22	-	USP3L	MIM:612116|HGNC:HGNC:12621|Ensembl:ENSG00000124422	17	17p11.2	ubiquitin specific peptidase 22	protein-coding	USP22	ubiquitin specific peptidase 22	O	ubiquitin carboxyl-terminal hydrolase 22|deubiquitinating enzyme 22|ubiquitin specific protease 22|ubiquitin thioesterase 22|ubiquitin thiolesterase 22|ubiquitin-specific processing protease 22	20201227	-
9606	23327	NEDD4L	-	NEDD4-2|NEDD4.2|PVNH7|RSP5|hNEDD4-2	MIM:606384|HGNC:HGNC:7728|Ensembl:ENSG00000049759	18	18q21.31	NEDD4 like E3 ubiquitin protein ligase	protein-coding	NEDD4L	NEDD4 like E3 ubiquitin protein ligase	O	E3 ubiquitin-protein ligase NEDD4-like|HECT-type E3 ubiquitin transferase NED4L|neural precursor cell expressed, developmentally down-regulated 4-like, E3 ubiquitin protein ligase|ubiquitin-protein ligase Rsp5	20210118	-
9606	23328	SASH1	-	CAPOK|DUH1|SH3D6A|dJ323M4.1	MIM:607955|HGNC:HGNC:19182|Ensembl:ENSG00000111961	6	6q24.3-q25.1	SAM and SH3 domain containing 1	protein-coding	SASH1	SAM and SH3 domain containing 1	O	SAM and SH3 domain-containing protein 1|proline-glutamate repeat-containing protein	20210110	-
9606	23329	TBC1D30	-	-	MIM:615077|HGNC:HGNC:29164|Ensembl:ENSG00000111490	12	12q14.3	TBC1 domain family member 30	protein-coding	TBC1D30	TBC1 domain family member 30	O	TBC1 domain family member 30	20201213	-
9606	23331	TTC28	-	TPRBK	MIM:615098|HGNC:HGNC:29179|Ensembl:ENSG00000100154	22	22q12.1	tetratricopeptide repeat domain 28	protein-coding	TTC28	tetratricopeptide repeat domain 28	O	tetratricopeptide repeat protein 28|TPR repeat protein 28|TPR repeat-containing big gene cloned at Keio|TPR-containing big gene cloned at Keio	20201206	-
9606	23332	CLASP1	-	MAST1	MIM:605852|HGNC:HGNC:17088|Ensembl:ENSG00000074054	2	2q14.2-q14.3	cytoplasmic linker associated protein 1	protein-coding	CLASP1	cytoplasmic linker associated protein 1	O	CLIP-associating protein 1|multiple asters 1|multiple asters homolog 1|protein Orbit homolog 1	20201208	-
9606	23333	DPY19L1	-	-	MIM:613892|HGNC:HGNC:22205|Ensembl:ENSG00000173852	7	7p14.2	dpy-19 like C-mannosyltransferase 1	protein-coding	DPY19L1	dpy-19 like C-mannosyltransferase 1	O	probable C-mannosyltransferase DPY19L1|DPY-19-like protein 1|protein dpy-19 homolog 1	20201124	-
9606	23334	SZT2	-	C1orf84|DEE18|EIEE18|KIAA0467|SZT2A|SZT2B	MIM:615463|HGNC:HGNC:29040|Ensembl:ENSG00000198198	1	1p34.2	SZT2 subunit of KICSTOR complex	protein-coding	SZT2	SZT2 subunit of KICSTOR complex	O	KICSTOR complex protein SZT2|SZT2 subunit KICSTOR complex|SZT2, KICSTOR complex subunit|seizure threshold 2 protein homolog	20201124	-
9606	23335	WDR7	-	TRAG	MIM:613473|HGNC:HGNC:13490|Ensembl:ENSG00000091157	18	18q21.31	WD repeat domain 7	protein-coding	WDR7	WD repeat domain 7	O	WD repeat-containing protein 7|TGF-beta resistance associated|TGF-beta resistance-associated protein TRAG|rabconnectin-3 beta	20201213	-
9606	23336	SYNM	-	DMN|SYN	MIM:606087|HGNC:HGNC:24466|Ensembl:ENSG00000182253	15	15q26.3	synemin	protein-coding	SYNM	synemin	O	synemin|desmuslin|synemin alpha|synemin beta|synemin, intermediate filament protein	20201124	-
9606	23338	JADE2	-	JADE-2|PHF15	MIM:610515|HGNC:HGNC:22984|Ensembl:ENSG00000043143	5	5q31.1	jade family PHD finger 2	protein-coding	JADE2	jade family PHD finger 2	O	E3 ubiquitin-protein ligase Jade-2|PHD finger protein 15|jade family PHD finger protein 2	20201208	-
9606	23339	VPS39	-	TLP|VAM6|hVam6p	MIM:612188|HGNC:HGNC:20593|Ensembl:ENSG00000166887	15	15q15.1	VPS39 subunit of HOPS complex	protein-coding	VPS39	VPS39 subunit of HOPS complex	O	vam6/Vps39-like protein|TRAP1-like protein|VPS39, HOPS complex subunit|vacuolar protein sorting 39 homolog	20201213	-
9606	23341	DNAJC16	-	-	HGNC:HGNC:29157|Ensembl:ENSG00000116138	1	1p36.21	DnaJ heat shock protein family (Hsp40) member C16	protein-coding	DNAJC16	DnaJ heat shock protein family (Hsp40) member C16	O	dnaJ homolog subfamily C member 16|DnaJ (Hsp40) homolog, subfamily C, member 16|novel DnaJ domain-containing protein	20210103	-
9606	23344	ESYT1	-	FAM62A|MBC2	MIM:616670|HGNC:HGNC:29534|Ensembl:ENSG00000139641	12	12q13.2	extended synaptotagmin 1	protein-coding	ESYT1	extended synaptotagmin 1	O	extended synaptotagmin-1|extended synaptotagmin like protein 1|extended synaptotagmin protein 1|family with sequence similarity 62 (C2 domain containing), member A|membrane-bound C2 domain-containing protein	20210103	-
9606	23345	SYNE1	-	8B|AMC3|AMCM|ARCA1|C6orf98|CPG2|EDMD4|KASH1|MYNE1|Nesp1|SCAR8|dJ45H2.2	MIM:608441|HGNC:HGNC:17089|Ensembl:ENSG00000131018	6	6q25.2	spectrin repeat containing nuclear envelope protein 1	protein-coding	SYNE1	spectrin repeat containing nuclear envelope protein 1	O	nesprin-1|CPG2 full length|KASH domain-containing protein 1|enaptin|myocyte nuclear envelope protein 1|nesprin 1|spectrin repeat containing, nuclear envelope 1|synaptic nuclear envelope protein 1|synaptic nuclei expressed gene 1	20210123	-
9606	23347	SMCHD1	-	BAMS|FSHD2	MIM:614982|HGNC:HGNC:29090|Ensembl:ENSG00000101596	18	18p11.32	structural maintenance of chromosomes flexible hinge domain containing 1	protein-coding	SMCHD1	structural maintenance of chromosomes flexible hinge domain containing 1	O	structural maintenance of chromosomes flexible hinge domain-containing protein 1|SMC hinge domain-containing protein 1	20210123	-
9606	23348	DOCK9	-	ZIZ1|ZIZIMIN1	MIM:607325|HGNC:HGNC:14132|Ensembl:ENSG00000088387	13	13q32.3	dedicator of cytokinesis 9	protein-coding	DOCK9	dedicator of cytokinesis 9	O	dedicator of cytokinesis protein 9|cdc42 guanine nucleotide exchange factor zizimin-1	20201124	-
9606	23349	PHF24	-	-	HGNC:HGNC:29180|Ensembl:ENSG00000122733	9	9p13.3	PHD finger protein 24	protein-coding	PHF24	PHD finger protein 24	O	PHD finger protein 24	20201124	-
9606	23350	U2SURP	-	SR140|fSAPa	MIM:617849|HGNC:HGNC:30855|Ensembl:ENSG00000163714	3	3q23	U2 snRNP associated SURP domain containing	protein-coding	U2SURP	U2 snRNP associated SURP domain containing	O	U2 snRNP-associated SURP motif-containing protein|140 kDa Ser/Arg-rich domain protein|Ser/Arg-rich domain protein, 140 kDa|U2-associated SR140 protein|U2-associated protein SR140|functional spliceosome-associated protein a	20210123	-
9606	23351	KHNYN	-	KIAA0323	HGNC:HGNC:20166|Ensembl:ENSG00000100441	14	14q12	KH and NYN domain containing	protein-coding	KHNYN	KH and NYN domain containing	O	protein KHNYN	20201124	-
9606	23352	UBR4	-	RBAF600|ZUBR1|p600	MIM:609890|HGNC:HGNC:30313|Ensembl:ENSG00000127481	1	1p36.13	ubiquitin protein ligase E3 component n-recognin 4	protein-coding	UBR4	ubiquitin protein ligase E3 component n-recognin 4	O	E3 ubiquitin-protein ligase UBR4|N-recognin-4|RING-type E3 ubiquitin transferase UBR4|retinoblastoma-associated factor 600-like protein|retinoblastoma-associated factor of 600 kDa|zinc finger UBR1-type protein 1	20210103	-
9606	23353	SUN1	-	UNC84A	MIM:607723|HGNC:HGNC:18587|Ensembl:ENSG00000164828	7	7p22.3	Sad1 and UNC84 domain containing 1	protein-coding	SUN1	Sad1 and UNC84 domain containing 1	O	SUN domain-containing protein 1|Sad1 unc-84 domain protein 1|protein unc-84 homolog A|sad1/unc-84 protein-like 1|unc-84 homolog A	20210118	-
9606	23354	HAUS5	-	KIAA0841|dgt5	MIM:613432|HGNC:HGNC:29130|Ensembl:ENSG00000249115	19	19q13.12	HAUS augmin like complex subunit 5	protein-coding	HAUS5	HAUS augmin like complex subunit 5	O	HAUS augmin-like complex subunit 5	20201213	-
9606	23355	VPS8	-	KIAA0804	MIM:618366|HGNC:HGNC:29122|Ensembl:ENSG00000156931	3	3q27.2	VPS8 subunit of CORVET complex	protein-coding	VPS8	VPS8 subunit of CORVET complex	O	vacuolar protein sorting-associated protein 8 homolog|VPS8, CORVET complex subunit|vacuolar protein sorting 8 homolog	20201124	-
9606	23357	ANGEL1	-	Ccr4e|KIAA0759	HGNC:HGNC:19961|Ensembl:ENSG00000013523	14	14q24.3	angel homolog 1	protein-coding	ANGEL1	angel homolog 1	O	protein angel homolog 1	20201124	-
9606	23358	USP24	-	-	MIM:610569|HGNC:HGNC:12623|Ensembl:ENSG00000162402	1	1p32.3	ubiquitin specific peptidase 24	protein-coding	USP24	ubiquitin specific peptidase 24	O	ubiquitin carboxyl-terminal hydrolase 24|deubiquitinating enzyme 24|ubiquitin specific protease 24|ubiquitin thioesterase 24|ubiquitin thiolesterase 24|ubiquitin-specific processing protease 24	20201213	-
9606	23359	FAM189A1	-	TMEM228	HGNC:HGNC:29075|Ensembl:ENSG00000104059	15	15q13.1	family with sequence similarity 189 member A1	protein-coding	FAM189A1	family with sequence similarity 189 member A1	O	protein FAM189A1|transmembrane protein 228	20201124	-
9606	23360	FNBP4	-	FBP30	MIM:615265|HGNC:HGNC:19752|Ensembl:ENSG00000109920	11	11p11.2	formin binding protein 4	protein-coding	FNBP4	formin binding protein 4	O	formin-binding protein 4|formin-binding protein 30	20201124	-
9606	23361	ZNF629	-	ZNF|ZNF65	HGNC:HGNC:29008|Ensembl:ENSG00000102870	16	16p11.2	zinc finger protein 629	protein-coding	ZNF629	zinc finger protein 629	O	zinc finger protein 629|DNA-binding protein|zinc finger protein 65	20201124	-
9606	23362	PSD3	-	EFA6D|EFA6R|HCA67	MIM:614440|HGNC:HGNC:19093|Ensembl:ENSG00000156011	8	8p22	pleckstrin and Sec7 domain containing 3	protein-coding	PSD3	pleckstrin and Sec7 domain containing 3	O	PH and SEC7 domain-containing protein 3|ADP-ribosylation factor guanine nucleotide factor 6|epididymis tissue protein Li 20mP|exchange factor for ADP-ribosylation factor guanine nucleotide factor 6 D|exchange factor for ARF6 D|hepatocellular carcinoma-associated antigen 67|pleckstrin homology and SEC7 domain-containing protein 3	20201213	-
9606	23363	OBSL1	-	-	MIM:610991|HGNC:HGNC:29092|Ensembl:ENSG00000124006	2	2q35	obscurin like cytoskeletal adaptor 1	protein-coding	OBSL1	obscurin like cytoskeletal adaptor 1	O	obscurin-like protein 1|obscurin like 1	20201124	-
9606	23365	ARHGEF12	-	LARG|PRO2792	MIM:604763|HGNC:HGNC:14193|Ensembl:ENSG00000196914	11	11q23.3	Rho guanine nucleotide exchange factor 12	protein-coding	ARHGEF12	Rho guanine nucleotide exchange factor 12	O	rho guanine nucleotide exchange factor 12|Rho guanine nucleotide exchange factor (GEF) 12|leukemia-associated RhoGEF|leukemia-associated rho guanine nucleotide exchange factor	20210103	-
9606	23366	KIAA0895	-	-	HGNC:HGNC:22206|Ensembl:ENSG00000164542	7	7p14.2	KIAA0895	protein-coding	KIAA0895	KIAA0895	O	uncharacterized protein KIAA0895	20201124	-
9606	23367	LARP1	-	LARP|Lar1|Lhp1	MIM:612059|HGNC:HGNC:29531|Ensembl:ENSG00000155506	5	5q33.2	La ribonucleoprotein 1, translational regulator	protein-coding	LARP1	La ribonucleoprotein 1, translational regulator	O	la-related protein 1|La ribonucleoprotein domain family member 1	20210103	-
9606	23368	PPP1R13B	-	ASPP1|p53BP2-like|p85	MIM:606455|HGNC:HGNC:14950|Ensembl:ENSG00000088808	14	14q32.33	protein phosphatase 1 regulatory subunit 13B	protein-coding	PPP1R13B	protein phosphatase 1 regulatory subunit 13B	O	apoptosis-stimulating of p53 protein 1|apoptosis-stimulating protein of p53, 1|protein phosphatase 1, regulatory (inhibitor) subunit 13B	20210110	-
9606	23369	PUM2	-	PUMH2|PUML2	MIM:607205|HGNC:HGNC:14958|Ensembl:ENSG00000055917	2	2p24.1	pumilio RNA binding family member 2	protein-coding	PUM2	pumilio RNA binding family member 2	O	pumilio homolog 2|pumilio-2	20201208	-
9606	23370	ARHGEF18	-	P114-RhoGEF|RP78|SA-RhoGEF|p114RhoGEF	MIM:616432|HGNC:HGNC:17090|Ensembl:ENSG00000104880|Ensembl:ENSG00000268861	19	19p13.2	Rho/Rac guanine nucleotide exchange factor 18	protein-coding	ARHGEF18	Rho/Rac guanine nucleotide exchange factor 18	O	rho guanine nucleotide exchange factor 18|114 kDa Rho-specific guanine nucleotide exchange factor|Rho-specific guanine nucleotide exchange factor p114|Rho/Rac guanine nucleotide exchange factor (GEF) 18|septin-associated RhoGEF	20201213	-
9606	23371	TNS2	-	C1-TEN|C1TEN|TENC1	MIM:607717|HGNC:HGNC:19737|Ensembl:ENSG00000111077	12	12q13.13	tensin 2	protein-coding	TNS2	tensin 2	O	tensin-2|C1 domain-containing phosphatase and tensin homolog|tensin like C1 domain containing phosphatase (tensin 2)|tensin-like C1 domain-containing phosphatase	20201124	-
9606	23373	CRTC1	-	MAML2|MECT1|Mam-2|TORC-1|TORC1|WAMTP1	MIM:607536|HGNC:HGNC:16062|Ensembl:ENSG00000105662	19	19p13.11	CREB regulated transcription coactivator 1	protein-coding	CRTC1	CREB regulated transcription coactivator 1	O	CREB-regulated transcription coactivator 1|Mastermind-like protein 2|mucoepidermoid carcinoma translocated protein 1|transducer of regulated cAMP response element-binding protein (CREB) 1	20201213	-
9606	23376	UFL1	-	KIAA0776|Maxer|NLBP|RCAD	MIM:613372|HGNC:HGNC:23039|Ensembl:ENSG00000014123	6	6q16.1	UFM1 specific ligase 1	protein-coding	UFL1	UFM1 specific ligase 1	O	E3 UFM1-protein ligase 1|E3 UFM1-protein transferase 1|LZAP-binding protein|Regulator of CDK5RAP3 and DDRGK1|multiple alpha-helix protein located at ER|novel LZAP-binding protein|regulator of C53/LZAP and DDRGK1	20210116	-
9606	23378	RRP8	-	KIAA0409|NML	MIM:615818|HGNC:HGNC:29030|Ensembl:ENSG00000132275	11	11p15.4	ribosomal RNA processing 8	protein-coding	RRP8	ribosomal RNA processing 8	O	ribosomal RNA-processing protein 8|RRP8 methyltransferase homolog|cerebral protein 1|nucleomethylin|ribosomal RNA processing 8, methyltransferase, homolog	20210103	-
9606	23379	ICE1	-	KIAA0947	MIM:617958|HGNC:HGNC:29154|Ensembl:ENSG00000164151	5	5p15.32	interactor of little elongation complex ELL subunit 1	protein-coding	ICE1	interactor of little elongation complex ELL subunit 1	O	little elongation complex subunit 1|interactor of little elongator complex ELL subunit 1	20201206	-
9606	23380	SRGAP2	-	ARHGAP34|FNBP2|SRGAP2A|SRGAP3	MIM:606524|HGNC:HGNC:19751|Ensembl:ENSG00000266028	1	1q32.1	SLIT-ROBO Rho GTPase activating protein 2	protein-coding	SRGAP2	SLIT-ROBO Rho GTPase activating protein 2	O	SLIT-ROBO Rho GTPase-activating protein 2|SLIT-ROBO GAP2|formin-binding protein 2|rho GTPase-activating protein 34	20210116	-
9606	23381	SMG5	-	EST1B|LPTS-RP1|LPTSRP1|SMG-5	MIM:610962|HGNC:HGNC:24644|Ensembl:ENSG00000198952	1	1q22	SMG5 nonsense mediated mRNA decay factor	protein-coding	SMG5	SMG5 nonsense mediated mRNA decay factor	O	protein SMG5|EST1 telomerase component homolog B|EST1-like protein B|Est1p-like protein B|LPTS interacting protein|ever shorter telomeres 1B|smg-5 homolog, nonsense mediated mRNA decay factor	20201206	-
9606	23382	AHCYL2	-	ADOHCYASE3|IRBIT2	MIM:616520|HGNC:HGNC:22204|Ensembl:ENSG00000158467	7	7q32.1	adenosylhomocysteinase like 2	protein-coding	AHCYL2	adenosylhomocysteinase like 2	O	adenosylhomocysteinase 3|IP(3)Rs binding protein released with IP(3) 2|S-adenosyl-L-homocysteine hydrolase 3|S-adenosylhomocysteine hydrolase-like 2|long-IRBIT|putative adenosylhomocysteinase 3	20201124	-
9606	23383	MAU2	-	KIAA0892|MAU2L|SCC4|mau-2	MIM:614560|HGNC:HGNC:29140|Ensembl:ENSG00000129933	19	19p13.11	MAU2 sister chromatid cohesion factor	protein-coding	MAU2	MAU2 sister chromatid cohesion factor	O	MAU2 chromatid cohesion factor homolog|cohesin loading complex subunit SCC4 homolog|protein MAU-2|sister chromatid cohesion 4	20201124	-
9606	23384	SPECC1L	-	CYTSA|GBBB2|OBLFC1|TBHS	MIM:614140|HGNC:HGNC:29022|Ensembl:ENSG00000100014	22	22q11.23	sperm antigen with calponin homology and coiled-coil domains 1 like	protein-coding	SPECC1L	sperm antigen with calponin homology and coiled-coil domains 1 like	O	cytospin-A|SPECC1-like protein|cytokinesis and spindle organization A|renal carcinoma antigen NY-REN-22	20210103	-
9606	23385	NCSTN	-	ATAG1874	MIM:605254|HGNC:HGNC:17091|Ensembl:ENSG00000162736	1	1q23.2	nicastrin	protein-coding	NCSTN	nicastrin	O	nicastrin|anterior pharynx-defective 2	20210103	-
9606	23386	NUDCD3	-	NudCL	MIM:610296|HGNC:HGNC:22208|Ensembl:ENSG00000015676	7	7p13	NudC domain containing 3	protein-coding	NUDCD3	NudC domain containing 3	O	nudC domain-containing protein 3|NudC-like protein	20201206	-
9606	23387	SIK3	-	L19|QSK|SEMDK|SIK-3	MIM:614776|HGNC:HGNC:29165|Ensembl:ENSG00000160584	11	11q23.3	SIK family kinase 3	protein-coding	SIK3	SIK family kinase 3	O	serine/threonine-protein kinase SIK3|salt-inducible kinase 3|serine/threonine-protein kinase QSK	20210123	-
9606	23389	MED13L	-	MRFACD|PROSIT240|THRAP2|TRAP240L	MIM:608771|HGNC:HGNC:22962|Ensembl:ENSG00000123066	12	12q24.21	mediator complex subunit 13L	protein-coding	MED13L	mediator complex subunit 13L	O	mediator of RNA polymerase II transcription subunit 13-like|mediator complex subunit 13 like|thyroid hormone receptor-associated protein 2|thyroid hormone receptor-associated protein complex 240 kDa component-like	20201124	-
9606	23390	ZDHHC17	-	DHHC-17|DHHC17|HIP14|HIP3|HSPC294|HYPH	MIM:607799|HGNC:HGNC:18412|Ensembl:ENSG00000186908	12	12q21.2	zinc finger DHHC-type palmitoyltransferase 17	protein-coding	ZDHHC17	zinc finger DHHC-type palmitoyltransferase 17	O	palmitoyltransferase ZDHHC17|DHHC domain-containing cysteine-rich protein 17|acyltransferase ZDHHC17|acyltransferase ZDHHC7|huntingtin interacting protein 14|huntingtin interacting protein 3|huntingtin yeast partner H|huntingtin-interacting protein H|putative MAPK-activating protein PM11|putative NF-kappa-B-activating protein 205|zinc finger DHHC domain-containing protein 17|zinc finger DHHC-type containing 17	20201213	-
9606	23392	ECPAS	-	ECM29|KIAA0368	MIM:616694|HGNC:HGNC:29020|Ensembl:ENSG00000136813	9	9q31.3	Ecm29 proteasome adaptor and scaffold	protein-coding	ECPAS	Ecm29 proteasome adaptor and scaffold	O	proteasome adapter and scaffold protein ECM29|ECM29 homolog, proteasome accessory protein|ecm29 proteasome adapter and scaffold|homolog of yeast Ecm29|proteasome-associated protein ECM29 homolog	20201206	-
9606	23394	ADNP	-	ADNP1|HVDAS|MRD28	MIM:611386|HGNC:HGNC:15766|Ensembl:ENSG00000101126	20	20q13.13	activity dependent neuroprotector homeobox	protein-coding	ADNP	activity dependent neuroprotector homeobox	O	activity-dependent neuroprotector homeobox protein|ADNP homeobox 1|activity-dependent neuroprotective protein|activity-dependent neuroprotector	20201213	-
9606	23395	LARS2	-	HLASA|LEURS|PRLTS4|mtLeuRS	MIM:604544|HGNC:HGNC:17095|Ensembl:ENSG00000011376	3	3p21.31	leucyl-tRNA synthetase 2, mitochondrial	protein-coding	LARS2	leucyl-tRNA synthetase 2, mitochondrial	O	probable leucine--tRNA ligase, mitochondrial|leucine tRNA ligase 2, mitochondrial|leucine tRNA ligase 2, mitocondrial|leucine translase|probable leucyl-tRNA synthetase, mitochondrial	20210123	-
9606	23396	PIP5K1C	-	LCCS3|PIP5K-GAMMA|PIP5K1-gamma|PIP5Kgamma	MIM:606102|HGNC:HGNC:8996|Ensembl:ENSG00000186111	19	19p13.3	phosphatidylinositol-4-phosphate 5-kinase type 1 gamma	protein-coding	PIP5K1C	phosphatidylinositol-4-phosphate 5-kinase type 1 gamma	O	phosphatidylinositol 4-phosphate 5-kinase type-1 gamma|PIP5K1gamma|diphosphoinositide kinase|phosphatidylinositol-4-phosphate 5-kinase, type I, gamma|ptdIns(4)P-5-kinase 1 gamma|type I PIP kinase|type I phosphatidylinositol 4-phosphate 5-kinase gamma	20201205	-
9606	23397	NCAPH	-	BRRN1|CAP-H|CAPH|MCPH23	MIM:602332|HGNC:HGNC:1112|Ensembl:ENSG00000121152	2	2q11.2	non-SMC condensin I complex subunit H	protein-coding	NCAPH	non-SMC condensin I complex subunit H	O	condensin complex subunit 2|barren homolog 1|chromosome-associated protein H	20210123	-
9606	23398	PPWD1	-	-	MIM:618274|HGNC:HGNC:28954|Ensembl:ENSG00000113593	5	5q12.3	peptidylprolyl isomerase domain and WD repeat containing 1	protein-coding	PPWD1	peptidylprolyl isomerase domain and WD repeat containing 1	O	peptidylprolyl isomerase domain and WD repeat-containing protein 1|epididymis secretory sperm binding protein|spliceosome-associated cyclophilin	20210103	-
9606	23399	CTDNEP1	-	DULLARD|HSA011916|NET56	MIM:610684|HGNC:HGNC:19085|Ensembl:ENSG00000175826	17	17p13.1	CTD nuclear envelope phosphatase 1	protein-coding	CTDNEP1	CTD nuclear envelope phosphatase 1	O	CTD nuclear envelope phosphatase 1|C-terminal domain nuclear envelope phosphatase 1|dullard homolog|serine/threonine-protein phosphatase dullard	20201124	-
9606	23400	ATP13A2	-	CLN12|HSA9947|KRPPD|PARK9|SPG78	MIM:610513|HGNC:HGNC:30213|Ensembl:ENSG00000159363	1	1p36.13	ATPase cation transporting 13A2	protein-coding	ATP13A2	ATPase cation transporting 13A2	O	polyamine-transporting ATPase 13A2|ATPase 13A2|ATPase type 13A2|cation-transporting ATPase 13A2|probable cation-transporting ATPase 13A2	20210123	-
9606	23401	FRAT2	-	FRAT-2	MIM:605006|HGNC:HGNC:16048|Ensembl:ENSG00000181274	10	10q24.1	FRAT regulator of WNT signaling pathway 2	protein-coding	FRAT2	FRAT regulator of WNT signaling pathway 2	O	GSK-3-binding protein FRAT2|FRAT2, WNT signaling pathway regulator|frequently rearranged in advanced T-cell lymphomas 2	20201124	-
9606	23403	FBXO46	-	20D7-FC4|FBXO34L|Fbx46	MIM:609117|HGNC:HGNC:25069|Ensembl:ENSG00000177051	19	19q13.32	F-box protein 46	protein-coding	FBXO46	F-box protein 46	O	F-box only protein 46	20201124	-
9606	23404	EXOSC2	-	RRP4|Rrp4p|SHRF|hRrp4p|p7	MIM:602238|HGNC:HGNC:17097|Ensembl:ENSG00000130713	9	9q34.12	exosome component 2	protein-coding	EXOSC2	exosome component 2	O	exosome complex component RRP4|exosome complex exonuclease RRP4|homolog of yeast RRP4 (ribosomal RNA processing 4), 3' 5' exoribonuclease (RRP4)|homolog of yeast RRP4 (ribosomal RNA processing 4), 3'-5'-exoribonuclease|ribosomal RNA-processing protein 4	20210103	-
9606	23405	DICER1	-	DCR1|Dicer|Dicer1e|GLOW|HERNA|K12H4.8-LIKE|MNG1|RMSE2	MIM:606241|HGNC:HGNC:17098|Ensembl:ENSG00000100697	14	14q32.13	dicer 1, ribonuclease III	protein-coding	DICER1	dicer 1, ribonuclease III	O	endoribonuclease Dicer|Dicer1, Dcr-1 homolog|dicer 1, double-stranded RNA-specific endoribonuclease|dicer 1, ribonuclease type III|helicase MOI|helicase with RNAse motif	20210118	-
9606	23406	COTL1	-	CLP	MIM:606748|HGNC:HGNC:18304|Ensembl:ENSG00000103187	16	16q24.1	coactosin like F-actin binding protein 1	protein-coding	COTL1	coactosin like F-actin binding protein 1	O	coactosin-like protein|coactosin-like 1|epididymis secretory sperm binding protein	20201124	-
9606	23408	SIRT5	-	SIR2L5	MIM:604483|HGNC:HGNC:14933|Ensembl:ENSG00000124523	6	6p23	sirtuin 5	protein-coding	SIRT5	sirtuin 5	O	NAD-dependent protein deacylase sirtuin-5, mitochondrial|NAD-dependent deacetylase sirtuin-5|NAD-dependent lysine demalonylase and desuccinylase sirtuin-5, mitochondrial|silent mating type information regulation 2, S.cerevisiae, homolog 5|sir2-like 5|sirtuin type 5	20201213	-
9606	23409	SIRT4	-	SIR2L4	MIM:604482|HGNC:HGNC:14932|Ensembl:ENSG00000089163	12	12q24.23-q24.31	sirtuin 4	protein-coding	SIRT4	sirtuin 4	O	NAD-dependent protein lipoamidase sirtuin-4, mitochondrial|NAD-dependent ADP-ribosyltransferase sirtuin-4|NAD-dependent protein deacetylase sirtuin-4|SIR2-like protein 4|regulatory protein SIR2 homolog 4|sir2-like 4|sirtuin type 4	20201124	-
9606	23410	SIRT3	-	SIR2L3	MIM:604481|HGNC:HGNC:14931|Ensembl:ENSG00000142082	11	11p15.5	sirtuin 3	protein-coding	SIRT3	sirtuin 3	O	NAD-dependent protein deacetylase sirtuin-3, mitochondrial|NAD-dependent deacetylase sirtuin-3, mitochondrial|SIR2-like protein 3|mitochondrial nicotinamide adenine dinucleotide-dependent deacetylase|regulatory protein SIR2 homolog 3|silent mating type information regulation 2, S.cerevisiae, homolog 3|sir2-like 3|sirtuin type 3	20210110	-
9606	23411	SIRT1	-	SIR2|SIR2L1|SIR2alpha	MIM:604479|HGNC:HGNC:14929|Ensembl:ENSG00000096717	10	10q21.3	sirtuin 1	protein-coding	SIRT1	sirtuin 1	O	NAD-dependent protein deacetylase sirtuin-1|NAD-dependent protein deacylase sirtuin-1|SIR2-like protein 1|regulatory protein SIR2 homolog 1|sirtuin type 1	20210118	-
9606	23412	COMMD3	-	BUP|C10orf8	MIM:616700|HGNC:HGNC:23332|Ensembl:ENSG00000148444	10	10p12.2	COMM domain containing 3	protein-coding	COMMD3	COMM domain containing 3	O	COMM domain-containing protein 3|protein Bup	20201124	-
9606	23413	NCS1	-	FLUP|FREQ	MIM:603315|HGNC:HGNC:3953|Ensembl:ENSG00000107130	9	9q34.11	neuronal calcium sensor 1	protein-coding	NCS1	neuronal calcium sensor 1	O	neuronal calcium sensor 1|frequenin homolog|frequenin-like protein|frequenin-like ubiquitous protein	20201213	-
9606	23414	ZFPM2	-	DIH3|FOG2|SRXY9|ZC2HC11B|ZNF89B|hFOG-2	MIM:603693|HGNC:HGNC:16700|Ensembl:ENSG00000169946	8	8q23.1	zinc finger protein, FOG family member 2	protein-coding	ZFPM2	zinc finger protein, FOG family member 2	O	zinc finger protein ZFPM2|FOG-2|Friend of GATA2|friend of GATA 2|friend of GATA protein 2|transcription factor GATA4, modulator of|zinc finger protein 89B|zinc finger protein, multitype 2	20201124	-
9606	23415	KCNH4	-	BEC2|ELK1|Kv12.3	MIM:604528|HGNC:HGNC:6253|Ensembl:ENSG00000089558	17	17q21.2	potassium voltage-gated channel subfamily H member 4	protein-coding	KCNH4	potassium voltage-gated channel subfamily H member 4	O	potassium voltage-gated channel subfamily H member 4|ELK channel 1|brain-specific eag-like channel 2|ether-a-go-go K(+) channel family member|ether-a-go-go-like potassium channel 1|potassium channel, voltage gated eag related subfamily H, member 4|potassium voltage-gated channel, subfamily H (eag-related), member 4|voltage-gated potassium channel subunit Kv12.3	20201124	-
9606	23416	KCNH3	-	BEC1|ELK2|Kv12.2	MIM:604527|HGNC:HGNC:6252|Ensembl:ENSG00000135519	12	12q13.12	potassium voltage-gated channel subfamily H member 3	protein-coding	KCNH3	potassium voltage-gated channel subfamily H member 3	O	potassium voltage-gated channel subfamily H member 3|ELK channel 2|brain-specific eag-like channel 1|ether-a-go-go K(+) channel family member|ether-a-go-go-like potassium channel 2|potassium channel, voltage gated eag related subfamily H, member 3|potassium voltage-gated channel, subfamily H (eag-related), member 3|voltage-gated potassium channel subunit Kv12.2	20201124	-
9606	23417	MLYCD	-	MCD	MIM:606761|HGNC:HGNC:7150|Ensembl:ENSG00000103150	16	16q23.3	malonyl-CoA decarboxylase	protein-coding	MLYCD	malonyl-CoA decarboxylase	O	malonyl-CoA decarboxylase, mitochondrial|malonyl coenzyme A decarboxylase	20201124	-
9606	23418	CRB1	-	CRB1-A|CRB1-B|CRB1-C|LCA8|RP12	MIM:604210|HGNC:HGNC:2343|Ensembl:ENSG00000134376	1	1q31.3	crumbs cell polarity complex component 1	protein-coding	CRB1	crumbs cell polarity complex component 1	O	protein crumbs homolog 1|crumbs 1, cell polarity complex component|crumbs family member 1, photoreceptor morphogenesis associated	20201213	-
9606	23420	NOMO1	-	Nomo|PM5	MIM:609157|HGNC:HGNC:30060|Ensembl:ENSG00000103512	16	16p13.11	NODAL modulator 1	protein-coding	NOMO1	NODAL modulator 1	O	nodal modulator 1|nodal modulator 3|pM5 protein 3|pM5 protein, telomeric copy	20201124	-
9606	23421	ITGB3BP	-	CENP-R|CENPR|HSU37139|NRIF3|TAP20	MIM:605494|HGNC:HGNC:6157|Ensembl:ENSG00000142856	1	1p31.3	integrin subunit beta 3 binding protein	protein-coding	ITGB3BP	integrin subunit beta 3 binding protein	O	centromere protein R|beta 3 endonexin|beta3-endonexin|integrin beta 3 binding protein (beta3-endonexin)|integrin beta-3-binding protein|nuclear receptor-interacting factor 3	20201124	-
9606	23423	TMED3	-	C15orf22|P24B|p24g4|p24gamma4|p26	HGNC:HGNC:28889|Ensembl:ENSG00000166557	15	15q25.1	transmembrane p24 trafficking protein 3	protein-coding	TMED3	transmembrane p24 trafficking protein 3	O	transmembrane emp24 domain-containing protein 3|integral type I protein|membrane protein p24B|p24 family protein gamma-4|testis tissue sperm-binding protein Li 48e|transmembrane emp24 protein transport domain containing 3	20201124	-
9606	23424	TDRD7	-	CATC4|PCTAIRE2BP|TRAP	MIM:611258|HGNC:HGNC:30831|Ensembl:ENSG00000196116	9	9q22.33	tudor domain containing 7	protein-coding	TDRD7	tudor domain containing 7	O	tudor domain-containing protein 7|PCTAIRE2-binding protein|epididymis secretory sperm binding protein|tudor repeat associator with PCTAIRE 2	20201227	-
9606	23426	GRIP1	-	FRASRS3|GRIP	MIM:604597|HGNC:HGNC:18708|Ensembl:ENSG00000155974	12	12q14.3	glutamate receptor interacting protein 1	protein-coding	GRIP1	glutamate receptor interacting protein 1	O	glutamate receptor-interacting protein 1	20210123	-
9606	23428	SLC7A8	-	LAT2|LPI-PC1	MIM:604235|HGNC:HGNC:11066|Ensembl:ENSG00000092068	14	14q11.2	solute carrier family 7 member 8	protein-coding	SLC7A8	solute carrier family 7 member 8	O	large neutral amino acids transporter small subunit 2|L-type amino acid transporter 2|integral membrane protein E16H|solute carrier family 7 (amino acid transporter light chain, L system), member 8|solute carrier family 7 (amino acid transporter, L-type), member 8|solute carrier family 7 (cationic amino acid transporter, y+ system), member 8	20210110	-
9606	23429	RYBP	-	AAP1|APAP-1|DEDAF|YEAF1	MIM:607535|HGNC:HGNC:10480|Ensembl:ENSG00000163602	3	3p13	RING1 and YY1 binding protein	protein-coding	RYBP	RING1 and YY1 binding protein	O	RING1 and YY1-binding protein|DED-associated factor|YY1 and E4TF1 associated factor 1|apoptin-associating protein 1|death effector domain-associated factor|ring1 interactor RYBP	20201208	-
9606	23430	TPSD1	-	MCP7-LIKE|MCP7L1|MMCP-7L	MIM:609272|HGNC:HGNC:14118|Ensembl:ENSG00000095917	16	16p13.3	tryptase delta 1	protein-coding	TPSD1	tryptase delta 1	O	tryptase delta|delta-tryptase|hmMCP-3-like tryptase III|mMCP-7-like delta II tryptase|mMCP-7-like-1|mMCP-7-like-2|mast cell tryptase|tryptase-3	20201124	-
9606	23431	AP4E1	-	CPSQ4|SPG51|STUT1	MIM:607244|HGNC:HGNC:573|Ensembl:ENSG00000081014	15	15q21.2	adaptor related protein complex 4 subunit epsilon 1	protein-coding	AP4E1	adaptor related protein complex 4 subunit epsilon 1	O	AP-4 complex subunit epsilon-1|AP-4 adaptor complex subunit epsilon|adaptor related protein complex 4 epsilon 1 subunit|adaptor-related protein complex AP-4 epsilon|epsilon-adaptin	20210123	-
9606	23432	GPR161	-	RE2	MIM:612250|HGNC:HGNC:23694|Ensembl:ENSG00000143147	1	1q24.2	G protein-coupled receptor 161	protein-coding	GPR161	G protein-coupled receptor 161	O	G-protein coupled receptor 161|G-protein coupled receptor RE2	20201124	-
9606	23433	RHOQ	-	ARHQ|HEL-S-42|RASL7A|TC10|TC10A	MIM:605857|HGNC:HGNC:17736|Ensembl:ENSG00000119729	2	2p21	ras homolog family member Q	protein-coding	RHOQ	ras homolog family member Q	O	rho-related GTP-binding protein RhoQ|RAS-like, family 7, member A|epididymis secretory protein Li 42|ras homolog gene family, member Q|ras-like protein TC10|ras-like protein family member 7A	20201124	-
9606	23434	LINC01565	-	C3orf27|GR6	MIM:618259|HGNC:HGNC:17099|Ensembl:ENSG00000198685	3	3q21.3	long intergenic non-protein coding RNA 1565	ncRNA	LINC01565	long intergenic non-protein coding RNA 1565	O	putative GR6 protein	20201124	-
9606	23435	TARDBP	-	ALS10|TDP-43	MIM:605078|HGNC:HGNC:11571|Ensembl:ENSG00000120948	1	1p36.22	TAR DNA binding protein	protein-coding	TARDBP	TAR DNA binding protein	O	TAR DNA-binding protein 43|TAR DNA-binding protein-43	20210118	-
9606	23436	CELA3B	-	CBPP|ELA3B	MIM:618694|HGNC:HGNC:15945|Ensembl:ENSG00000219073	1	1p36.12	chymotrypsin like elastase 3B	protein-coding	CELA3B	chymotrypsin like elastase 3B	O	chymotrypsin-like elastase family member 3B|cholesterol-binding pancreatic protease|chymotrypsin like elastase family member 3B|elastase 3B, pancreatic|elastase IIIB|elastase-3B|fecal elastase 1|pancreatic elastase 1|pancreatic endopeptidase E|protease E|proteinase E	20201124	-
9606	23437	TRS-AGA2-3	-	TRNAS2|TRNS|TRS-AGA2-4|TRS2|tRNA-SER	MIM:189910|HGNC:HGNC:16293	6	6p22.1	tRNA-Ser (anticodon AGA) 2-3	tRNA	TRS-AGA2-3	tRNA-Ser (anticodon AGA) 2-3	O	tRNA serine (AGA) 2|tRNA serine 2 (anticodon AGA)|tRNA, serine (AGA)|tRNA-Ser-AGA-2-3|tRNA-Ser-AGA-2-4|transfer RNA serine 2 (anticodon AGA)|transfer RNA-Ser (AGA) 2-3|transfer RNA-Ser (AGA) 2-4	20201124	-
9606	23438	HARS2	-	HARSL|HARSR|HO3|HisRS|PRLTS2	MIM:600783|HGNC:HGNC:4817|Ensembl:ENSG00000112855	5	5q31.3	histidyl-tRNA synthetase 2, mitochondrial	protein-coding	HARS2	histidyl-tRNA synthetase 2, mitochondrial	O	histidine--tRNA ligase, mitochondrial|HARS-related|histidine tRNA ligase 2, mitochondrial (putative)|histidine translase|histidine-tRNA ligase homolog|histidyl-tRNA synthetase 2, mitochondrial (putative)|histidyl-tRNA synthetase 2, mitochondrial, hisRS|probable histidine--tRNA ligase, mitochondrial|probable histidyl-tRNA synthetase, mitochondrial	20210123	-
9606	23439	ATP1B4	-	-	HGNC:HGNC:808|Ensembl:ENSG00000101892	X	Xq24	ATPase Na+/K+ transporting family member beta 4	protein-coding	ATP1B4	ATPase Na+/K+ transporting family member beta 4	O	protein ATP1B4|ATPase, Na+/K+ transporting, beta 4 polypeptide|BetaM|Na,K-ATPase beta m-subunit|X,K-ATPase beta-m subunit|x/potassium-transporting ATPase subunit beta-m	20210114	-
9606	23440	OTP	-	-	MIM:604529|HGNC:HGNC:8518|Ensembl:ENSG00000171540	5	5q14.1	orthopedia homeobox	protein-coding	OTP	orthopedia homeobox	O	homeobox protein orthopedia|orthopedia homolog	20201213	-
9606	23443	SLC35A3	-	AMRS	MIM:605632|HGNC:HGNC:11023|Ensembl:ENSG00000117620	1	1p21.2	solute carrier family 35 member A3	protein-coding	SLC35A3	solute carrier family 35 member A3	O	UDP-N-acetylglucosamine transporter|golgi UDP-GlcNAc transporter|solute carrier family 35 (UDP-N-acetylglucosamine (UDP-GlcNAc) transporter), member 3|solute carrier family 35 (UDP-N-acetylglucosamine (UDP-GlcNAc) transporter), member A3	20201213	-
9606	23446	SLC44A1	-	CD92|CDW92|CHTL1|CONATOC|CTL1	MIM:606105|HGNC:HGNC:18798|Ensembl:ENSG00000070214	9	9q31.1-q31.2	solute carrier family 44 member 1	protein-coding	SLC44A1	solute carrier family 44 member 1	O	choline transporter-like protein 1|CDW92 antigen|solute carrier family 44 (choline transporter), member 1	20210123	-
9606	23450	SF3B3	-	RSE1|SAP130|SF3b130|STAF130	MIM:605592|HGNC:HGNC:10770|Ensembl:ENSG00000189091	16	16q22.1	splicing factor 3b subunit 3	protein-coding	SF3B3	splicing factor 3b subunit 3	O	splicing factor 3B subunit 3|SAP 130|pre-mRNA splicing factor SF3b, 130 kDa subunit|spliceosome-associated protein 130	20210103	-
9606	23451	SF3B1	-	Hsh155|MDS|PRP10|PRPF10|SAP155|SF3b155	MIM:605590|HGNC:HGNC:10768|Ensembl:ENSG00000115524	2	2q33.1	splicing factor 3b subunit 1	protein-coding	SF3B1	splicing factor 3b subunit 1	O	splicing factor 3B subunit 1|pre-mRNA processing 10|pre-mRNA splicing factor SF3b, 155 kDa subunit|spliceosome-associated protein 155|splicing factor 3b, subunit 1, 155kDa	20210103	-
9606	23452	ANGPTL2	-	ARP2|HARP	MIM:605001|HGNC:HGNC:490|Ensembl:ENSG00000136859	9	9q33.3	angiopoietin like 2	protein-coding	ANGPTL2	angiopoietin like 2	O	angiopoietin-related protein 2|angiopoietin-like protein 2	20201124	-
9606	23456	ABCB10	-	EST20237|M-ABC2|MTABC2	MIM:605454|HGNC:HGNC:41|Ensembl:ENSG00000135776	1	1q42.13	ATP binding cassette subfamily B member 10	protein-coding	ABCB10	ATP binding cassette subfamily B member 10	O	ATP-binding cassette sub-family B member 10, mitochondrial|ABC transporter 10 protein|ATP-binding cassette transporter 10|ATP-binding cassette, sub-family B (MDR/TAP), member 10|mitochondrial ATP-binding cassette 2	20201220	-
9606	23457	ABCB9	-	EST122234|TAPL	MIM:605453|HGNC:HGNC:50|Ensembl:ENSG00000150967	12	12q24.31	ATP binding cassette subfamily B member 9	protein-coding	ABCB9	ATP binding cassette subfamily B member 9	O	ATP-binding cassette sub-family B member 9|ABC transporter 9 protein|ATP-binding cassette, sub-family B (MDR/TAP), member 9|TAP-like protein	20210114	-
9606	23459	CMD1H	-	-	MIM:604288	2	2q14-q22	cardiomyopathy, dilated 1H (autosomal dominant)	unknown	-	-	-	-	20191002	-
9606	23460	ABCA6	-	EST155051	MIM:612504|HGNC:HGNC:36|Ensembl:ENSG00000154262	17	17q24.2-q24.3	ATP binding cassette subfamily A member 6	protein-coding	ABCA6	ATP binding cassette subfamily A member 6	O	ATP-binding cassette sub-family A member 6|ABC transporter ABCA6|ATP-binding cassette A6|ATP-binding cassette, sub-family A (ABC1), member 6	20201124	-
9606	23461	ABCA5	-	ABC13|EST90625|HTC3	MIM:612503|HGNC:HGNC:35|Ensembl:ENSG00000154265	17	17q24.3	ATP binding cassette subfamily A member 5	protein-coding	ABCA5	ATP binding cassette subfamily A member 5	O	ATP-binding cassette sub-family A member 5|ATP-binding cassette A5|ATP-binding cassette, sub-family A (ABC1), member 5	20201124	-
9606	23462	HEY1	-	BHLHb31|CHF2|HERP2|HESR1|HRT-1|NERP2|OAF1|hHRT1	MIM:602953|HGNC:HGNC:4880|Ensembl:ENSG00000164683	8	8q21.13	hes related family bHLH transcription factor with YRPW motif 1	protein-coding	HEY1	hes related family bHLH transcription factor with YRPW motif 1	O	hairy/enhancer-of-split related with YRPW motif protein 1|HES-related repressor protein 1|HES-related repressor protein 2|basic helix-loop-helix protein OAF1|cardiovascular helix-loop-helix factor 2|class B basic helix-loop-helix protein 31|hairy and enhancer of split-related protein 1|hairy-related transcription factor 1|hairy/enhancer-of-split related with YRPW motif 1	20201213	-
9606	23463	ICMT	-	HSTE14|MST098|MSTP098|PCCMT|PCMT|PPMT	MIM:605851|HGNC:HGNC:5350|Ensembl:ENSG00000116237	1	1p36.31	isoprenylcysteine carboxyl methyltransferase	protein-coding	ICMT	isoprenylcysteine carboxyl methyltransferase	O	protein-S-isoprenylcysteine O-methyltransferase|prenylated protein carboxyl methyltransferase|prenylcysteine carboxyl methyltransferase	20210118	-
9606	23464	GCAT	-	KBL	MIM:607422|HGNC:HGNC:4188|Ensembl:ENSG00000100116	22	22q13.1	glycine C-acetyltransferase	protein-coding	GCAT	glycine C-acetyltransferase	O	2-amino-3-ketobutyrate coenzyme A ligase, mitochondrial|2-amino-3-ketobutyrate-CoA ligase|AKB ligase|aminoacetone synthase|glycine acetyltransferase	20201124	-
9606	23466	CBX6	-	-	MIM:617438|HGNC:HGNC:1556|Ensembl:ENSG00000183741	22	22q13.1	chromobox 6	protein-coding	CBX6	chromobox 6	O	chromobox protein homolog 6|chromobox homolog 6	20210103	-
9606	23467	NPTXR	-	NPR	MIM:609474|HGNC:HGNC:7954|Ensembl:ENSG00000221890	22	22q13.1	neuronal pentraxin receptor	protein-coding	NPTXR	neuronal pentraxin receptor	O	neuronal pentraxin receptor	20201124	-
9606	23468	CBX5	-	HEL25|HP1|HP1A	MIM:604478|HGNC:HGNC:1555|Ensembl:ENSG00000094916	12	12q13.13	chromobox 5	protein-coding	CBX5	chromobox 5	O	chromobox protein homolog 5|HP1 alpha homolog|HP1-ALPHA|HP1Hs alpha|antigen p25|chromobox homolog 5 (HP1 alpha homolog, Drosophila)|epididymis luminal protein 25|heterochromatin protein 1 homolog alpha|heterochromatin protein 1-alpha	20210103	-
9606	23469	PHF3	-	-	MIM:607789|HGNC:HGNC:8921|Ensembl:ENSG00000118482	6	6q12	PHD finger protein 3	protein-coding	PHF3	PHD finger protein 3	O	PHD finger protein 3	20201206	-
9606	23471	TRAM1	-	PNAS8|TRAM|TRAMP	MIM:605190|HGNC:HGNC:20568|Ensembl:ENSG00000067167	8	8q13.3	translocation associated membrane protein 1	protein-coding	TRAM1	translocation associated membrane protein 1	O	translocating chain-associated membrane protein 1|translocating chain-associating membrane protein|translocation-associating membrane protein 1	20210103	-
9606	23473	CAPN7	-	CALPAIN7|PALBH	MIM:606400|HGNC:HGNC:1484|Ensembl:ENSG00000131375	3	3p25.1	calpain 7	protein-coding	CAPN7	calpain 7	O	calpain-7|calpain like protease|homolog of Aspergillus Nidulans PALB|palB homolog	20201217	-
9606	23474	ETHE1	-	HSCO|YF13H12	MIM:608451|HGNC:HGNC:23287|Ensembl:ENSG00000105755	19	19q13.31	ETHE1 persulfide dioxygenase	protein-coding	ETHE1	ETHE1 persulfide dioxygenase	O	persulfide dioxygenase ETHE1, mitochondrial|ethylmalonic encephalopathy 1|hepatoma subtracted clone one protein|protein ETHE1, mitochondrial|sulfur dioxygenase ETHE1	20201124	-
9606	23475	QPRT	-	HEL-S-90n|QPRTase	MIM:606248|HGNC:HGNC:9755|Ensembl:ENSG00000103485	16	16p11.2	quinolinate phosphoribosyltransferase	protein-coding	QPRT	quinolinate phosphoribosyltransferase	O	nicotinate-nucleotide pyrophosphorylase [carboxylating]|epididymis secretory sperm binding protein Li 90n|nicotinate-nucleotide pyrophosphorylase (carboxylating)	20201124	-
9606	23476	BRD4	-	CAP|HUNK1|HUNKI|MCAP	MIM:608749|HGNC:HGNC:13575|Ensembl:ENSG00000141867	19	19p13.12	bromodomain containing 4	protein-coding	BRD4	bromodomain containing 4	O	bromodomain-containing protein 4|chromosome-associated protein|mitotic chromosome-associated protein	20210110	-
9606	23478	SEC11A	-	1810012E07Rik|SEC11L1|SPC18|SPCS4A|sid2895	MIM:618258|HGNC:HGNC:17718|Ensembl:ENSG00000140612	15	15q25.2-q25.3	SEC11 homolog A, signal peptidase complex subunit	protein-coding	SEC11A	SEC11 homolog A, signal peptidase complex subunit	O	signal peptidase complex catalytic subunit SEC11A|SEC11-like protein 1|SPase 18 kDa subunit|endopeptidase SP18|microsomal signal peptidase 18 kDa subunit|signal peptidase complex (18kD)|signal peptidase complex 18	20210103	-
9606	23479	ISCU	-	2310020H20Rik|HML|ISU2|NIFU|NIFUN|hnifU	MIM:611911|HGNC:HGNC:29882|Ensembl:ENSG00000136003	12	12q23.3	iron-sulfur cluster assembly enzyme	protein-coding	ISCU	iron-sulfur cluster assembly enzyme	O	iron-sulfur cluster assembly enzyme ISCU, mitochondrial|IscU iron-sulfur cluster scaffold homolog|nifU-like N-terminal domain-containing protein	20201124	-
9606	23480	SEC61G	-	SSS1	MIM:609215|HGNC:HGNC:18277|Ensembl:ENSG00000132432	7	7p11.2	SEC61 translocon subunit gamma	protein-coding	SEC61G	SEC61 translocon subunit gamma	O	protein transport protein Sec61 subunit gamma|SEC61 translocon gamma subunit|Sec61 gamma subunit|protein transport protein SEC61 gamma subunit	20201124	-
9606	23481	PES1	-	NOP7|PES	MIM:605819|HGNC:HGNC:8848|Ensembl:ENSG00000100029	22	22q12.2	pescadillo ribosomal biogenesis factor 1	protein-coding	PES1	pescadillo ribosomal biogenesis factor 1	O	pescadillo homolog|pescadillo homolog 1, containing BRCT domain	20210103	-
9606	23483	TGDS	-	CATMANS|SDR2E1|TDPGD	MIM:616146|HGNC:HGNC:20324|Ensembl:ENSG00000088451	13	13q32.1	TDP-glucose 4,6-dehydratase	protein-coding	TGDS	TDP-glucose 4,6-dehydratase	O	dTDP-D-glucose 4,6-dehydratase|growth-inhibiting protein 21|short chain dehydrogenase/reductase family 2E, member 1	20210110	-
9606	23484	LEPROTL1	-	HSPC112|Vps55|my047	MIM:607338|HGNC:HGNC:6555|Ensembl:ENSG00000104660	8	8p12	leptin receptor overlapping transcript like 1	protein-coding	LEPROTL1	leptin receptor overlapping transcript like 1	O	leptin receptor overlapping transcript-like 1|endospanin-2	20201124	-
9606	23491	CES3	-	ES31	MIM:605279|HGNC:HGNC:1865|Ensembl:ENSG00000172828	16	16q22.1	carboxylesterase 3	protein-coding	CES3	carboxylesterase 3	O	carboxylesterase 3|carboxylesterase 3 (brain)|esterase 31|liver carboxylesterase 31 homolog	20201124	-
9606	23492	CBX7	-	-	MIM:608457|HGNC:HGNC:1557|Ensembl:ENSG00000100307	22	22q13.1	chromobox 7	protein-coding	CBX7	chromobox 7	O	chromobox protein homolog 7	20201129	-
9606	23493	HEY2	-	CHF1|GRIDLOCK|GRL|HERP1|HESR2|HRT2|bHLHb32	MIM:604674|HGNC:HGNC:4881|Ensembl:ENSG00000135547	6	6q22.31	hes related family bHLH transcription factor with YRPW motif 2	protein-coding	HEY2	hes related family bHLH transcription factor with YRPW motif 2	O	hairy/enhancer-of-split related with YRPW motif protein 2|HES-related repressor protein 1|HES-related repressor protein 2|HESR-2|HRT-2|cardiovascular basic helix-loop-helix factor 1|cardiovascular helix-loop-helix factor 1|class B basic helix-loop-helix protein 32|hCHF1|hHRT2|hairy and enhancer of split-related protein 2|hairy-related transcription factor 2|hairy/enhancer-of-split related with YRPW motif 2|protein gridlock homolog	20201220	-
9606	23495	TNFRSF13B	-	CD267|CVID|CVID2|IGAD2|RYZN|TACI|TNFRSF14B	MIM:604907|HGNC:HGNC:18153|Ensembl:ENSG00000240505	17	17p11.2	TNF receptor superfamily member 13B	protein-coding	TNFRSF13B	TNF receptor superfamily member 13B	O	tumor necrosis factor receptor superfamily member 13B|transmembrane activator and CAML interactor|tumor necrosis factor receptor 13B	20201124	-
9606	23498	HAAO	-	3-HAO|HAO|VCRL1|h3HAO	MIM:604521|HGNC:HGNC:4796|Ensembl:ENSG00000162882	2	2p21	3-hydroxyanthranilate 3,4-dioxygenase	protein-coding	HAAO	3-hydroxyanthranilate 3,4-dioxygenase	O	3-hydroxyanthranilate 3,4-dioxygenase|3-hydroxyanthranilate oxygenase|3-hydroxyanthranilic acid dioxygenase|HAD	20210123	-
9606	23499	MACF1	-	ABP620|ACF7|LIS9|MACF|OFC4	MIM:608271|HGNC:HGNC:13664|Ensembl:ENSG00000127603	1	1p34.3	microtubule actin crosslinking factor 1	protein-coding	MACF1	microtubule actin crosslinking factor 1	O	microtubule-actin cross-linking factor 1|620 kDa actin binding protein|actin cross-linking family protein 7|trabeculin-alpha	20210123	-
9606	23500	DAAM2	-	dJ90A20A.1	MIM:606627|HGNC:HGNC:18143|Ensembl:ENSG00000146122	6	6p21.2	dishevelled associated activator of morphogenesis 2	protein-coding	DAAM2	dishevelled associated activator of morphogenesis 2	O	disheveled-associated activator of morphogenesis 2	20210118	-
9606	23503	ZFYVE26	-	FYVE-CENT|SPG15	MIM:612012|HGNC:HGNC:20761|Ensembl:ENSG00000072121	14	14q24.1	zinc finger FYVE-type containing 26	protein-coding	ZFYVE26	zinc finger FYVE-type containing 26	O	zinc finger FYVE domain-containing protein 26|FYVE domain-containing centrosomal protein|spastizin|zinc finger, FYVE domain containing 26	20201208	-
9606	23504	RIMBP2	-	PPP1R133|RBP2|RIM-BP2	MIM:611602|HGNC:HGNC:30339|Ensembl:ENSG00000060709	12	12q24.33	RIMS binding protein 2	protein-coding	RIMBP2	RIMS binding protein 2	O	RIMS-binding protein 2|RIM binding protein 2|protein phosphatase 1, regulatory subunit 133	20210103	-
9606	23505	TMEM131	-	CC28|PRO1048|RW1|YR-23	MIM:615659|HGNC:HGNC:30366|Ensembl:ENSG00000075568	2	2q11.2	transmembrane protein 131	protein-coding	TMEM131	transmembrane protein 131	O	transmembrane protein 131|2610524E03Rik	20201206	-
9606	23506	BICRAL	-	GLTSCR1L|KIAA0240	MIM:618502|HGNC:HGNC:21111|Ensembl:ENSG00000112624	6	6p21.1	BRD4 interacting chromatin remodeling complex associated protein like	protein-coding	BICRAL	BRD4 interacting chromatin remodeling complex associated protein like	O	BRD4-interacting chromatin-remodeling complex-associated protein-like|BRD4 interacting chromatin remodelling complex associated protein like|GLTSCR1 like|glioma tumor suppressor candidate region gene 1 protein-like	20201124	-
9606	23507	LRRC8B	-	TA-LRRP|TALRRP	MIM:612888|HGNC:HGNC:30692|Ensembl:ENSG00000197147	1	1p22.2	leucine rich repeat containing 8 VRAC subunit B	protein-coding	LRRC8B	leucine rich repeat containing 8 VRAC subunit B	O	volume-regulated anion channel subunit LRRC8B|T-cell activation leucine repeat-rich protein|epididymis secretory sperm binding protein|leucine rich repeat containing 8 family member B|leucine-rich repeat-containing protein 8B	20201124	-
9606	23508	TTC9	-	TTC9A	MIM:610488|HGNC:HGNC:20267|Ensembl:ENSG00000133985	14	14q24.2	tetratricopeptide repeat domain 9	protein-coding	TTC9	tetratricopeptide repeat domain 9	O	tetratricopeptide repeat protein 9A|TPR repeat protein 9A	20201124	-
9606	23509	POFUT1	-	DDD2|FUT12|O-FUT|O-Fuc-T|O-FucT-1|OFUCT1	MIM:607491|HGNC:HGNC:14988|Ensembl:ENSG00000101346	20	20q11.21	protein O-fucosyltransferase 1	protein-coding	POFUT1	protein O-fucosyltransferase 1	O	GDP-fucose protein O-fucosyltransferase 1|o-fucosyltransferase protein|peptide-O-fucosyltransferase 1	20201124	-
9606	23510	KCTD2	-	-	MIM:613422|HGNC:HGNC:21294|Ensembl:ENSG00000180901	17	17q25.1	potassium channel tetramerization domain containing 2	protein-coding	KCTD2	potassium channel tetramerization domain containing 2	O	BTB/POZ domain-containing protein KCTD2|potassium channel tetramerisation domain containing 2|potassium channel tetramerization domain-containing protein 2	20201124	-
9606	23511	NUP188	-	KIAA0169|SANDSTEF|hNup188	MIM:615587|HGNC:HGNC:17859|Ensembl:ENSG00000095319	9	9q34.11	nucleoporin 188	protein-coding	NUP188	nucleoporin 188	O	nucleoporin NUP188|nucleoporin 188kDa|nucleoporin NUP188 homolog	20210123	-
9606	23512	SUZ12	-	CHET9|IMMAS|JJAZ1	MIM:606245|HGNC:HGNC:17101|Ensembl:ENSG00000178691	17	17q11.2	SUZ12 polycomb repressive complex 2 subunit	protein-coding	SUZ12	SUZ12 polycomb repressive complex 2 subunit	O	polycomb protein SUZ12|chET 9 protein|chromatin precipitated E2F target 9 protein|joined to JAZF1 protein|suppressor of zeste 12 protein homolog	20210123	-
9606	23513	SCRIB	-	CRIB1|SCRB1|SCRIB1|Vartul	MIM:607733|HGNC:HGNC:30377|Ensembl:ENSG00000180900	8	8q24.3	scribble planar cell polarity protein	protein-coding	SCRIB	scribble planar cell polarity protein	O	protein scribble homolog|scribbled homolog|scribbled planar cell polarity protein	20210103	-
9606	23514	SPIDR	-	KIAA0146	MIM:615384|HGNC:HGNC:28971|Ensembl:ENSG00000164808	8	8q11.21	scaffold protein involved in DNA repair	protein-coding	SPIDR	scaffold protein involved in DNA repair	O	DNA repair-scaffolding protein|scaffolding protein involved in DNA repair	20201124	-
9606	23515	MORC3	-	NXP2|ZCW5|ZCWCC3	MIM:610078|HGNC:HGNC:23572|Ensembl:ENSG00000159256	21	21q22.12	MORC family CW-type zinc finger 3	protein-coding	MORC3	MORC family CW-type zinc finger 3	O	MORC family CW-type zinc finger protein 3|nuclear matrix protein 2|nuclear matrix protein NXP2|zinc finger CW-type coiled-coil domain protein 3|zinc finger, CW type with coiled-coil domain 3	20201206	-
9606	23516	SLC39A14	-	HCIN|HMNDYT2|LZT-Hs4|NET34|ZIP14|cig19	MIM:608736|HGNC:HGNC:20858|Ensembl:ENSG00000104635	8	8p21.3	solute carrier family 39 member 14	protein-coding	SLC39A14	solute carrier family 39 member 14	O	metal cation symporter ZIP14|LIV-1 subfamily of ZIP zinc transporter 4|Zinc transporter ZIP14|Zrt-, Irt-like protein 14|solute carrier family 39 (metal ion transporter), member 14|solute carrier family 39 (zinc transporter), member 14|zrt- and Irt-like protein 14	20201206	-
9606	23517	MTREX	-	Dob1|KIAA0052|Mtr4|SKIV2L2|fSAP118	MIM:618122|HGNC:HGNC:18734|Ensembl:ENSG00000039123	5	5q11.2	Mtr4 exosome RNA helicase	protein-coding	MTREX	Mtr4 exosome RNA helicase	O	exosome RNA helicase MTR4|ATP-dependent RNA helicase DOB1|ATP-dependent RNA helicase SKIV2L2|ATP-dependent helicase SKIV2L2|Ski2 like RNA helicase 2|TRAMP-like complex helicase|functional spliceosome-associated protein 118|superkiller viralicidic activity 2-like 2	20210103	-
9606	23518	R3HDM1	-	R3HDM	HGNC:HGNC:9757|Ensembl:ENSG00000048991	2	2q21.3	R3H domain containing 1	protein-coding	R3HDM1	R3H domain containing 1	O	R3H domain-containing protein 1|R3H domain (binds single-stranded nucleic acids) containing	20201124	-
9606	23519	ANP32D	-	PP32R2	MIM:606878|HGNC:HGNC:16676|Ensembl:ENSG00000139223	12	12q13.11	acidic nuclear phosphoprotein 32 family member D	protein-coding	ANP32D	acidic nuclear phosphoprotein 32 family member D	O	acidic leucine-rich nuclear phosphoprotein 32 family member D|acidic (leucine-rich) nuclear phosphoprotein 32 family, member D|acidic nuclear phosphoprotein 32D|phosphoprotein 32-related protein 2|pp32 related 2|tumorigenic protein pp32r2	20201124	-
9606	23520	ANP32C	-	PP32R1	MIM:606877|HGNC:HGNC:16675|Ensembl:ENSG00000248546	4	4q32.3	acidic nuclear phosphoprotein 32 family member C	protein-coding	ANP32C	acidic nuclear phosphoprotein 32 family member C	O	acidic leucine-rich nuclear phosphoprotein 32 family member C|acidic (leucine-rich) nuclear phosphoprotein 32 family, member C|phosphoprotein 32-related protein 1|pp32 related 1|tumorigenic protein pp32r1	20201124	-
9606	23521	RPL13A	-	L13A|TSTA1	HGNC:HGNC:10304|Ensembl:ENSG00000142541	19	19q13.33	ribosomal protein L13a	protein-coding	RPL13A	ribosomal protein L13a	O	60S ribosomal protein L13a|23 kDa highly basic protein|epididymis secretory sperm binding protein|large ribosomal subunit protein uL13|tissue specific transplantation antigen 1	20210103	-
9606	23522	KAT6B	-	GTPTS|MORF|MOZ2|MYST4|ZC2HC6B|qkf|querkopf	MIM:605880|HGNC:HGNC:17582|Ensembl:ENSG00000156650	10	10q22.2	lysine acetyltransferase 6B	protein-coding	KAT6B	lysine acetyltransferase 6B	O	histone acetyltransferase KAT6B|K(lysine) acetyltransferase 6B|MOZ, YBF2/SAS3, SAS2 and TIP60 protein 4|MOZ-related factor|MYST histone acetyltransferase (monocytic leukemia) 4|MYST-4|histone acetyltransferase MORF|histone acetyltransferase MOZ2|histone acetyltransferase MYST4|monocytic leukemia zinc finger protein-related factor	20201213	-
9606	23523	CABIN1	-	CAIN|KB-318B8.7|PPP3IN	MIM:604251|HGNC:HGNC:24187|Ensembl:ENSG00000099991	22	22q11.23	calcineurin binding protein 1	protein-coding	CABIN1	calcineurin binding protein 1	O	calcineurin-binding protein cabin-1|calcineurin binding protein cabin 1|calcineurin inhibitor	20201124	-
9606	23524	SRRM2	-	300-KD|CWF21|Cwc21|HSPC075|SRL300|SRm300	MIM:606032|HGNC:HGNC:16639|Ensembl:ENSG00000167978	16	16p13.3	serine/arginine repetitive matrix 2	protein-coding	SRRM2	serine/arginine repetitive matrix 2	O	serine/arginine repetitive matrix protein 2|300 kDa nuclear matrix antigen|RNA binding protein|SR-related nuclear matrix protein of 300 kDa|ser/Arg-related nuclear matrix protein of 300 kDa|serine/arginine-rich splicing factor-related nuclear matrix protein of 300 kDa|splicing coactivator subunit SRm300|tax-responsive enhancer element-binding protein 803|taxREB803|testicular secretory protein Li 53	20210123	-
9606	23526	ARHGAP45	-	HA-1|HLA-HA1|HMHA1	MIM:601155|HGNC:HGNC:17102|Ensembl:ENSG00000180448	19	19p13.3	Rho GTPase activating protein 45	protein-coding	ARHGAP45	Rho GTPase activating protein 45	O	rho GTPase-activating protein 45|histocompatibility (minor) HA-1|minor histocompatibility antigen HA-1|minor histocompatibility protein HA-1	20201124	-
9606	23527	ACAP2	-	CENTB2|CNT-B2	MIM:607766|HGNC:HGNC:16469|Ensembl:ENSG00000114331	3	3q29	ArfGAP with coiled-coil, ankyrin repeat and PH domains 2	protein-coding	ACAP2	ArfGAP with coiled-coil, ankyrin repeat and PH domains 2	O	arf-GAP with coiled-coil, ANK repeat and PH domain-containing protein 2|Arf GAP with coiled coil, ANK repeat and PH domains 2|centaurin-beta-2	20201213	-
9606	23528	ZNF281	-	GZP1|ZBP-99|ZBP99|ZNP-99	MIM:618703|HGNC:HGNC:13075|Ensembl:ENSG00000162702	1	1q32.1	zinc finger protein 281	protein-coding	ZNF281	zinc finger protein 281	O	zinc finger protein 281|GC-box-binding zinc finger protein 1|ZNP-99 transcription factor|transcription factor ZBP-99|zinc finger DNA-binding protein 99	20210110	-
9606	23529	CLCF1	-	BSF-3|BSF3|CISS2|CLC|NNT-1|NNT1|NR6	MIM:607672|HGNC:HGNC:17412|Ensembl:ENSG00000175505	11	11q13.2	cardiotrophin like cytokine factor 1	protein-coding	CLCF1	cardiotrophin like cytokine factor 1	O	cardiotrophin-like cytokine factor 1|B-cell stimulatory factor 3|B-cell-stimulating factor 3|CRLF1 associated cytokine-like factor 1|neurotrophin-1/B-cell stimulating factor-3|novel neurotrophin-1	20201124	-
9606	23530	NNT	-	GCCD4	MIM:607878|HGNC:HGNC:7863|Ensembl:ENSG00000112992	5	5p12	nicotinamide nucleotide transhydrogenase	protein-coding	NNT	nicotinamide nucleotide transhydrogenase	O	NAD(P) transhydrogenase, mitochondrial|pyridine nucleotide transhydrogenase	20210114	-
9606	23531	MMD	-	MMA|MMD1|PAQR11	MIM:604467|HGNC:HGNC:7153|Ensembl:ENSG00000108960	17	17q22	monocyte to macrophage differentiation associated	protein-coding	MMD	monocyte to macrophage differentiation associated	O	monocyte to macrophage differentiation factor|macrophage maturation-associated|monocyte to macrophage differentiation protein|progestin and adipoQ receptor family member 11|progestin and adipoQ receptor family member XI	20201124	-
9606	23532	PRAME	-	CT130|MAPE|OIP-4|OIP4	MIM:606021|HGNC:HGNC:9336|Ensembl:ENSG00000185686	22	22q11.22	PRAME nuclear receptor transcriptional regulator	protein-coding	PRAME	PRAME nuclear receptor transcriptional regulator	O	melanoma antigen preferentially expressed in tumors|Opa-interacting protein OIP4|cancer/testis antigen 130|opa-interacting protein 4|preferentially expressed antigen in melanoma|preferentially expressed antigen of melanoma	20201124	-
9606	23533	PIK3R5	-	F730038I15Rik|FOAP-2|P101-PI3K|p101	MIM:611317|HGNC:HGNC:30035|Ensembl:ENSG00000141506	17	17p13.1	phosphoinositide-3-kinase regulatory subunit 5	protein-coding	PIK3R5	phosphoinositide-3-kinase regulatory subunit 5	O	phosphoinositide 3-kinase regulatory subunit 5|PI3-kinase p101 subunit|phosphatidylinositol 4,5-bisphosphate 3-kinase regulatory subunit|protein FOAP-2|ptdIns-3-kinase p101	20201208	-
9606	23534	TNPO3	-	IPO12|LGMD1F|LGMDD2|MTR10A|TRN-SR|TRN-SR2|TRNSR	MIM:610032|HGNC:HGNC:17103|Ensembl:ENSG00000064419	7	7q32.1	transportin 3	protein-coding	TNPO3	transportin 3	O	transportin-3|imp12|importin 12|limb girdle muscular dystrophy 1F (autosomal dominant)|transportin-SR	20201217	-
9606	23536	ADAT1	-	HADAT1	MIM:604230|HGNC:HGNC:228|Ensembl:ENSG00000065457	16	16q23.1	adenosine deaminase tRNA specific 1	protein-coding	ADAT1	adenosine deaminase tRNA specific 1	O	tRNA-specific adenosine deaminase 1|adenosine deaminase acting on tRNA|tRNA-specific adenosine-37 deaminase	20201124	-
9606	23538	OR52A1	-	HPFH1OR	HGNC:HGNC:8318|Ensembl:ENSG00000182070	11	11p15.4	olfactory receptor family 52 subfamily A member 1	protein-coding	OR52A1	olfactory receptor family 52 subfamily A member 1	O	olfactory receptor 52A1|odorant receptor HOR3'beta4|olfactory receptor OR11-319	20201124	-
9606	23539	SLC16A8	-	MCT3|REMP	MIM:610409|HGNC:HGNC:16270|Ensembl:ENSG00000100156	22	22q13.1	solute carrier family 16 member 8	protein-coding	SLC16A8	solute carrier family 16 member 8	O	monocarboxylate transporter 3|MCT 3|solute carrier 16 (monocarboxylic acid transporters), member 8|solute carrier family 16 (monocarboxylate transporter), member 8|solute carrier family 16, member 8 (monocarboxylic acid transporter 3)	20201124	-
9606	23540	TRS-TGA4-1	-	TRNAS3|TRS3	MIM:606172|HGNC:HGNC:16294	6	6p22.1	tRNA-Ser (anticodon TGA) 4-1	tRNA	TRS-TGA4-1	tRNA-Ser (anticodon TGA) 4-1	O	tRNA serine (UGA) 3|tRNA serine 3 (anticodon UGA)|tRNA-Ser-TGA-4-1|transfer RNA serine 3 (anticodon UGA)|transfer RNA-Ser (TGA) 4-1	20201124	-
9606	23541	SEC14L2	-	C22orf6|SPF|TAP|TAP1	MIM:607558|HGNC:HGNC:10699|Ensembl:ENSG00000100003	22	22q12.2	SEC14 like lipid binding 2	protein-coding	SEC14L2	SEC14 like lipid binding 2	O	SEC14-like protein 2|alpha-tocopherol-associated protein|squalene transfer protein|supernatant protein factor|tocopherol-associated protein 1	20201124	-
9606	23542	MAPK8IP2	-	IB-2|IB2|JIP2|PRKM8IPL	MIM:607755|HGNC:HGNC:6883|Ensembl:ENSG00000008735	22	22q13.33	mitogen-activated protein kinase 8 interacting protein 2	protein-coding	MAPK8IP2	mitogen-activated protein kinase 8 interacting protein 2	O	C-Jun-amino-terminal kinase-interacting protein 2|JNK MAP kinase scaffold protein 2|JNK MAP kinase scaffold protein JIP2|JNK-interacting protein 2|homologous to mouse JIP-1|islet-brain 2	20201124	-
9606	23543	RBFOX2	-	FOX2|Fox-2|HNRBP2|HRNBP2|RBM9|RTA|dJ106I20.3|fxh	MIM:612149|HGNC:HGNC:9906|Ensembl:ENSG00000100320	22	22q12.3	RNA binding fox-1 homolog 2	protein-coding	RBFOX2	RNA binding fox-1 homolog 2	O	RNA binding protein fox-1 homolog 2|RNA binding protein, fox-1 homolog 2|RNA-binding motif protein 9|fox-1 homolog B|fox-1 homologue|hexaribonucleotide-binding protein 2|repressor of tamoxifen transcriptional activity	20210116	-
9606	23544	SEZ6L	-	-	MIM:607021|HGNC:HGNC:10763|Ensembl:ENSG00000100095	22	22q12.1	seizure related 6 homolog like	protein-coding	SEZ6L	seizure related 6 homolog like	O	seizure 6-like protein|seizure related gene 6-like	20201213	-
9606	23545	ATP6V0A2	-	A2|ARCL|ARCL2A|ATP6A2|ATP6N1D|J6B7|RTF|STV1|TJ6|TJ6M|TJ6S|VPH1|WSS	MIM:611716|HGNC:HGNC:18481|Ensembl:ENSG00000185344	12	12q24.31	ATPase H+ transporting V0 subunit a2	protein-coding	ATP6V0A2	ATPase H+ transporting V0 subunit a2	O	V-type proton ATPase 116 kDa subunit a2|A2V-ATPase|ATPase, H+ transporting, lysosomal V0 subunit a2|V-ATPase 116 kDa subunit a2|lysosomal H(+)-transporting ATPase V0 subunit a2|regeneration and tolerance factor|v-type proton ATPase 116 kDa subunit a|vacuolar proton translocating ATPase 116 kDa subunit a	20210103	-
9606	23546	SYNGR4	-	-	MIM:608373|HGNC:HGNC:11502|Ensembl:ENSG00000105467	19	19q13.33	synaptogyrin 4	protein-coding	SYNGR4	synaptogyrin 4	O	synaptogyrin-4|testis tissue sperm-binding protein Li 72n	20201124	-
9606	23547	LILRA4	-	CD85g|ILT7	MIM:607517|HGNC:HGNC:15503|Ensembl:ENSG00000239961	19	19q13.42	leukocyte immunoglobulin like receptor A4	protein-coding	LILRA4	leukocyte immunoglobulin like receptor A4	O	leukocyte immunoglobulin-like receptor subfamily A member 4|CD85 antigen-like family member G|immunoglobulin-like transcript 7|leucocyte Ig-like receptor A4|leukocyte immunoglobulin-like receptor, subfamily A (with TM domain), member 4|leukocyte immunoglobulin-like receptor, subfamily A (without TM domain), member 4	20201124	-
9606	23548	TTC33	-	OSRF	HGNC:HGNC:29959|Ensembl:ENSG00000113638	5	5p13.1	tetratricopeptide repeat domain 33	protein-coding	TTC33	tetratricopeptide repeat domain 33	O	tetratricopeptide repeat protein 33|TPR repeat protein 33|osmosis responsive factor	20201124	-
9606	23549	DNPEP	-	ASPEP|DAP	MIM:611367|HGNC:HGNC:2981|Ensembl:ENSG00000123992	2	2q35	aspartyl aminopeptidase	protein-coding	DNPEP	aspartyl aminopeptidase	O	aspartyl aminopeptidase	20201124	-
9606	23550	PSD4	-	EFA6B|TIC	MIM:614442|HGNC:HGNC:19096|Ensembl:ENSG00000125637	2	2q14.1	pleckstrin and Sec7 domain containing 4	protein-coding	PSD4	pleckstrin and Sec7 domain containing 4	O	PH and SEC7 domain-containing protein 4|ADP-ribosylation factor guanine nucleotide-exchange factor 6|SEC7 homolog|exchange factor for ADP-ribosylation factor guanine nucleotide factor 6 B|exchange factor for ADP-ribosylation factor guanine nucleotide factor 6B|exchange factor for ARF6 B|pleckstrin homology and SEC7 domain-containing protein 4|telomeric of interleukin-1 cluster protein	20201213	-
9606	23551	RASD2	-	Rhes|TEM2	MIM:612842|HGNC:HGNC:18229|Ensembl:ENSG00000100302	22	22q12.3	RASD family member 2	protein-coding	RASD2	RASD family member 2	O	GTP-binding protein Rhes|Ras homolog enriched in striatum|tumor endothelial marker 2	20201213	-
9606	23552	CDK20	-	CCRK|CDCH|P42|PNQALRE	MIM:610076|HGNC:HGNC:21420|Ensembl:ENSG00000156345	9	9q22.1	cyclin dependent kinase 20	protein-coding	CDK20	cyclin dependent kinase 20	O	cyclin-dependent kinase 20|CAK-kinase p42|CDK-activating kinase p42|cell cycle-related kinase|cell division protein kinase 20|cyclin-dependent protein kinase H|cyclin-kinase-activating kinase p42	20201213	-
9606	23553	HYAL4	-	CSHY|HYAL-4	MIM:604510|HGNC:HGNC:5323|Ensembl:ENSG00000106302	7	7q31.32	hyaluronidase 4	protein-coding	HYAL4	hyaluronidase 4	O	hyaluronidase-4|HYAL-4 variant 1|chondroitin sulfate endo-beta-N-acetylgalactosaminidase|chondroitin sulfate hydrolase|hyaluronoglucosaminidase 4	20201213	-
9606	23554	TSPAN12	-	EVR5|NET-2|NET2|TM4SF12	MIM:613138|HGNC:HGNC:21641|Ensembl:ENSG00000106025	7	7q31.31	tetraspanin 12	protein-coding	TSPAN12	tetraspanin 12	O	tetraspanin-12|tetraspan NET-2|transmembrane 4 superfamily member 12|tspan-12	20201124	-
9606	23555	TSPAN15	-	2700063A19Rik|NET-7|NET7|TM4SF15	MIM:613140|HGNC:HGNC:23298|Ensembl:ENSG00000099282	10	10q22.1	tetraspanin 15	protein-coding	TSPAN15	tetraspanin 15	O	tetraspanin-15|tetraspan NET-7|transmembrane 4 superfamily member 15|transmembrane 4 superfamily member tetraspan NET-7|tspan-15	20201213	-
9606	23556	PIGN	-	MCAHS|MCAHS1|MCD4|MDC4|PIG-N	MIM:606097|HGNC:HGNC:8967|Ensembl:ENSG00000197563	18	18q21.33	phosphatidylinositol glycan anchor biosynthesis class N	protein-coding	PIGN	phosphatidylinositol glycan anchor biosynthesis class N	O	GPI ethanolamine phosphate transferase 1|MCD4 homolog|phosphatidylinositol-glycan biosynthesis class N protein	20201124	-
9606	23557	SNAPIN	-	BLOC1S7|BLOS7|BORCS3|SNAPAP	MIM:607007|HGNC:HGNC:17145|Ensembl:ENSG00000143553	1	1q21.3	SNAP associated protein	protein-coding	SNAPIN	SNAP associated protein	O	SNARE-associated protein Snapin|BLOC-1 related complex subunit 3|BLOC-1 subunit 7|SNAP-25-binding protein|SNARE associated protein snapin|biogenesis of lysosomal organelles complex-1, subunit 7|biogenesis of lysosome-related organelles complex 1 subunit 7|synaptosomal-associated protein 25-binding protein	20201213	-
9606	23558	WBP2	-	DFNB107|GRAMD6|WBP-2	MIM:606962|HGNC:HGNC:12738|Ensembl:ENSG00000132471	17	17q25.1	WW domain binding protein 2	protein-coding	WBP2	WW domain binding protein 2	O	WW domain-binding protein 2	20210123	-
9606	23559	WBP1	-	WBP-1	MIM:606961|HGNC:HGNC:12737|Ensembl:ENSG00000239779	2	2p13.1	WW domain binding protein 1	protein-coding	WBP1	WW domain binding protein 1	O	WW domain-binding protein 1|epididymis secretory sperm binding protein	20201124	-
9606	23560	GTPBP4	-	CRFG|NGB|NOG1	HGNC:HGNC:21535|Ensembl:ENSG00000107937	10	10p15.3	GTP binding protein 4	protein-coding	GTPBP4	GTP binding protein 4	O	nucleolar GTP-binding protein 1|G protein-binding protein CRFG|GTP-binding protein NGB|chronic renal failure gene protein	20210103	-
9606	23562	CLDN14	-	DFNB29	MIM:605608|HGNC:HGNC:2035|Ensembl:ENSG00000159261	21	21q22.13	claudin 14	protein-coding	CLDN14	claudin 14	O	claudin-14	20201124	-
9606	23563	CHST5	-	I-GlcNAc-6-ST|I-GlcNAc6ST|glcNAc6ST-3|gn6st-3|hIGn6ST	MIM:604817|HGNC:HGNC:1973|Ensembl:ENSG00000135702	16	16q23.1	carbohydrate sulfotransferase 5	protein-coding	CHST5	carbohydrate sulfotransferase 5	O	carbohydrate sulfotransferase 5|GST4-alpha|N-acetylglucosamine 6-O-sulfotransferase 3|carbohydrate (N-acetylglucosamine 6-O) sulfotransferase 5|galactose/N-acetylglucosamine/N-acetylglucosamine 6-O-sulfotransferase 4-alpha|intestinal GlcNAc-6-sulfotransferase	20201124	-
9606	23564	DDAH2	-	DDAH|DDAHII|G6a|HEL-S-277|NG30	MIM:604744|HGNC:HGNC:2716|Ensembl:ENSG00000213722	6	6p21.33	dimethylarginine dimethylaminohydrolase 2	protein-coding	DDAH2	dimethylarginine dimethylaminohydrolase 2	O	N(G),N(G)-dimethylarginine dimethylaminohydrolase 2|S-phase protein|dimethylargininase-2|dimethylarginine dimethylaminohydrolase II|epididymis secretory protein Li 277|testis tissue sperm-binding protein Li 54e	20201213	-
9606	23566	LPAR3	-	EDG7|Edg-7|GPCR|HOFNH30|LP-A3|LPA3|RP4-678I3	MIM:605106|HGNC:HGNC:14298|Ensembl:ENSG00000171517	1	1p22.3	lysophosphatidic acid receptor 3	protein-coding	LPAR3	lysophosphatidic acid receptor 3	O	lysophosphatidic acid receptor 3|LPA receptor 3|LPA receptor EDG7|LPA-3|calcium-mobilizing lysophosphatidic acid receptor LP-A3|endothelial cell differentiation gene 7|endothelial differentiation, lysophosphatidic acid G-protein-coupled receptor, 7|lysophosphatidic acid receptor Edg-7	20210118	-
9606	23567	ZNF346	-	JAZ|Zfp346	MIM:605308|HGNC:HGNC:16403|Ensembl:ENSG00000113761	5	5q35.2	zinc finger protein 346	protein-coding	ZNF346	zinc finger protein 346	O	zinc finger protein 346|double-stranded RNA-binding zinc finger protein JAZ|just another zinc finger protein	20201213	-
9606	23568	ARL2BP	-	BART|BART1|RP66	MIM:615407|HGNC:HGNC:17146|Ensembl:ENSG00000102931	16	16q13	ADP ribosylation factor like GTPase 2 binding protein	protein-coding	ARL2BP	ADP ribosylation factor like GTPase 2 binding protein	O	ADP-ribosylation factor-like protein 2-binding protein|ADP-ribosylation factor like 2 binding protein|ARF-like 2-binding protein|ARL2-binding protein|Arf-like 2 binding protein BART1|binder of ARF2 protein 1|binder of Arl Two|binder of Arl2|retinitis pigmentosa 66 (autosomal recessive)	20201213	-
9606	23569	PADI4	-	PAD|PAD4|PADI5|PDI4|PDI5	MIM:605347|HGNC:HGNC:18368|Ensembl:ENSG00000159339	1	1p36.13	peptidyl arginine deiminase 4	protein-coding	PADI4	peptidyl arginine deiminase 4	O	protein-arginine deiminase type-4|HL-60 PAD|PADI-H protein|peptidyl arginine deiminase, type IV|peptidyl arginine deiminase, type V|protein-arginine deiminase type IV	20201206	-
9606	23574	PRG1	-	-	MIM:605157	19	19q13.31	p53-responsive gene 1	ncRNA	-	-	-	-	20201124	-
9606	23576	DDAH1	-	DDAH|DDAH-1|DDAHI|HEL-S-16	MIM:604743|HGNC:HGNC:2715|Ensembl:ENSG00000153904	1	1p22.3	dimethylarginine dimethylaminohydrolase 1	protein-coding	DDAH1	dimethylarginine dimethylaminohydrolase 1	O	N(G),N(G)-dimethylarginine dimethylaminohydrolase 1|NG, NG-dimethylarginine dimethylaminohydrolase|dimethylargininase-1|epididymis secretory protein Li 16	20201206	-
9606	23580	CDC42EP4	-	BORG4|CEP4|KAIA1777	MIM:605468|HGNC:HGNC:17147|Ensembl:ENSG00000179604	17	17q25.1	CDC42 effector protein 4	protein-coding	CDC42EP4	CDC42 effector protein 4	O	cdc42 effector protein 4|CDC42 effector protein (Rho GTPase binding) 4|binder of Rho GTPases 4	20201213	-
9606	23581	CASP14	-	ARCI12	MIM:605848|HGNC:HGNC:1502|Ensembl:ENSG00000105141	19	19p13.12	caspase 14	protein-coding	CASP14	caspase 14	O	caspase-14|CASP-14|apoptosis-related cysteine protease|caspase 14, apoptosis-related cysteine peptidase|caspase 14, apoptosis-related cysteine protease	20201206	-
9606	23582	CCNDBP1	-	DIP1|GCIP|HHM	MIM:607089|HGNC:HGNC:1587|Ensembl:ENSG00000166946	15	15q15.2	cyclin D1 binding protein 1	protein-coding	CCNDBP1	cyclin D1 binding protein 1	O	cyclin-D1-binding protein 1|D-type cyclin-interacting protein 1|cyclin D-type binding-protein 1|grap2 and cyclin-D-interacting protein|human homolog of Maid	20201124	-
9606	23583	SMUG1	-	FDG|HMUDG|UNG3	MIM:607753|HGNC:HGNC:17148|Ensembl:ENSG00000123415	12	12q13.13	single-strand-selective monofunctional uracil-DNA glycosylase 1	protein-coding	SMUG1	single-strand-selective monofunctional uracil-DNA glycosylase 1	O	single-strand selective monofunctional uracil DNA glycosylase	20201124	-
9606	23584	VSIG2	-	2210413P10Rik|CTH|CTXL	MIM:606011|HGNC:HGNC:17149|Ensembl:ENSG00000019102	11	11q24.2	V-set and immunoglobulin domain containing 2	protein-coding	VSIG2	V-set and immunoglobulin domain containing 2	O	V-set and immunoglobulin domain-containing protein 2|CT-like protein|cortical thymocyte receptor (X. laevis CTX) like|cortical thymocyte-like protein	20201124	-
9606	23585	TMEM50A	-	IFNRC|SMP1	MIM:605348|HGNC:HGNC:30590|Ensembl:ENSG00000183726	1	1p36.11	transmembrane protein 50A	protein-coding	TMEM50A	transmembrane protein 50A	O	transmembrane protein 50A|cervical cancer oncogene 9|small membrane protein 1	20201124	-
9606	23586	DDX58	-	RIG-I|RIG1|RIGI|RLR-1|SGMRT2	MIM:609631|HGNC:HGNC:19102|Ensembl:ENSG00000107201	9	9p21.1	DExD/H-box helicase 58	protein-coding	DDX58	DExD/H-box helicase 58	O	antiviral innate immune response receptor RIG-I|DEAD (Asp-Glu-Ala-Asp) box polypeptide 58|DEAD box protein 58|DEAD/H (Asp-Glu-Ala-Asp/His) box polypeptide|RNA helicase RIG-I|probable ATP-dependent RNA helicase DDX58|retinoic acid-inducible gene 1 protein|retinoic acid-inducible gene I protein	20210118	-
9606	23587	ELP5	-	C17orf81|DERP6|HSPC002|MST071|MSTP071	MIM:615019|HGNC:HGNC:30617|Ensembl:ENSG00000170291	17	17p13.1	elongator acetyltransferase complex subunit 5	protein-coding	ELP5	elongator acetyltransferase complex subunit 5	O	elongator complex protein 5|S-phase 2 protein|dermal papilla derived protein 6	20201124	-
9606	23588	KLHDC2	-	HCLP-1|HCLP1|LCP	MIM:611280|HGNC:HGNC:20231|Ensembl:ENSG00000165516	14	14q21.3	kelch domain containing 2	protein-coding	KLHDC2	kelch domain containing 2	O	kelch domain-containing protein 2|hepatocellular carcinoma-associated antigen 33|host cell factor homolog LCP|host cell factor-like protein 1	20201124	-
9606	23589	CARHSP1	-	CRHSP-24|CRHSP24|CSDC1	MIM:616885|HGNC:HGNC:17150|Ensembl:ENSG00000153048	16	16p13.2	calcium regulated heat stable protein 1	protein-coding	CARHSP1	calcium regulated heat stable protein 1	O	calcium-regulated heat-stable protein 1|calcium regulated heat stable protein 1, 24kDa|calcium-regulated heat-stable protein (24kD)|calcium-regulated heat-stable protein of 24 kDa	20201206	-
9606	23590	PDSS1	-	COQ1|COQ10D2|COQ1A|DPS|SPS|TPRT|TPT|TPT 1|hDPS1	MIM:607429|HGNC:HGNC:17759|Ensembl:ENSG00000148459	10	10p12.1	decaprenyl diphosphate synthase subunit 1	protein-coding	PDSS1	decaprenyl diphosphate synthase subunit 1	O	all trans-polyprenyl-diphosphate synthase PDSS1|decaprenyl-diphosphate synthase subunit 1|all-trans-decaprenyl-diphosphate synthase subunit 1|coenzyme Q1 homolog|decaprenyl pyrophosphate synthase subunit 1|polyprenyl pyrophosphate synthetase|prenyl (decaprenyl) diphosphate synthase, subunit 1|solanesyl-diphosphate synthase subunit 1|subunit 1 of decaprenyl diphosphate synthase|trans-prenyltransferase (TPT)|trans-prenyltransferase 1	20201217	-
9606	23591	FAM215A	-	APR-2|C17orf88|LINC00530	HGNC:HGNC:17505|Ensembl:ENSG00000267496	17	17q21.31	family with sequence similarity 215 member A	ncRNA	FAM215A	family with sequence similarity 215 member A	O	apoptosis related protein|family with sequence similarity 215 member A (non-protein coding)|long intergenic non-protein coding RNA 530	20201124	-
9606	23592	LEMD3	-	MAN1	MIM:607844|HGNC:HGNC:28887|Ensembl:ENSG00000174106	12	12q14.3	LEM domain containing 3	protein-coding	LEMD3	LEM domain containing 3	O	inner nuclear membrane protein Man1|LEM domain-containing protein 3|LEMD3/MKX fusion|MAN antigen 1|integral inner nuclear membrane protein	20201206	-
9606	23593	HEBP2	-	C6ORF34B|C6orf34|PP23|SOUL	MIM:605825|HGNC:HGNC:15716|Ensembl:ENSG00000051620	6	6q24.1	heme binding protein 2	protein-coding	HEBP2	heme binding protein 2	O	heme-binding protein 2|placental protein 23	20201124	-
9606	23594	ORC6	-	ORC6L	MIM:607213|HGNC:HGNC:17151|Ensembl:ENSG00000091651	16	16q11.2	origin recognition complex subunit 6	protein-coding	ORC6	origin recognition complex subunit 6	O	origin recognition complex subunit 6	20201124	-
9606	23595	ORC3	-	LAT|LATHEO|ORC3L	MIM:604972|HGNC:HGNC:8489|Ensembl:ENSG00000135336	6	6q15	origin recognition complex subunit 3	protein-coding	ORC3	origin recognition complex subunit 3	O	origin recognition complex subunit 3|homolog of latheo, Drosophila|origin recognition complex subunit Latheo|origin recognition complex, subunit 3 honolog	20210103	-
9606	23596	OPN3	-	ECPN|PPP1R116	MIM:606695|HGNC:HGNC:14007|Ensembl:ENSG00000054277|Ensembl:ENSG00000203668	1	1q43	opsin 3	protein-coding	OPN3	opsin 3	O	opsin-3|encephalopsin|opsin 3 (encephalopsin, panopsin)|protein phosphatase 1, regulatory subunit 116	20201220	-
9606	23597	ACOT9	-	ACATE2|CGI-16|MT-ACT48|MTACT48	MIM:300862|HGNC:HGNC:17152|Ensembl:ENSG00000123130	X	Xp22.11	acyl-CoA thioesterase 9	protein-coding	ACOT9	acyl-CoA thioesterase 9	O	acyl-coenzyme A thioesterase 9, mitochondrial|acyl-CoA thioester hydrolase 9|acyl-Coenzyme A thioesterase 2, mitochondrial|mitochondrial Acyl-CoA Thioesterase	20201206	-
9606	23598	PATZ1	-	MAZR|PATZ|RIAZ|ZBTB19|ZNF278|ZSG|dJ400N23	MIM:605165|HGNC:HGNC:13071|Ensembl:ENSG00000100105	22	22q12.2	POZ/BTB and AT hook containing zinc finger 1	protein-coding	PATZ1	POZ/BTB and AT hook containing zinc finger 1	O	POZ-, AT hook-, and zinc finger-containing protein 1|BTB-POZ domain zinc finger transcription factor|MAZ-related factor|POZ-AT hook-zinc finger protein|protein kinase A RI subunit alpha-associated protein|zinc finger and BTB domain-containing protein 19|zinc finger protein 278|zinc finger sarcoma gene protein	20201213	-
9606	23600	AMACR	-	AMACRD|CBAS4|P504S|RACE|RM	MIM:604489|HGNC:HGNC:451|Ensembl:ENSG00000242110	5	5p13.2	alpha-methylacyl-CoA racemase	protein-coding	AMACR	alpha-methylacyl-CoA racemase	O	alpha-methylacyl-CoA racemase|2-methylacyl-CoA racemase	20201206	-
9606	23601	CLEC5A	-	CLECSF5|MDL-1|MDL1	MIM:604987|HGNC:HGNC:2054|Ensembl:ENSG00000258227	7	7q34	C-type lectin domain containing 5A	protein-coding	CLEC5A	C-type lectin domain containing 5A	O	C-type lectin domain family 5 member A|C-type (calcium dependent, carbohydrate-recognition domain) lectin, superfamily member 5|C-type lectin superfamily member 5|myeloid DAP12-associating lectin-1	20201213	-
9606	23603	CORO1C	-	HCRNN4	MIM:605269|HGNC:HGNC:2254|Ensembl:ENSG00000110880	12	12q24.11	coronin 1C	protein-coding	CORO1C	coronin 1C	O	coronin-1C|coronin, actin binding protein, 1C|coronin-3	20210103	-
9606	23604	DAPK2	-	DRP-1|DRP1	MIM:616567|HGNC:HGNC:2675|Ensembl:ENSG00000035664	15	15q22.31	death associated protein kinase 2	protein-coding	DAPK2	death associated protein kinase 2	O	death-associated protein kinase 2|DAP kinase 2	20210110	-
9606	23605	HMGN2P9	-	HMG17L1|HMGN2L9|dJ388M5|dJ388M5.2	HGNC:HGNC:4987	22	22q13.31	high mobility group nucleosomal binding domain 2 pseudogene 9	pseudo	HMGN2P9	high mobility group nucleosomal binding domain 2 pseudogene 9	O	high-mobility group (nonhistone chromosomal) protein 17-like 1|high-mobility group nucleosomal binding domain 2-like 9	20201124	-
9606	23606	HMGN2P10	-	HMG17L2|HMGN2L10|bK216E10	HGNC:HGNC:4988	22	22q13.2	high mobility group nucleosomal binding domain 2 pseudogene10	pseudo	HMGN2P10	high mobility group nucleosomal binding domain 2 pseudogene10	O	high-mobility group (nonhistone chromosomal) protein 17-like 2|high-mobility group nucleosomal binding domain 2-like 10	20201124	-
9606	23607	CD2AP	-	CMS	MIM:604241|HGNC:HGNC:14258|Ensembl:ENSG00000198087	6	6p12.3	CD2 associated protein	protein-coding	CD2AP	CD2 associated protein	O	CD2-associated protein|Cas ligand with multiple Src homology 3 (SH3) domains|adapter protein CMS|cas ligand with multiple SH3 domains	20201213	-
9606	23608	MKRN1	-	RNF61	MIM:607754|HGNC:HGNC:7112|Ensembl:ENSG00000133606	7	7q34	makorin ring finger protein 1	protein-coding	MKRN1	makorin ring finger protein 1	O	E3 ubiquitin-protein ligase makorin-1|RING finger protein 61|RING-type E3 ubiquitin transferase makorin-1	20201124	-
9606	23609	MKRN2	-	HSPC070|RNF62	MIM:608426|HGNC:HGNC:7113|Ensembl:ENSG00000075975	3	3p25.2	makorin ring finger protein 2	protein-coding	MKRN2	makorin ring finger protein 2	O	probable E3 ubiquitin-protein ligase makorin-2|RING finger protein 62|RING-type E3 ubiquitin transferase makorin-2|makorin RING zinc-finger protein 2	20201208	-
9606	23610	MKRN6P	-	MKRNP2	HGNC:HGNC:7118	6	6p21.31	makorin ring finger protein 6, pseudogene	pseudo	MKRN6P	makorin ring finger protein 6, pseudogene	O	makorin ring finger protein pseudogene 2	20201124	-
9606	23612	PHLDA3	-	TIH1	MIM:607054|HGNC:HGNC:8934|Ensembl:ENSG00000174307	1	1q32.1	pleckstrin homology like domain family A member 3	protein-coding	PHLDA3	pleckstrin homology like domain family A member 3	O	pleckstrin homology-like domain family A member 3|TDAG51/Ipl homolog 1|pleckstrin homology-like domain, family A, member 2	20201124	-
9606	23613	ZMYND8	-	PRKCBP1|PRO2893|RACK7	MIM:615713|HGNC:HGNC:9397|Ensembl:ENSG00000101040	20	20q13.12	zinc finger MYND-type containing 8	protein-coding	ZMYND8	zinc finger MYND-type containing 8	O	protein kinase C-binding protein 1|CTCL tumor antigen se14-3|cutaneous T-cell lymphoma-associated antigen se14-3|predicted protein of HQ2893|zinc finger MYND domain-containing protein 8	20201213	-
9606	23614	PPY2P	-	PPY2	MIM:606638|HGNC:HGNC:9328|Ensembl:ENSG00000265060	17	17q11.2	pancreatic polypeptide 2, pseudogene	pseudo	PPY2P	pancreatic polypeptide 2, pseudogene	O	-	20201124	-
9606	23615	PYY2	-	-	MIM:606637|HGNC:HGNC:9749|Ensembl:ENSG00000237575	17	17q11.2	peptide YY 2 (pseudogene)	pseudo	PYY2	peptide YY 2 (pseudogene)	O	peptide YY, 2 (seminalplasmin)|seminalplasmin	20201213	-
9606	23616	SH3BP1	-	ARHGAP43	MIM:617368|HGNC:HGNC:10824|Ensembl:ENSG00000100092	22	22q13.1	SH3 domain binding protein 1	protein-coding	SH3BP1	SH3 domain binding protein 1	O	SH3 domain-binding protein 1|3BP-1	20201213	-
9606	23617	TSSK2	-	DGS-G|SPOGA2|STK22B|TSK2	MIM:610710|HGNC:HGNC:11401|Ensembl:ENSG00000206203	22	22q11.21	testis specific serine kinase 2	protein-coding	TSSK2	testis specific serine kinase 2	O	testis-specific serine/threonine-protein kinase 2|TSK-2|TSSK-2|diGeorge syndrome protein G|serine/threonine kinase 22B (spermiogenesis associated)|serine/threonine-protein kinase 22B|spermiogenesis associated 2|testicular secretory protein Li 61|testis specific serine threonine kinase 2|testis-specific kinase 2	20201124	-
9606	23619	ZIM2	-	ZNF656	HGNC:HGNC:12875|Ensembl:ENSG00000269699	19	19q13.43	zinc finger imprinted 2	protein-coding	ZIM2	zinc finger imprinted 2	O	zinc finger imprinted 2|zinc finger protein 656	20201213	-
9606	23620	NTSR2	-	NTR2	MIM:605538|HGNC:HGNC:8040|Ensembl:ENSG00000169006	2	2p25.1	neurotensin receptor 2	protein-coding	NTSR2	neurotensin receptor 2	O	neurotensin receptor type 2|NT-R-2|levocabastine-sensitive neurotensin receptor|neurotensin receptor, type 2	20201124	-
9606	23621	BACE1	-	ASP2|BACE|HSPC104	MIM:604252|HGNC:HGNC:933|Ensembl:ENSG00000186318	11	11q23.3	beta-secretase 1	protein-coding	BACE1	beta-secretase 1	O	beta-secretase 1|APP beta-secretase|asp 2|aspartyl protease 2|beta-secretase 1 precursor variant 1|beta-site APP cleaving enzyme 1|beta-site APP-cleaving enzyme|beta-site amyloid beta A4 precursor protein-cleaving enzyme|memapsin-2|membrane-associated aspartic protease 2|transmembrane aspartic proteinase Asp2	20210118	-
9606	23623	RUSC1	-	NESCA	MIM:617318|HGNC:HGNC:17153|Ensembl:ENSG00000160753	1	1q22	RUN and SH3 domain containing 1	protein-coding	RUSC1	RUN and SH3 domain containing 1	O	RUN and SH3 domain-containing protein 1|new molecule containing SH3 at the carboxy-terminus	20201124	-
9606	23624	CBLC	-	CBL-3|CBL-SL|RNF57	MIM:608453|HGNC:HGNC:15961|Ensembl:ENSG00000142273	19	19q13.32	Cbl proto-oncogene C	protein-coding	CBLC	Cbl proto-oncogene C	O	E3 ubiquitin-protein ligase CBL-C|Cas-Br-M (murine) ecotropic retroviral transforming sequence c|Cas-Br-M (murine) ectropic retroviral transforming sequence c|Cbl proto-oncogene C, E3 ubiquitin protein ligase|Cbl proto-oncogene, E3 ubiquitin protein ligase C|RING finger protein 57|RING-type E3 ubiquitin transferase CBL-C|SH3-binding protein CBL-3|SH3-binding protein CBL-C|signal transduction protein CBL-C	20201206	-
9606	23625	FAM89B	-	LRAP25|MTVR|MTVR1	MIM:616128|HGNC:HGNC:16708|Ensembl:ENSG00000176973	11	11q13.1	family with sequence similarity 89 member B	protein-coding	FAM89B	family with sequence similarity 89 member B	O	leucine repeat adapter protein 25|leucine repeat adaptor protein 25|mammary tumor virus receptor homolog 1|protein FAM89B	20201124	-
9606	23626	SPO11	-	CT35|SPATA43|TOPOVIA|TOPVIA	MIM:605114|HGNC:HGNC:11250|Ensembl:ENSG00000054796	20	20q13.31	SPO11 initiator of meiotic double stranded breaks	protein-coding	SPO11	SPO11 initiator of meiotic double stranded breaks	O	meiotic recombination protein SPO11|SPO11 meiotic protein covalently bound to DSB homolog|cancer/testis antigen 35|spermatogenesis associated 43	20201213	-
9606	23627	PRND	-	DOPPEL|DPL|PrPLP|dJ1068H6.4	MIM:604263|HGNC:HGNC:15748|Ensembl:ENSG00000171864	20	20p13	prion like protein doppel	protein-coding	PRND	prion like protein doppel	O	prion-like protein doppel|downstream prion protein-like|prion gene complex, downstream|prion protein 2 (dublet)	20201124	-
9606	23629	BRD7P3	-	BP75	HGNC:HGNC:24171	6	6q22.31	bromodomain containing 7 pseudogene 3	pseudo	BRD7P3	bromodomain containing 7 pseudogene 3	O	bromodomain containing protein 75 kDa pseudogene	20201124	-
9606	23630	KCNE5	-	KCNE1L	MIM:300328|HGNC:HGNC:6241|Ensembl:ENSG00000176076	X	Xq23	potassium voltage-gated channel subfamily E regulatory subunit 5	protein-coding	KCNE5	potassium voltage-gated channel subfamily E regulatory subunit 5	O	potassium voltage-gated channel subfamily E regulatory beta subunit 5|AMME syndrome candidate gene 2 protein|AMMECR2 protein|KCNE1-like|cardiac voltage-gated potassium channel accessory subunit 5|potassium channel subunit beta MiRP4|potassium voltage-gated channel subfamily E member 1-like protein|potassium voltage-gated channel, Isk-related family, member 1-like	20210123	-
9606	23632	CA14	-	CAXiV	MIM:604832|HGNC:HGNC:1372|Ensembl:ENSG00000118298	1	1q21.2	carbonic anhydrase 14	protein-coding	CA14	carbonic anhydrase 14	O	carbonic anhydrase 14|CA-XIV|carbonate dehydratase XIV|carbonic anhydrase XIV|carbonic dehydratase	20201124	-
9606	23633	KPNA6	-	IPOA7	MIM:610563|HGNC:HGNC:6399|Ensembl:ENSG00000025800	1	1p35.2	karyopherin subunit alpha 6	protein-coding	KPNA6	karyopherin subunit alpha 6	O	importin subunit alpha-7|importin alpha 7 subunit|importin-alpha-S2|karyopherin alpha 6 (importin alpha 7)	20210103	-
9606	23635	SSBP2	-	HSPC116|SOSS-B2	MIM:607389|HGNC:HGNC:15831|Ensembl:ENSG00000145687	5	5q14.1	single stranded DNA binding protein 2	protein-coding	SSBP2	single stranded DNA binding protein 2	O	single-stranded DNA-binding protein 2|sequence-specific single-stranded-DNA-binding protein 2	20210116	-
9606	23636	NUP62	-	IBSN|SNDI|p62	MIM:605815|HGNC:HGNC:8066|Ensembl:ENSG00000213024	19	19q13.33	nucleoporin 62	protein-coding	NUP62	nucleoporin 62	O	nuclear pore glycoprotein p62|62 kDa nucleoporin|nucleoporin 62kD|nucleoporin 62kDa|nucleoporin Nup62	20210103	-
9606	23637	RABGAP1	-	GAPCENA|TBC1D11	MIM:615882|HGNC:HGNC:17155|Ensembl:ENSG00000011454	9	9q33.2-q33.3	RAB GTPase activating protein 1	protein-coding	RABGAP1	RAB GTPase activating protein 1	O	rab GTPase-activating protein 1|GAP and centrosome-associated protein|Rab6 GTPase activating protein, GAPCenA|TBC1 domain family, member 11|rab6 GTPase activating protein (GAP and centrosome-associated)|rab6 GTPase-activating protein GAPCenA	20201213	-
9606	23639	DNAAF11	-	CILD19|LRRC6|LRTP|TSLRP|tilB	MIM:614930|HGNC:HGNC:16725|Ensembl:ENSG00000129295	8	8q24.22	dynein axonemal assembly factor 11	protein-coding	DNAAF11	dynein axonemal assembly factor 11	O	protein tilB homolog|leucine rich repeat containing 6|protein TILB homolog|seahorse|testis-specific leucine-rich repeat protein	20210124	-
9606	23640	HSPBP1	-	FES1	MIM:612939|HGNC:HGNC:24989|Ensembl:ENSG00000133265	19	19q13.42	HSPA (Hsp70) binding protein 1	protein-coding	HSPBP1	HSPA (Hsp70) binding protein 1	O	hsp70-binding protein 1|HSPA (heat shock 70kDa) binding protein, cytoplasmic cochaperone 1|heat shock protein-binding protein 1|hsp70 interacting protein	20201124	-
9606	23641	LDOC1	-	BCUR1|Mar7|Mart7|RTL7|SIRH7	MIM:300402|HGNC:HGNC:6548|Ensembl:ENSG00000182195	X	Xq27.1	LDOC1 regulator of NFKB signaling	protein-coding	LDOC1	LDOC1 regulator of NFKB signaling	O	protein LDOC1|Sushi-Ichi retrotransposon homolog 7|breast cancer, up-regulated 1|leucine zipper down-regulated in cancer 1|leucine zipper downregulated in cancer|leucine zipper protein down-regulated in cancer cells|mammalian retrotransposon-derived 7|retrotransposon Gag like 7	20201213	-
9606	23642	SNHG1	-	LINC00057|NCRNA00057|U22HG|UHG|lncRNA16	MIM:603222|HGNC:HGNC:32688|Ensembl:ENSG00000255717	11	11q12.3	small nucleolar RNA host gene 1	ncRNA	SNHG1	small nucleolar RNA host gene 1	O	U22 snoRNA host|long intergenic non-protein coding RNA 57|small nucleolar RNA host gene 1 (non-protein coding)	20201213	-
9606	23643	LY96	-	ESOP-1|MD-2|MD2|ly-96	MIM:605243|HGNC:HGNC:17156|Ensembl:ENSG00000154589	8	8q21.11	lymphocyte antigen 96	protein-coding	LY96	lymphocyte antigen 96	O	lymphocyte antigen 96|myeloid differentiation protein-2|protein MD-2	20201220	-
9606	23644	EDC4	-	GE1|Ge-1|HEDL5|HEDLS|RCD-8|RCD8	MIM:606030|HGNC:HGNC:17157|Ensembl:ENSG00000038358	16	16q22.1	enhancer of mRNA decapping 4	protein-coding	EDC4	enhancer of mRNA decapping 4	O	enhancer of mRNA-decapping protein 4|autoantigen Ge-1|autoantigen RCD-8|human enhancer of decapping large subunit	20210103	-
9606	23645	PPP1R15A	-	GADD34	MIM:611048|HGNC:HGNC:14375|Ensembl:ENSG00000087074	19	19q13.33	protein phosphatase 1 regulatory subunit 15A	protein-coding	PPP1R15A	protein phosphatase 1 regulatory subunit 15A	O	protein phosphatase 1 regulatory subunit 15A|growth arrest and DNA damage-inducible protein GADD34|growth arrest and DNA-damage-inducible 34|myeloid differentiation primary response protein MyD116 homolog|protein phosphatase 1, regulatory (inhibitor) subunit 15A	20201124	-
9606	23646	PLD3	-	AD19|HU-K4|HUK4|SCA46	MIM:615698|HGNC:HGNC:17158|Ensembl:ENSG00000105223	19	19q13.2	phospholipase D family member 3	protein-coding	PLD3	phospholipase D family member 3	O	5'-3' exonuclease PLD3|choline phosphatase 3|hindIII K4L homolog|phosphatidylcholine-hydrolyzing phospholipase D3	20210123	-
9606	23647	ARFIP2	-	POR1	MIM:601638|HGNC:HGNC:17160|Ensembl:ENSG00000132254	11	11p15.4	ADP ribosylation factor interacting protein 2	protein-coding	ARFIP2	ADP ribosylation factor interacting protein 2	O	arfaptin-2|partner of RAC1 (arfaptin 2)	20201213	-
9606	23648	SSBP3	-	CSDP|SSDP|SSDP1	MIM:607390|HGNC:HGNC:15674|Ensembl:ENSG00000157216	1	1p32.3	single stranded DNA binding protein 3	protein-coding	SSBP3	single stranded DNA binding protein 3	O	single-stranded DNA-binding protein 3|sequence-specific single-stranded-DNA-binding protein	20201213	-
9606	23649	POLA2	-	-	HGNC:HGNC:30073|Ensembl:ENSG00000014138|Ensembl:ENSG00000285816	11	11q13.1	DNA polymerase alpha 2, accessory subunit	protein-coding	POLA2	DNA polymerase alpha 2, accessory subunit	O	DNA polymerase alpha subunit B|DNA polymerase alpha 70 kDa subunit|polymerase (DNA directed), alpha 2 (70kD subunit)|polymerase (DNA directed), alpha 2, accessory subunit|polymerase (DNA) alpha 2, accessory subunit|polymerase (DNA-directed), alpha (70kD)	20201213	-
9606	23650	TRIM29	-	ATDC	MIM:610658|HGNC:HGNC:17274|Ensembl:ENSG00000137699	11	11q23.3	tripartite motif containing 29	protein-coding	TRIM29	tripartite motif containing 29	O	tripartite motif-containing protein 29|ataxia-telangiectasia group D-associated protein|tripartite motif protein TRIM29	20201124	-
9606	23654	PLXNB2	-	MM1|Nbla00445|PLEXB2|dJ402G11.3	MIM:604293|HGNC:HGNC:9104|Ensembl:ENSG00000196576	22	22q13.33	plexin B2	protein-coding	PLXNB2	plexin B2	O	plexin-B2	20210103	-
9606	23657	SLC7A11	-	CCBR1|xCT	MIM:607933|HGNC:HGNC:11059|Ensembl:ENSG00000151012	4	4q28.3	solute carrier family 7 member 11	protein-coding	SLC7A11	solute carrier family 7 member 11	O	cystine/glutamate transporter|amino acid transport system xc-|calcium channel blocker resistance protein CCBR1|solute carrier family 7 (anionic amino acid transporter light chain, xc- system), member 11|solute carrier family 7, (cationic amino acid transporter, y+ system) member 11	20210103	-
9606	23658	LSM5	-	YER146W	MIM:607285|HGNC:HGNC:17162|Ensembl:ENSG00000106355	7	7p14.3	LSM5 homolog, U6 small nuclear RNA and mRNA degradation associated	protein-coding	LSM5	LSM5 homolog, U6 small nuclear RNA and mRNA degradation associated	O	U6 snRNA-associated Sm-like protein LSm5|LSM5 U6 small nuclear RNA and mRNA degradation associated|LSM5 homolog, U6 small nuclear RNA associated	20201124	-
9606	23659	PLA2G15	-	ACS|GXVPLA2|LLPL|LPLA2|LYPLA3	MIM:609362|HGNC:HGNC:17163|Ensembl:ENSG00000103066	16	16q22.1	phospholipase A2 group XV	protein-coding	PLA2G15	phospholipase A2 group XV	O	phospholipase A2 group XV|1-O-acylceramide synthase|LCAT-like lysophospholipase|group XV phospholipase A2|lysophospholipase 3 (lysosomal phospholipase A2)|lysosomal phospholipase A and acyltransferase|lysosomal phospholipase A2	20201213	-
9606	23660	ZKSCAN5	-	ZFP-95|ZFP95|ZNF914|ZSCAN37	MIM:611272|HGNC:HGNC:12867|Ensembl:ENSG00000196652	7	7q22.1	zinc finger with KRAB and SCAN domains 5	protein-coding	ZKSCAN5	zinc finger with KRAB and SCAN domains 5	O	zinc finger protein with KRAB and SCAN domains 5|zinc finger protein 95 homolog|zinc finger protein homologous to Zfp95 in mouse	20201124	-
9606	23666	UBBP4	-	-	HGNC:HGNC:12467|Ensembl:ENSG00000263563	17	17p11.2	ubiquitin B pseudogene 4	pseudo	UBBP4	ubiquitin B pseudogene 4	O	-	20201124	-
9606	23667	UBBP3	-	-	HGNC:HGNC:12466	2	2q23.1	ubiquitin B pseudogene 3	pseudo	UBBP3	ubiquitin B pseudogene 3	O	-	20201124	-
9606	23668	UBBP2	-	-	HGNC:HGNC:12465	1	1q41	ubiquitin B pseudogene 2	pseudo	UBBP2	ubiquitin B pseudogene 2	O	-	20201124	-
9606	23670	CEMIP2	-	TMEM2	MIM:605835|HGNC:HGNC:11869|Ensembl:ENSG00000135048	9	9q21.13	cell migration inducing hyaluronidase 2	protein-coding	CEMIP2	cell migration inducing hyaluronidase 2	O	cell surface hyaluronidase|transmembrane protein 2	20201124	-
9606	23671	TMEFF2	-	CT120.2|HPP1|TENB2|TPEF|TR|TR-2	MIM:605734|HGNC:HGNC:11867|Ensembl:ENSG00000144339	2	2q32.3	transmembrane protein with EGF like and two follistatin like domains 2	protein-coding	TMEFF2	transmembrane protein with EGF like and two follistatin like domains 2	O	tomoregulin-2|cancer/testis antigen family 120, member 2|hyperplastic polyposis protein 1|transmembrane protein TENB2|transmembrane protein with EGF-like and two follistatin-like domains	20201129	-
9606	23673	STX12	-	STX13|STX14	MIM:606892|HGNC:HGNC:11430|Ensembl:ENSG00000117758	1	1p35.3	syntaxin 12	protein-coding	STX12	syntaxin 12	O	syntaxin-12	20210103	-
9606	23676	SMPX	-	Chisel|Csl|DFN6|DFNX4	MIM:300066|MIM:300226|HGNC:HGNC:11122|Ensembl:ENSG00000091482	X	Xp22.12	small muscle protein X-linked	protein-coding	SMPX	small muscle protein X-linked	O	small muscular protein|deafness, X-linked 6, sensorineural|stretch-responsive skeletal muscle protein	20210123	-
9606	23677	SH3BP4	-	BOG25|TTP	MIM:605611|HGNC:HGNC:10826|Ensembl:ENSG00000130147	2	2q37.2	SH3 domain binding protein 4	protein-coding	SH3BP4	SH3 domain binding protein 4	O	SH3 domain-binding protein 4|EH-binding protein 10|transferrin receptor-trafficking protein	20201124	-
9606	23678	SGK3	-	CISK|SGK2|SGKL	MIM:607591|HGNC:HGNC:10812|Ensembl:ENSG00000104205	8	8q13.1	serum/glucocorticoid regulated kinase family member 3	protein-coding	SGK3	serum/glucocorticoid regulated kinase family member 3	O	serine/threonine-protein kinase Sgk3|cytokine-independent survival kinase	20201124	-
9606	23679	SELENOWP1	-	SEPW1P	HGNC:HGNC:10753	1	1p35.2	selenoprotein W pseudogene 1	pseudo	SELENOWP1	selenoprotein W pseudogene 1	O	selenoprotein W, 1 pseudogene	20201124	-
9606	23682	RAB38	-	NY-MEL-1|rrGTPbp	MIM:606281|HGNC:HGNC:9776|Ensembl:ENSG00000123892	11	11q14.2	RAB38, member RAS oncogene family	protein-coding	RAB38	RAB38, member RAS oncogene family	O	ras-related protein Rab-38|Rab-related GTP-binding protein|melanoma antigen NY-MEL-1	20201124	-
9606	23683	PRKD3	-	EPK2|PKC-NU|PKD3|PRKCN|nPKC-NU	MIM:607077|HGNC:HGNC:9408|Ensembl:ENSG00000115825	2	2p22.2	protein kinase D3	protein-coding	PRKD3	protein kinase D3	O	serine/threonine-protein kinase D3|protein kinase C nu type|protein kinase EPK2	20201124	-
9606	23691	NNO1	-	-	MIM:600165	11	11p13	nanophthalmos 1	unknown	-	-	-	-	20191002	-
9606	23694	MRX73	-	-	MIM:300355	X	Xp22.2	mental retardation, X-linked 73	unknown	-	-	-	-	20191002	-
9606	23704	KCNE4	-	MIRP3	MIM:607775|HGNC:HGNC:6244	2	2q36.1	potassium voltage-gated channel subfamily E regulatory subunit 4	protein-coding	KCNE4	potassium voltage-gated channel subfamily E regulatory subunit 4	O	potassium voltage-gated channel subfamily E member 4|MINK-related peptide 3|cardiac voltage-gated potassium channel accessory subunit 4|minimum potassium ion channel-related peptide 3|potassium channel subunit beta MiRP3|potassium channel, voltage gated subfamily E regulatory beta subunit 4|potassium voltage-gated channel, Isk-related family, member 4	20201124	-
9606	23705	CADM1	-	BL2|IGSF4|IGSF4A|NECL2|Necl-2|RA175|ST17|SYNCAM|TSLC1|sTSLC-1|sgIGSF|synCAM1	MIM:605686|HGNC:HGNC:5951|Ensembl:ENSG00000182985	11	11q23.3	cell adhesion molecule 1	protein-coding	CADM1	cell adhesion molecule 1	O	cell adhesion molecule 1|TSLC-1|TSLC1/Nectin-like 2/IGSF4|immunoglobulin superfamily member 4|immunoglobulin superfamily, member 4D variant 1|immunoglobulin superfamily, member 4D variant 2|nectin-like 2|nectin-like protein 2|spermatogenic immunoglobulin superfamily|synaptic cell adhesion molecule|truncated CADM1 protein|tumor suppressor in lung cancer 1	20210118	-
9606	23706	IBGC1	-	BGCI|IBGC	MIM:213600	14	14q	idiopathic basal ganglia calcification 1	unknown	-	-	-	Basal ganglia calcification, idiopathic (Fahr disease)	20191002	-
9606	23708	GSPT2	-	ERF3B|GST2	MIM:300418|HGNC:HGNC:4622|Ensembl:ENSG00000189369	X	Xp11.22	G1 to S phase transition 2	protein-coding	GSPT2	G1 to S phase transition 2	O	eukaryotic peptide chain release factor GTP-binding subunit ERF3B|eukaryotic peptide chain release factor subunit 3b	20201124	-
9606	23710	GABARAPL1	-	APG8-LIKE|APG8L|ATG8|ATG8B|ATG8L|GEC1	MIM:607420|HGNC:HGNC:4068|Ensembl:ENSG00000139112	12	12p13.2	GABA type A receptor associated protein like 1	protein-coding	GABARAPL1	GABA type A receptor associated protein like 1	O	gamma-aminobutyric acid receptor-associated protein-like 1|GABA(A) receptor-associated protein-like 1|early estrogen-regulated protein|glandular epithelial cell protein 1	20201124	-
9606	23713	DFNB27	-	-	MIM:605818	2	2q24	deafness, autosomal recessive 27	unknown	-	-	-	-	20191002	-
9606	23719	DFNA30	-	-	MIM:606451	15	15q25-q26	deafness, autosomal dominant 30	unknown	-	-	-	-	20191002	-
9606	23723	DFNA24	-	-	MIM:606282	4	4q35-qter	deafness, autosomal dominant 24	unknown	-	-	-	-	20191002	-
9606	23729	SHPK	-	CARKL|SHK	MIM:605060|HGNC:HGNC:1492|Ensembl:ENSG00000197417	17	17p13.2	sedoheptulokinase	protein-coding	SHPK	sedoheptulokinase	O	sedoheptulokinase|carbohydrate kinase-like protein	20201124	-
9606	23731	TMEM245	-	C9orf5|CG-2|CG2	HGNC:HGNC:1363|Ensembl:ENSG00000106771	9	9q31.3	transmembrane protein 245	protein-coding	TMEM245	transmembrane protein 245	O	transmembrane protein 245|protein CG-2|transmembrane protein C9orf5	20210103	-
9606	23732	FRRS1L	-	C9orf4|CG-6|CG6|DEE37|EIEE37	MIM:604574|HGNC:HGNC:1362|Ensembl:ENSG00000260230	9	9q31.3	ferric chelate reductase 1 like	protein-coding	FRRS1L	ferric chelate reductase 1 like	O	DOMON domain-containing protein FRRS1L|brain protein CG-6	20201124	-
9606	23738	OFD1P17	-	71-7A3|71-7A5|C5orf1|OFD1P1	HGNC:HGNC:1332|Ensembl:ENSG00000228212	5	5p13.2	OFD1 pseudogene 17	pseudo	OFD1P17	OFD1 pseudogene 17	O	OFD1 pseudogene 1|oral-facial-digital syndrome 1 pseudogene|oral-facial-digital syndrome 1, pseudogene 1	20201209	-
9606	23739	C3CER1	-	CER1	HGNC:HGNC:1320	3	3p22-p21.2	chromosome 3 common eliminated region 1	other	C3CER1	chromosome 3 common eliminated region 1	O	-	20191011	-
9606	23741	EID1	-	C15orf3|CRI1|EID-1|IRO45620|PNAS-22|PTD014|RBP21	MIM:605894|HGNC:HGNC:1191|Ensembl:ENSG00000255302	15	15q21.1	EP300 interacting inhibitor of differentiation 1	protein-coding	EID1	EP300 interacting inhibitor of differentiation 1	O	EP300-interacting inhibitor of differentiation 1|21 kDa pRb-associated protein|CREBBP/EP300 inhibitor 1|CREBBP/EP300 inhibitory protein 1|E1A-like inhibitor of differentiation 1|NB4 apoptosis related protein|Rb- and p300-binding protein EID-1|retinoblastoma protein-associated protein	20201206	-
9606	23742	NPAP1	-	C15orf2	MIM:610922|HGNC:HGNC:1190|Ensembl:ENSG00000185823	15	15q11.2	nuclear pore associated protein 1	protein-coding	NPAP1	nuclear pore associated protein 1	O	nuclear pore-associated protein 1|protein C15orf2	20201124	-
9606	23743	BHMT2	-	-	MIM:605932|HGNC:HGNC:1048|Ensembl:ENSG00000132840	5	5q14.1	betaine--homocysteine S-methyltransferase 2	protein-coding	BHMT2	betaine--homocysteine S-methyltransferase 2	O	S-methylmethionine--homocysteine S-methyltransferase BHMT2|SMM-hcy methyltransferase|betaine-homocysteine methyltransferase 2	20201124	-
9606	23744	ATP5F1EP1	-	ATP5EP1	HGNC:HGNC:839	4	4q24	ATP synthase F1 subunit epsilon pseudogene 1	pseudo	ATP5F1EP1	ATP synthase F1 subunit epsilon pseudogene 1	O	ATP synthase, H+ transporting, mitochondrial F1 complex, epsilon subunit pseudogene 1	20201124	-
9606	23746	AIPL1	-	AIPL2|LCA4	MIM:604392|HGNC:HGNC:359|Ensembl:ENSG00000129221	17	17p13.2	aryl hydrocarbon receptor interacting protein like 1	protein-coding	AIPL1	aryl hydrocarbon receptor interacting protein like 1	O	aryl-hydrocarbon-interacting protein-like 1	20201129	-
9606	23749	YME1L1P1	-	YME1L2	HGNC:HGNC:12844|Ensembl:ENSG00000236831	22	22q11.1	YME1L1 pseudogene 1	pseudo	YME1L1P1	YME1L1 pseudogene 1	O	YME1-like 1 pseudogene 1	20201124	-
9606	23751	TOP3BP1	-	TOP3B2	HGNC:HGNC:11994	22	22q11.22	DNA topoisomerase III beta pseudogene 1	pseudo	TOP3BP1	DNA topoisomerase III beta pseudogene 1	O	topoisomerase (DNA) III beta pseudogene 1|topoisomerase (DNA) III beta, 2	20201124	-
9606	23752	TSSK1A	-	SPOGA1|STK22A|TSSK1|TSSK1AP|TSSK1b|TSSK7P	HGNC:HGNC:11400	22	22q11.21	testis specific serine kinase 1A (pseudogene)	pseudo	TSSK1A	testis specific serine kinase 1A (pseudogene)	O	serine/threonine kinase 22A (spermiogenesis associated)|spermiogenesis associated 1|testis-specific serine kinase 7 pseudogene	20201124	-
9606	23753	SDF2L1	-	-	MIM:607551|HGNC:HGNC:10676|Ensembl:ENSG00000128228	22	22q11.21	stromal cell derived factor 2 like 1	protein-coding	SDF2L1	stromal cell derived factor 2 like 1	O	stromal cell-derived factor 2-like protein 1|PWP1-interacting protein 8|SDF2-like 1|SDF2-like protein 1|dihydropyrimidinase-like 2	20210103	-
9606	23754	RPL32P5	-	RPL32L2|RPL32_23_1737	HGNC:HGNC:10338	22	22q11.1	ribosomal protein L32 pseudogene 5	pseudo	RPL32P5	ribosomal protein L32 pseudogene 5	O	ribosomal protein L32-like 2	20201124	-
9606	23755	SIRPAP1	-	PTPNS1L|SIRPA2P	HGNC:HGNC:9663	22	22q12.2	signal regulatory protein alpha pseudogene 1	pseudo	SIRPAP1	signal regulatory protein alpha pseudogene 1	O	WUGSC:H_DJ0539M06.5	20201124	-
9606	23756	RPS24P1	-	RPS24P	HGNC:HGNC:10412	Y	Yq11.21	ribosomal protein S24 pseudogene 1	pseudo	RPS24P1	ribosomal protein S24 pseudogene 1	O	-	20201124	-
9606	23757	ARSFP1	-	ARSFP	HGNC:HGNC:722|Ensembl:ENSG00000232226	Y	Yq11.21	arylsulfatase F pseudogene 1	pseudo	ARSFP1	arylsulfatase F pseudogene 1	O	-	20201209	-
9606	23758	SFPQP1	-	SFPQP	HGNC:HGNC:10775	Y	Yq11.221	splicing factor proline and glutamine rich pseudogene 1	pseudo	SFPQP1	splicing factor proline and glutamine rich pseudogene 1	O	splicing factor proline/glutamine rich (polypyrimidine tract binding protein associated) pseudogene|splicing factor proline/glutamine-rich (polypyrimidine tract binding protein associated) pseudogene 1|splicing factor proline/glutamine-rich pseudogene 1	20201124	-
9606	23759	PPIL2	-	CYC4|CYP60|Cyp-60|UBOX7|hCyP-60	MIM:607588|HGNC:HGNC:9261|Ensembl:ENSG00000100023	22	22q11.21-q11.22	peptidylprolyl isomerase like 2	protein-coding	PPIL2	peptidylprolyl isomerase like 2	O	RING-type E3 ubiquitin-protein ligase PPIL2|PPIase|RING-type E3 ubiquitin transferase isomerase-like 2|U-box domain containing 7|cyclophilin, 60kDa|cyclophilin-60|cyclophilin-like protein CyP-60|peptidyl-prolyl cis-trans isomerase-like 2|peptidylprolyl cis-trans isomerase|peptidylprolyl isomerase (cyclophilin)-like 2|probable inactive peptidyl-prolyl cis-trans isomerase-like 2|rotamase PPIL2	20201124	-
9606	23760	PITPNB	-	PI-TP-beta|PtdInsTP|VIB1B	MIM:606876|HGNC:HGNC:9002|Ensembl:ENSG00000180957	22	22q12.1	phosphatidylinositol transfer protein beta	protein-coding	PITPNB	phosphatidylinositol transfer protein beta	O	phosphatidylinositol transfer protein beta isoform|PtdIns transfer protein beta|phosphotidylinositol transfer protein, beta	20201124	-
9606	23761	PISD	-	DJ858B16|LIBF|PSD|PSDC|PSSC|dJ858B16.2	MIM:612770|HGNC:HGNC:8999|Ensembl:ENSG00000241878	22	22q12.2	phosphatidylserine decarboxylase	protein-coding	PISD	phosphatidylserine decarboxylase	O	phosphatidylserine decarboxylase proenzyme, mitochondrial	20201206	-
9606	23762	OSBP2	-	HLM|ORP-4|ORP4|OSBPL1|OSBPL4	MIM:606729|HGNC:HGNC:8504|Ensembl:ENSG00000184792	22	22q12.2	oxysterol binding protein 2	protein-coding	OSBP2	oxysterol binding protein 2	O	oxysterol-binding protein 2|OSBP-related protein 4|oxysterol binding protein-like 1|oxysterol-binding protein-related protein 4	20201124	-
9606	23764	MAFF	-	U-MAF|hMafF	MIM:604877|HGNC:HGNC:6780|Ensembl:ENSG00000185022	22	22q13.1	MAF bZIP transcription factor F	protein-coding	MAFF	MAF bZIP transcription factor F	O	transcription factor MafF|v-maf avian musculoaponeurotic fibrosarcoma oncogene family protein F|v-maf avian musculoaponeurotic fibrosarcoma oncogene homolog F	20201231	-
9606	23765	IL17RA	-	CANDF5|CD217|CDw217|IL-17RA|IL17R|IMD51|hIL-17R	MIM:605461|HGNC:HGNC:5985|Ensembl:ENSG00000177663	22	22q11.1	interleukin 17 receptor A	protein-coding	IL17RA	interleukin 17 receptor A	O	interleukin-17 receptor A|IL-17 receptor A	20210110	-
9606	23766	GABARAPL3	-	ATG8D	HGNC:HGNC:4069	15	15q26.1	GABA type A receptor associated protein like 3 pseudogene	pseudo	GABARAPL3	GABA type A receptor associated protein like 3 pseudogene	O	GABA(A) receptors associated protein like 3, pseudogene	20201124	-
9606	23767	FLRT3	-	HH21	MIM:604808|HGNC:HGNC:3762|Ensembl:ENSG00000125848	20	20p12.1	fibronectin leucine rich transmembrane protein 3	protein-coding	FLRT3	fibronectin leucine rich transmembrane protein 3	O	leucine-rich repeat transmembrane protein FLRT3|fibronectin-like domain-containing leucine-rich transmembrane protein 3	20201213	-
9606	23768	FLRT2	-	-	MIM:604807|HGNC:HGNC:3761|Ensembl:ENSG00000185070	14	14q31.3	fibronectin leucine rich transmembrane protein 2	protein-coding	FLRT2	fibronectin leucine rich transmembrane protein 2	O	leucine-rich repeat transmembrane protein FLRT2|fibronectin-like domain-containing leucine-rich transmembrane protein 2	20201124	-
9606	23769	FLRT1	-	SPG68	MIM:604806|HGNC:HGNC:3760|Ensembl:ENSG00000126500	11	11q13.1	fibronectin leucine rich transmembrane protein 1	protein-coding	FLRT1	fibronectin leucine rich transmembrane protein 1	O	leucine-rich repeat transmembrane protein FLRT1|fibronectin-like domain-containing leucine-rich transmembrane protein 1	20201124	-
9606	23770	FKBP8	-	FKBP38|FKBPr38	MIM:604840|HGNC:HGNC:3724|Ensembl:ENSG00000105701	19	19p13.11	FKBP prolyl isomerase 8	protein-coding	FKBP8	FKBP prolyl isomerase 8	O	peptidyl-prolyl cis-trans isomerase FKBP8|38 kDa FK506-binding protein|38 kDa FKBP|FK506 binding protein 8, 38kDa|FK506-binding protein 8|FKBP-38|FKBP-8|PPIase FKBP8|hFKBP38|rotamase	20210103	-
9606	23771	DIANPH	-	-	MIM:603933	18	18q22.3-q23	diabetic nephropathy	unknown	-	-	-	-	20191002	-
9606	23772	CSF2RBP1	-	CSF2RB2|fF45C1.2	HGNC:HGNC:2437|Ensembl:ENSG00000232254	22	22q12.3	CSF2RB pseudogene 1	pseudo	CSF2RBP1	CSF2RB pseudogene 1	O	colony stimulating factor 2 receptor beta common subunit pseudogene 1|colony stimulating factor 2 receptor, beta, 2 pseudogene|colony stimulating factor 2 receptor, beta, low-affinity (granulocyte-macrophage) pseudogene 1	20201124	-
9606	23774	BRD1	-	BRL|BRPF1|BRPF2	MIM:604589|HGNC:HGNC:1102|Ensembl:ENSG00000100425	22	22q13.33	bromodomain containing 1	protein-coding	BRD1	bromodomain containing 1	O	bromodomain-containing protein 1|BR140-like protein|bromodomain and PHD finger-containing protein 2	20201124	-
9606	23779	ARHGAP8	-	BPGAP1|PP610	MIM:609405|HGNC:HGNC:677|Ensembl:ENSG00000241484	22	22q13.31	Rho GTPase activating protein 8	protein-coding	ARHGAP8	Rho GTPase activating protein 8	O	rho GTPase-activating protein 8|BCH domain-containing Cdc42GAP-like protein|BNIP-2 and Cdc42GAP homology domain-containing, proline-rich and Cdc42GAP-like protein subtype-1|rho-type GTPase-activating protein 8	20201124	-
9606	23780	APOL2	-	APOL-II|APOL3	MIM:607252|HGNC:HGNC:619|Ensembl:ENSG00000128335	22	22q12.3	apolipoprotein L2	protein-coding	APOL2	apolipoprotein L2	O	apolipoprotein L2|apolipoprotein L, 2|apolipoprotein L-II	20210103	-
9606	23781	AP1B1P2	-	ADTB1L2|dJ127L4.3	HGNC:HGNC:298|Ensembl:ENSG00000232707	22	22q12.3	AP1B1 pseudogene 2	pseudo	AP1B1P2	AP1B1 pseudogene 2	O	adaptin, beta 1-like 2|adaptor related protein complex 1 beta 1 subunit pseudogene 2	20201124	-
9606	23782	AP1B1P1	-	ADTB1L1|dJ127L4.2	HGNC:HGNC:297|Ensembl:ENSG00000234479	22	22q12.3	AP1B1 pseudogene 1	pseudo	AP1B1P1	AP1B1 pseudogene 1	O	adaptin, beta 1-like 1|adaptor related protein complex 1 beta 1 subunit pseudogene 1	20201124	-
9606	23783	ANKRD62P1-PARP4P3	-	VWFP1-ANKRD62P1-PARP4P3	HGNC:HGNC:42393	22	22q11.1	ANKRD62P1-PARP4P3 readthrough, transcribed pseudogene	pseudo	ANKRD62P1-PARP4P3	ANKRD62P1-PARP4P3 readthrough, transcribed pseudogene	O	ANKRD62P1-PARP4P3 readthrough (non-protein coding)	20201124	-
9606	23784	POTEH	-	A26C3|ACTBL1|CT104.7|POTE22	MIM:608913|HGNC:HGNC:133|Ensembl:ENSG00000198062	22	22q11.1	POTE ankyrin domain family member H	protein-coding	POTEH	POTE ankyrin domain family member H	O	POTE ankyrin domain family member H|ANKRD26-like family C member 3|actin, beta-like 1|cancer/testis antigen family 104, member 7|prostate, ovary, testis-expressed protein on chromosome 22|protein expressed in prostate, ovary, testis, and placenta 22|protein expressed in prostate, ovary, testis, and placenta POTE14 like	20201124	-
9606	23785	ABCD1P1	-	-	HGNC:HGNC:62	2	2p11.2	ATP binding cassette subfamily D member 1 pseudogene 1	pseudo	ABCD1P1	ATP binding cassette subfamily D member 1 pseudogene 1	O	ATP-binding cassette, sub-family D (ALD), member 1, pseudogene 1	20201124	-
9606	23786	BCL2L13	-	BCL-RAMBO|Bcl2-L-13|MIL1	HGNC:HGNC:17164|Ensembl:ENSG00000099968	22	22q11.21	BCL2 like 13	protein-coding	BCL2L13	BCL2 like 13	O	bcl-2-like protein 13|BCL2-like 13 (apoptosis facilitator)	20210103	-
9606	23787	MTCH1	-	CGI-64|PIG60|PSAP|SLC25A49	MIM:610449|HGNC:HGNC:17586|Ensembl:ENSG00000137409	6	6p21.2	mitochondrial carrier 1	protein-coding	MTCH1	mitochondrial carrier 1	O	mitochondrial carrier homolog 1|cell proliferation-inducing protein 60|presenilin-associated protein|solute carrier family 25, member 49	20210103	-
9606	23788	MTCH2	-	HSPC032|MIMP|SLC25A50	MIM:613221|HGNC:HGNC:17587|Ensembl:ENSG00000109919	11	11p11.2	mitochondrial carrier 2	protein-coding	MTCH2	mitochondrial carrier 2	O	mitochondrial carrier homolog 2|2310034D24Rik|met-induced mitochondrial protein|solute carrier family 25, member 50	20210103	-
9606	24137	KIF4A	-	KIF4|KIF4G1|MRX100	MIM:300521|HGNC:HGNC:13339|Ensembl:ENSG00000090889	X	Xq13.1	kinesin family member 4A	protein-coding	KIF4A	kinesin family member 4A	O	chromosome-associated kinesin KIF4A|chromokinesin-A	20210118	-
9606	24138	IFIT5	-	ISG58|P58|RI58	MIM:616135|HGNC:HGNC:13328|Ensembl:ENSG00000152778	10	10q23.31	interferon induced protein with tetratricopeptide repeats 5	protein-coding	IFIT5	interferon induced protein with tetratricopeptide repeats 5	O	interferon-induced protein with tetratricopeptide repeats 5|IFIT-5|interferon-induced 58 kDa protein|retinoic acid- and interferon-inducible 58 kDa protein|retinoic acid- and interferon-inducible protein (58kD)	20201206	-
9606	24139	EML2	-	ELP70|EMAP-2|EMAP2	MIM:617494|HGNC:HGNC:18035|Ensembl:ENSG00000125746	19	19q13.32	EMAP like 2	protein-coding	EML2	EMAP like 2	O	echinoderm microtubule-associated protein-like 2|echinoderm MT-associated protein (EMAP)-like protein 70|echinoderm microtubule associated protein like 2|microtubule-associated protein like echinoderm EMAP	20201206	-
9606	24140	FTSJ1	-	CDLIV|JM23|MRX44|MRX9|SPB1|TRMT7	MIM:300499|HGNC:HGNC:13254|Ensembl:ENSG00000068438	X	Xp11.23	FtsJ RNA 2'-O-methyltransferase 1	protein-coding	FTSJ1	FtsJ RNA 2'-O-methyltransferase 1	O	putative tRNA (cytidine(32)/guanosine(34)-2'-O)-methyltransferase|2'-O-ribose RNA methyltransferase TRM7 homolog|FtsJ RNA methyltransferase homolog 1|FtsJ-like protein 1|cell division protein|putative ribosomal RNA methyltransferase 1|rRNA (uridine-2'-O-)-methyltransferase|tRNA methyltransferase 7 homolog	20201124	-
9606	24141	LAMP5	-	BAD-LAMP|BADLAMP|C20orf103|LAMP-5|UNC-46	MIM:614641|HGNC:HGNC:16097|Ensembl:ENSG00000125869	20	20p12.2	lysosomal associated membrane protein family member 5	protein-coding	LAMP5	lysosomal associated membrane protein family member 5	O	lysosome-associated membrane glycoprotein 5|LAMP family protein C20orf103|brain and dendritic cell-associated LAMP|brain-associated LAMP-like protein|lysosome-associated membrane protein 5	20201124	-
9606	24142	NAA80	-	FUS-2|FUS2|HsNAAA80|NAT6	MIM:607073|HGNC:HGNC:30252|Ensembl:ENSG00000243477	3	3p21.31	N-alpha-acetyltransferase 80, NatH catalytic subunit	protein-coding	NAA80	N-alpha-acetyltransferase 80, NatH catalytic subunit	O	N-alpha-acetyltransferase 80|N-acetyltransferase 6 (GCN5-related)|protein fusion-2	20201213	-
9606	24144	TFIP11	-	NTR1|STIP|STIP-1|Spp382|TIP39|bK445C9.6	MIM:612747|HGNC:HGNC:17165|Ensembl:ENSG00000100109	22	22q12.1	tuftelin interacting protein 11	protein-coding	TFIP11	tuftelin interacting protein 11	O	tuftelin-interacting protein 11|septin and tuftelin-interacting protein 1|sip1/tuftelin interacting protein	20201124	-
9606	24145	PANX1	-	MRS1|OOMD7|PX1|UNQ2529	MIM:608420|HGNC:HGNC:8599|Ensembl:ENSG00000110218	11	11q21	pannexin 1	protein-coding	PANX1	pannexin 1	O	pannexin-1|innexin	20210123	-
9606	24146	CLDN15	-	-	MIM:615778|HGNC:HGNC:2036|Ensembl:ENSG00000106404	7	7q22.1	claudin 15	protein-coding	CLDN15	claudin 15	O	claudin-15	20201213	-
9606	24147	FJX1	-	-	MIM:612206|HGNC:HGNC:17166|Ensembl:ENSG00000179431	11	11p13	four-jointed box kinase 1	protein-coding	FJX1	four-jointed box kinase 1	O	four-jointed box protein 1|four jointed box 1|four-jointed protein homolog|putative secreted ligand homologous to fjx1	20201124	-
9606	24148	PRPF6	-	ANT-1|ANT1|C20orf14|Prp6|RP60|SNRNP102|TOM|U5-102K|hPrp6	MIM:613979|HGNC:HGNC:15860|Ensembl:ENSG00000101161	20	20q13.33	pre-mRNA processing factor 6	protein-coding	PRPF6	pre-mRNA processing factor 6	O	pre-mRNA-processing factor 6|PRP6 homolog|PRP6 pre-mRNA processing factor 6 homolog|U5 snRNP-associated 102 kDa protein|U5-102 kDa protein|androgen receptor N-terminal domain transactivating protein-1|p102 U5 small nuclear ribonucleoprotein particle-binding protein|putative mitochondrial outer membrane protein import receptor	20210103	-
9606	24149	ZNF318	-	HRIHFB2436|TZF|ZFP318	MIM:617512|HGNC:HGNC:13578|Ensembl:ENSG00000171467	6	6p21.1	zinc finger protein 318	protein-coding	ZNF318	zinc finger protein 318	O	zinc finger protein 318|endocrine regulator|endocrine regulatory protein|testicular zinc finger	20201124	-
9606	24150	TP53TG3	-	P53TG3|TP53TG3A|TP53TG3E|TP53TG3F	MIM:617482|HGNC:HGNC:30759|Ensembl:ENSG00000183632	16	16p11.2	TP53 target 3	protein-coding	TP53TG3	TP53 target 3	O	TP53-target gene 3 protein|TP53-inducible gene 3 protein|p53 target gene 3	20201124	-
9606	25758	KIAA1549L	-	C11orf41|C11orf69|G2	MIM:612297|HGNC:HGNC:24836|Ensembl:ENSG00000110427	11	11p13	KIAA1549 like	protein-coding	KIAA1549L	KIAA1549 like	O	UPF0606 protein KIAA1549L|UPF0606 protein C11orf41|uncharacterized protein C11orf69	20201124	-
9606	25759	SHC2	-	SCK|SHCB|SLI	MIM:605217|HGNC:HGNC:29869|Ensembl:ENSG00000129946	19	19p13.3	SHC adaptor protein 2	protein-coding	SHC2	SHC adaptor protein 2	O	SHC-transforming protein 2|SH2 domain protein C2|SHC (Src homology 2 domain containing) transforming protein 2|SHC-transforming protein B|neuronal Shc adaptor homolog|protein Sck|src homology 2 domain-containing-transforming protein C2	20201124	-
9606	25763	H2AP	-	CXorf27|HIP17|HYPM	HGNC:HGNC:18417|Ensembl:ENSG00000187516	X	Xp11.4	H2A.P histone	protein-coding	H2AP	H2A.P histone	O	huntingtin-interacting protein M|histone H2A.P|huntingtin interacting protein M|huntingtin yeast partner M	20201213	-
9606	25764	HYPK	-	C15orf63|HSPC136	MIM:612784|HGNC:HGNC:18418|Ensembl:ENSG00000242028	15	15q15.3	huntingtin interacting protein K	protein-coding	HYPK	huntingtin interacting protein K	O	huntingtin-interacting protein K|huntingtin yeast partner K	20201124	-
9606	25766	PRPF40B	-	HYPC	HGNC:HGNC:25031|Ensembl:ENSG00000110844	12	12q13.12	pre-mRNA processing factor 40 homolog B	protein-coding	PRPF40B	pre-mRNA processing factor 40 homolog B	O	pre-mRNA-processing factor 40 homolog B|Huntingtin interacting protein C|PRP40 pre-mRNA processing factor 40 homolog B|huntingtin yeast partner C	20210123	-
9606	25769	SLC24A2	-	NCKX2	MIM:609838|HGNC:HGNC:10976|Ensembl:ENSG00000155886	9	9p22.1-p21.3	solute carrier family 24 member 2	protein-coding	SLC24A2	solute carrier family 24 member 2	O	sodium/potassium/calcium exchanger 2|Na(+)/K(+)/Ca(2+)-exchange protein 2|retinal cone Na-Ca+K exchanger|solute carrier family 24 (sodium/potassium/calcium exchanger), member 2	20201124	-
9606	25770	C22orf31	-	HS747E2A|bK747E2.1	HGNC:HGNC:26931|Ensembl:ENSG00000100249	22	22q12.1	chromosome 22 open reading frame 31	protein-coding	C22orf31	chromosome 22 open reading frame 31	O	uncharacterized protein C22orf31	20201124	-
9606	25771	TBC1D22A	-	C22orf4|HSC79E021	MIM:616879|HGNC:HGNC:1309|Ensembl:ENSG00000054611	22	22q13.31	TBC1 domain family member 22A	protein-coding	TBC1D22A	TBC1 domain family member 22A	O	TBC1 domain family member 22A|putative GTPase activator	20201213	-
9606	25774	GSTT4	-	GSTTP1|HS322B1A	HGNC:HGNC:26930|Ensembl:ENSG00000276950	22	22q11.23	glutathione S-transferase theta 4	protein-coding	GSTT4	glutathione S-transferase theta 4	O	glutathione S-transferase theta-4|GST class-theta-4|glutathione S-transferase theta pseudogene 1	20201128	-
9606	25775	C22orf24	-	HSN44A4A	HGNC:HGNC:23051|Ensembl:ENSG00000128254	22	22q12.3	chromosome 22 putative open reading frame 24	ncRNA	C22orf24	chromosome 22 putative open reading frame 24	O	uncharacterized protein C22orf24	20201208	-
9606	25776	CBY1	-	C22orf2|CBY|Chibby1|HS508I15A|PGEA1|PIGEA-14|PIGEA14|arb1	MIM:607757|HGNC:HGNC:1307|Ensembl:ENSG00000100211	22	22q13.1	chibby family member 1, beta catenin antagonist	protein-coding	CBY1	chibby family member 1, beta catenin antagonist	O	protein chibby homolog 1|ARPP-binding protein|PKD2 interactor, Golgi and endoplasmic reticulum-associated 1|chibby CTNNB1-mediated transcription inhibitor|chibby homolog 1|coiled-coil protein PIGEA-14|cytosolic leucine-rich protein|polycystin-2 interactor, Golgi- and endoplasmic reticulum-associated protein, 14 kDa	20201124	-
9606	25777	SUN2	-	UNC84B	MIM:613569|HGNC:HGNC:14210|Ensembl:ENSG00000100242	22	22q13.1	Sad1 and UNC84 domain containing 2	protein-coding	SUN2	Sad1 and UNC84 domain containing 2	O	SUN domain-containing protein 2|Sad1 unc-84 domain protein 2|nuclear envelope protein|protein unc-84 homolog B|rab5-interacting protein|rab5IP|sad1/unc-84 protein-like 2|unc-84 homolog B	20210118	-
9606	25778	DSTYK	-	CAKUT1|DustyPK|HDCMD38P|RIP5|RIPK5|SPG23	MIM:612666|HGNC:HGNC:29043|Ensembl:ENSG00000133059	1	1q32.1	dual serine/threonine and tyrosine protein kinase	protein-coding	DSTYK	dual serine/threonine and tyrosine protein kinase	O	dual serine/threonine and tyrosine protein kinase|RIP-homologous kinase|dusty PK|dusty protein kinase|receptor-interacting serine/threonine-protein kinase 5|sgK496|spastic paraplegia 23 (autosomal recessive)|sugen kinase 496	20201124	-
9606	25780	RASGRP3	-	GRP3	MIM:609531|HGNC:HGNC:14545|Ensembl:ENSG00000152689	2	2p22.3	RAS guanyl releasing protein 3	protein-coding	RASGRP3	RAS guanyl releasing protein 3	O	ras guanyl-releasing protein 3|CalDAG-GEFIII|RAS guanyl releasing protein 3 (calcium and DAG-regulated)|calcium and DAG-regulated guanine nucleotide exchange factor III|calcium- and diacylglycerol-regulated guanine nucleotide exchange factor III|guanine nucleotide exchange factor for Rap1	20201213	-
9606	25782	RAB3GAP2	-	RAB3-GAP150|RAB3GAP150|SPG69|WARBM2|p150	MIM:609275|HGNC:HGNC:17168|Ensembl:ENSG00000118873	1	1q41	RAB3 GTPase activating non-catalytic protein subunit 2	protein-coding	RAB3GAP2	RAB3 GTPase activating non-catalytic protein subunit 2	O	rab3 GTPase-activating protein non-catalytic subunit|RAB3 GTPase activating protein subunit 2 (non-catalytic)|RGAP-iso|rab3 GTPase-activating protein 150 kDa subunit|rab3-GAP p150|rab3-GAP regulatory subunit	20201124	-
9606	25784	DGCR12	-	DGS-E	HGNC:HGNC:17225	22	22q11.21	DiGeorge syndrome critical region gene 12	ncRNA	DGCR12	DiGeorge syndrome critical region gene 12	O	DiGeorge syndrome critical region gene 12 (non-protein coding)|DiGeorge syndrome gene E	20190324	-
9606	25786	DGCR11	-	DGS-D	HGNC:HGNC:17226|Ensembl:ENSG00000273311	22	22q11.21	DiGeorge syndrome critical region gene 11	ncRNA	DGCR11	DiGeorge syndrome critical region gene 11	O	DiGeorge syndrome critical region gene 11 (non-protein coding)|DiGeorge syndrome gene D	20201124	-
9606	25788	RAD54B	-	RDH54	MIM:604289|HGNC:HGNC:17228|Ensembl:ENSG00000197275	8	8q22.1	RAD54 homolog B	protein-coding	RAD54B	RAD54 homolog B	O	DNA repair and recombination protein RAD54B	20201213	-
9606	25789	TMEM59L	-	BSMAP|C19orf4	MIM:617096|HGNC:HGNC:13237|Ensembl:ENSG00000105696	19	19p13.11	transmembrane protein 59 like	protein-coding	TMEM59L	transmembrane protein 59 like	O	transmembrane protein 59-like|brain-specific membrane-anchored protein	20201124	-
9606	25790	CFAP45	-	CCDC19|NESG1	MIM:605152|HGNC:HGNC:17229|Ensembl:ENSG00000213085	1	1q23.2	cilia and flagella associated protein 45	protein-coding	CFAP45	cilia and flagella associated protein 45	O	cilia- and flagella-associated protein 45|coiled-coil domain containing 19|coiled-coil domain-containing protein 19, mitochondrial|nasopharyngeal epithelium specific protein 1 (NESG1)|nasopharyngeal epithelium-specific protein 1|protein CFAP45, mitochondrial	20201124	-
9606	25791	NGEF	-	ARHGEF27|EPHEXIN	MIM:605991|HGNC:HGNC:7807|Ensembl:ENSG00000066248	2	2q37.1	neuronal guanine nucleotide exchange factor	protein-coding	NGEF	neuronal guanine nucleotide exchange factor	O	ephexin-1|eph-interacting exchange protein|ephexin1	20201213	-
9606	25792	CIZ1	-	LSFR1|NP94|ZNF356	MIM:611420|HGNC:HGNC:16744|Ensembl:ENSG00000148337	9	9q34.11	CDKN1A interacting zinc finger protein 1	protein-coding	CIZ1	CDKN1A interacting zinc finger protein 1	O	cip1-interacting zinc finger protein|nuclear protein NP94|zinc finger protein 356	20201124	-
9606	25793	FBXO7	-	FBX|FBX07|FBX7|PARK15|PKPS	MIM:605648|HGNC:HGNC:13586|Ensembl:ENSG00000100225	22	22q12.3	F-box protein 7	protein-coding	FBXO7	F-box protein 7	O	F-box only protein 7	20210118	-
9606	25794	FSCN2	-	RFSN|RP30	MIM:607643|HGNC:HGNC:3960|Ensembl:ENSG00000186765	17	17q25.3	fascin actin-bundling protein 2, retinal	protein-coding	FSCN2	fascin actin-bundling protein 2, retinal	O	fascin-2|fascin homolog 2, actin-bundling protein, retinal	20201124	-
9606	25796	PGLS	-	6PGL|HEL-S-304	MIM:604951|HGNC:HGNC:8903|Ensembl:ENSG00000130313	19	19p13.11	6-phosphogluconolactonase	protein-coding	PGLS	6-phosphogluconolactonase	O	6-phosphogluconolactonase|epididymis secretory protein Li 304|epididymis secretory sperm binding protein	20201124	-
9606	25797	QPCT	-	GCT|QC|sQC	MIM:607065|HGNC:HGNC:9753|Ensembl:ENSG00000115828	2	2p22.2	glutaminyl-peptide cyclotransferase	protein-coding	QPCT	glutaminyl-peptide cyclotransferase	O	glutaminyl-peptide cyclotransferase|EC|glutaminyl cyclase|glutaminyl-tRNA cyclotransferase|glutamyl cyclase	20201213	-
9606	25798	BRI3	-	I3	MIM:615628|HGNC:HGNC:1109|Ensembl:ENSG00000164713	7	7q21.3	brain protein I3	protein-coding	BRI3	brain protein I3	O	brain protein I3|pRGR2	20201124	-
9606	25799	ZNF324	-	ZF5128|ZNF324A	MIM:617477|HGNC:HGNC:14096|Ensembl:ENSG00000083812	19	19q13.43	zinc finger protein 324	protein-coding	ZNF324	zinc finger protein 324	O	zinc finger protein 324A|zinc finger protein ZF5128	20201124	-
9606	25800	SLC39A6	-	LIV-1|ZIP6	MIM:608731|HGNC:HGNC:18607|Ensembl:ENSG00000141424	18	18q12.2	solute carrier family 39 member 6	protein-coding	SLC39A6	solute carrier family 39 member 6	O	zinc transporter ZIP6|LIV-1 protein, estrogen regulated|ZIP-6|estrogen-regulated protein LIV-1|solute carrier family 39 (metal ion transporter), member 6|solute carrier family 39 (zinc transporter), member 6|zrt- and Irt-like protein 6	20201206	-
9606	25801	GCA	-	GCL	MIM:607030|HGNC:HGNC:15990|Ensembl:ENSG00000115271	2	2q24.2	grancalcin	protein-coding	GCA	grancalcin	O	grancalcin|grancalcin, EF-hand calcium-binding protein|grancalcin, penta-EF-hand protein	20201124	-
9606	25802	LMOD1	-	1D|64kD|D1|SM-LMOD|SMLMOD	MIM:602715|HGNC:HGNC:6647|Ensembl:ENSG00000163431	1	1q32.1	leiomodin 1	protein-coding	LMOD1	leiomodin 1	O	leiomodin-1|64 kDa autoantigen 1D|64 kDa autoantigen 1D3|64 kDa autoantigen D1|leimodin 1 (smooth muscle)|leiomodin 1 (smooth muscle)|leiomodin, muscle form|smooth muscle leiomodin|thyroid and eye muscle autoantigen D1 (64kD)|thyroid-associated ophthalmopathy autoantigen	20201124	-
9606	25803	SPDEF	-	PDEF|bA375E1.3	MIM:608144|HGNC:HGNC:17257|Ensembl:ENSG00000124664	6	6p21.31	SAM pointed domain containing ETS transcription factor	protein-coding	SPDEF	SAM pointed domain containing ETS transcription factor	O	SAM pointed domain-containing Ets transcription factor|prostate epithelium-specific Ets transcription factor|prostate-derived Ets factor|prostate-specific Ets	20210110	-
9606	25804	LSM4	-	GRP|YER112W	MIM:607284|HGNC:HGNC:17259|Ensembl:ENSG00000130520	19	19p13.11	LSM4 homolog, U6 small nuclear RNA and mRNA degradation associated	protein-coding	LSM4	LSM4 homolog, U6 small nuclear RNA and mRNA degradation associated	O	U6 snRNA-associated Sm-like protein LSm4|LSM4 U6 small nuclear RNA and mRNA degradation associated|LSM4 homolog, U6 small nuclear RNA associated|glycine-rich protein	20201213	-
9606	25805	BAMBI	-	NMA	MIM:604444|HGNC:HGNC:30251|Ensembl:ENSG00000095739	10	10p12.1	BMP and activin membrane bound inhibitor	protein-coding	BAMBI	BMP and activin membrane bound inhibitor	O	BMP and activin membrane-bound inhibitor homolog|non-metastatic gene A protein|putative transmembrane protein NMA	20201223	-
9606	25806	VAX2	-	DRES93	MIM:604295|HGNC:HGNC:12661|Ensembl:ENSG00000116035	2	2p13.3	ventral anterior homeobox 2	protein-coding	VAX2	ventral anterior homeobox 2	O	ventral anterior homeobox 2	20201213	-
9606	25807	RHBDD3	-	C22orf3|HS984G1A|PTAG	HGNC:HGNC:1308|Ensembl:ENSG00000100263	22	22q12.2	rhomboid domain containing 3	protein-coding	RHBDD3	rhomboid domain containing 3	O	rhomboid domain-containing protein 3|hypothetical protein HS984G1A|pituitary tumor apoptosis	20201124	-
9606	25809	TTLL1	-	C22orf7|HS323M22B	MIM:608955|HGNC:HGNC:1312|Ensembl:ENSG00000100271	22	22q13.2	tubulin tyrosine ligase like 1	protein-coding	TTLL1	tubulin tyrosine ligase like 1	O	probable tubulin polyglutamylase TTLL1|PGs3|catalytic subunit of neural tubulin polyglutamylase|tubulin polyglutamylase complex subunit 3|tubulin tyrosine ligase-like family, member 1|tubulin--tyrosine ligase-like protein 1|tubulin-tyrosine ligase	20201213	-
9606	25812	POM121L1P	-	POM121L1	HGNC:HGNC:16439	22	22q11.22	POM121 transmembrane nucleoporin like 1, pseudogene	pseudo	POM121L1P	POM121 transmembrane nucleoporin like 1, pseudogene	O	POM121 membrane glycoprotein-like 1, pseudogene|POM121-like 2	20201124	-
9606	25813	SAMM50	-	CGI-51|OMP85|SAM50|TOB55|TRG-3|YNL026W	MIM:612058|HGNC:HGNC:24276|Ensembl:ENSG00000100347	22	22q13.31	SAMM50 sorting and assembly machinery component	protein-coding	SAMM50	SAMM50 sorting and assembly machinery component	O	sorting and assembly machinery component 50 homolog|sorting and assembly machinery 50kDa|transformation-related gene 3 protein	20201124	-
9606	25814	ATXN10	-	E46L|HUMEEP|SCA10	MIM:611150|HGNC:HGNC:10549|Ensembl:ENSG00000130638	22	22q13.31	ataxin 10	protein-coding	ATXN10	ataxin 10	O	ataxin-10|brain protein E46 homolog|spinocerebellar ataxia type 10 protein	20201124	-
9606	25816	TNFAIP8	-	GG2-1|MDC-3.13|NDED|SCC-S2|SCCS2	MIM:612111|HGNC:HGNC:17260|Ensembl:ENSG00000145779	5	5q23.1	TNF alpha induced protein 8	protein-coding	TNFAIP8	TNF alpha induced protein 8	O	tumor necrosis factor alpha-induced protein 8|NF-kappa-B-inducible DED-containing protein|TNF-induced protein GG2-1|head and neck tumor and metastasis-related protein|tumor necrosis factor, alpha induced protein 8	20201206	-
9606	25817	TAFA5	-	FAM19A5|QLLK5208|TAFA-5|UNQ5208	MIM:617499|HGNC:HGNC:21592|Ensembl:ENSG00000219438	22	22q13.32	TAFA chemokine like family member 5	protein-coding	TAFA5	TAFA chemokine like family member 5	O	chemokine-like protein TAFA-5|TAFA protein 5|family with sequence similarity 19 (chemokine (C-C motif)-like), member A5|family with sequence similarity 19 member A5, C-C motif chemokine like|protein FAM19A5	20201124	-
9606	25818	KLK5	-	KLK-L2|KLKL2|SCTE	MIM:605643|HGNC:HGNC:6366|Ensembl:ENSG00000167754	19	19q13.41	kallikrein related peptidase 5	protein-coding	KLK5	kallikrein related peptidase 5	O	kallikrein-5|kallikrein-like protein 2|stratum corneum tryptic enzyme	20201124	-
9606	25819	NOCT	-	CCR4L|CCRN4L|Ccr4c|NOC	MIM:608468|HGNC:HGNC:14254|Ensembl:ENSG00000151014	4	4q31.1	nocturnin	protein-coding	NOCT	nocturnin	O	nocturnin|CCR4 carbon catabolite repression 4-like|CCR4 protein homolog|CCR4-like (carbon catabolite repression 4, S.cerevisiae)|carbon catabolite repression 4-like protein|circadian deadenylase NOC	20201124	-
9606	25820	ARIH1	-	ARI|HARI|HHARI|UBCH7BP	MIM:605624|HGNC:HGNC:689|Ensembl:ENSG00000166233	15	15q24.1	ariadne RBR E3 ubiquitin protein ligase 1	protein-coding	ARIH1	ariadne RBR E3 ubiquitin protein ligase 1	O	E3 ubiquitin-protein ligase ARIH1|ARI-1|H7-AP2|MOP-6|ariadne homolog, ubiquitin-conjugating enzyme E2 binding protein, 1|ariadne, Drosophila, homolog of|monocyte protein 6|protein ariadne-1 homolog|ubcH7-binding protein|ubcM4-interacting protein|ubiquitin-conjugating enzyme E2-binding protein 1	20210103	-
9606	25821	MTO1	-	CGI-02|COXPD10	MIM:614667|HGNC:HGNC:19261|Ensembl:ENSG00000135297	6	6q13	mitochondrial tRNA translation optimization 1	protein-coding	MTO1	mitochondrial tRNA translation optimization 1	O	protein MTO1 homolog, mitochondrial|homolog of yeast Mto1|mitochondrial MTO1-3|mitochondrial translation optimization 1 homolog	20201124	-
9606	25822	DNAJB5	-	Hsc40	MIM:611328|HGNC:HGNC:14887|Ensembl:ENSG00000137094	9	9p13.3	DnaJ heat shock protein family (Hsp40) member B5	protein-coding	DNAJB5	DnaJ heat shock protein family (Hsp40) member B5	O	dnaJ homolog subfamily B member 5|DnaJ (Hsp40) homolog, subfamily B, member 5|heat shock cognate 40|heat shock protein Hsp40-2|heat shock protein Hsp40-3|heat shock protein cognate 40	20201213	-
9606	25823	TPSG1	-	PRSS31|TMT|trpA	MIM:609341|HGNC:HGNC:14134|Ensembl:ENSG00000116176	16	16p13.3	tryptase gamma 1	protein-coding	TPSG1	tryptase gamma 1	O	tryptase gamma|serine protease 31|transmembrane tryptase|tryptase gamma I|tryptase gamma II	20201124	-
9606	25824	PRDX5	-	ACR1|AOEB166|B166|HEL-S-55|PLP|PMP20|PRDX6|PRXV|SBBI10|prx-V	MIM:606583|HGNC:HGNC:9355|Ensembl:ENSG00000126432	11	11q13.1	peroxiredoxin 5	protein-coding	PRDX5	peroxiredoxin 5	O	peroxiredoxin-5, mitochondrial|Alu co-repressor 1|TPx type VI|antioxidant enzyme B166|epididymis secretory protein Li 55|liver tissue 2D-page spot 71B|peroxiredoxin V|peroxisomal antioxidant enzyme|thioredoxin peroxidase PMP20|thioredoxin reductase|thioredoxin-dependent peroxiredoxin 5	20210114	-
9606	25825	BACE2	-	AEPLC|ALP56|ASP1|ASP21|BAE2|CDA13|CEAP1|DRAP	MIM:605668|HGNC:HGNC:934|Ensembl:ENSG00000182240	21	21q22.2-q22.3	beta-secretase 2	protein-coding	BACE2	beta-secretase 2	O	beta-secretase 2|56 kDa aspartic-like protease|Down syndrome region aspartic protease|SLCO3A1/BACE2 fusion|aspartyl protease 1|beta-site APP-cleaving enzyme 2|beta-site amyloid beta A4 precursor protein-cleaving enzyme 2|memapsin-1|membrane-associated aspartic protease 1|theta-secretase|transmembrane aspartic proteinase Asp1	20210103	-
9606	25826	SNORD82	-	RNU82|U82|Z25	MIM:611133|HGNC:HGNC:10240|Ensembl:ENSG00000202400	2	2q37.1	small nucleolar RNA, C/D box 82	snoRNA	SNORD82	small nucleolar RNA, C/D box 82	O	RNA, U82 small nucleolar	20201124	-
9606	25827	FBXL2	-	FBL2|FBL3	MIM:605652|HGNC:HGNC:13598|Ensembl:ENSG00000153558	3	3p22.3	F-box and leucine rich repeat protein 2	protein-coding	FBXL2	F-box and leucine rich repeat protein 2	O	F-box/LRR-repeat protein 2|F-box protein FBL2/FBL3|F-box protein containing leucine-rich repeats	20201206	-
9606	25828	TXN2	-	COXPD29|MT-TRX|MTRX|TRX2|TXN	MIM:609063|HGNC:HGNC:17772|Ensembl:ENSG00000100348	22	22q12.3	thioredoxin 2	protein-coding	TXN2	thioredoxin 2	O	thioredoxin, mitochondrial|mitochondrial thioredoxin	20210114	-
9606	25829	TMEM184B	-	C22orf5|FM08|HS5O6A|HSPC256	HGNC:HGNC:1310|Ensembl:ENSG00000198792	22	22q13.1	transmembrane protein 184B	protein-coding	TMEM184B	transmembrane protein 184B	O	transmembrane protein 184B|putative MAPK-activating protein FM08	20201124	-
9606	25830	SULT4A1	-	BR-STL-1|BRSTL1|DJ388M5.3|NST|SULTX3|hBR-STL-1	MIM:608359|HGNC:HGNC:14903|Ensembl:ENSG00000130540	22	22q13.31	sulfotransferase family 4A member 1	protein-coding	SULT4A1	sulfotransferase family 4A member 1	O	sulfotransferase 4A1|ST4A1|brain sulfotransferase-like protein|hBR-STL|nervous system cytosolic sulfotransferase|nervous system sulfotransferase|sulfotransferase-related protein	20201124	-
9606	25831	HECTD1	-	EULIR	MIM:618649|HGNC:HGNC:20157|Ensembl:ENSG00000092148	14	14q12	HECT domain E3 ubiquitin protein ligase 1	protein-coding	HECTD1	HECT domain E3 ubiquitin protein ligase 1	O	E3 ubiquitin-protein ligase HECTD1|E3 ligase for inhibin receptor|HECT domain containing E3 ubiquitin protein ligase 1|HECT domain-containing protein 1|HECT-type E3 ubiquitin transferase HECTD1	20210123	-
9606	25832	NBPF14	-	DJ328E19.C1.1|NBPF	MIM:614003|HGNC:HGNC:25232|Ensembl:ENSG00000270629	1	1q21.2	NBPF member 14	protein-coding	NBPF14	NBPF member 14	O	neuroblastoma breakpoint family member 14|AE5	20201124	-
9606	25833	POU2F3	-	Epoc-1|OCT-11|OCT11|OTF-11|PLA-1|PLA1|Skn-1a	MIM:607394|HGNC:HGNC:19864|Ensembl:ENSG00000137709	11	11q23.3	POU class 2 homeobox 3	protein-coding	POU2F3	POU class 2 homeobox 3	O	POU domain, class 2, transcription factor 3|POU domain transcription factor OCT11a|octamer-binding protein 11|octamer-binding transcription factor 11|transcription factor PLA-1|transcription factor Skn-1	20201213	-
9606	25834	MGAT4C	-	GNTIVH|HGNT-IV-H	MIM:607385|HGNC:HGNC:30871|Ensembl:ENSG00000182050	12	12q21.31-q21.32	MGAT4 family member C	protein-coding	MGAT4C	MGAT4 family member C	O	alpha-1,3-mannosyl-glycoprotein 4-beta-N-acetylglucosaminyltransferase C|N-acetylglucosaminyltransferase IV homolog|N-acetylglucosaminyltransferase IVc|N-glycosyl-oligosaccharide-glycoprotein N-acetylglucosaminyltransferase IVc|UDP-N-acetylglucosamine: alpha-1,3-D-mannoside beta-1,4-N-acetylglucosaminyltransferase IVc|UDP-N-acetylglucosamine:a-1,3-D-mannoside beta-1,4-N-acetylglucosaminyltransferase IV|UDP-N-acetylglucosamine:a-1,3-D-mannoside beta-1,4-N-acetylglucosaminyltransferase IV-homolog|glcNAc-T IVc|gnT-IVc|mannosyl (alpha-1,3-)-glycoprotein beta-1,4-N-acetylglucosaminyltransferase, isozyme C (putative)	20201213	-
9606	25836	NIPBL	-	CDLS|CDLS1|IDN3|IDN3-B|Scc2	MIM:608667|HGNC:HGNC:28862|Ensembl:ENSG00000164190	5	5p13.2	NIPBL cohesin loading factor	protein-coding	NIPBL	NIPBL cohesin loading factor	O	nipped-B-like protein|Nipped-B homolog|SCC2 homolog|delangin|sister chromatid cohesion 2 homolog	20210118	-
9606	25837	RAB26	-	V46133	MIM:605455|HGNC:HGNC:14259|Ensembl:ENSG00000167964	16	16p13.3	RAB26, member RAS oncogene family	protein-coding	RAB26	RAB26, member RAS oncogene family	O	ras-related protein Rab-26|Ras-related oncogene protein	20201124	-
9606	25839	COG4	-	CDG2J|COD1|SWILS	MIM:606976|HGNC:HGNC:18620|Ensembl:ENSG00000103051	16	16q22.1	component of oligomeric golgi complex 4	protein-coding	COG4	component of oligomeric golgi complex 4	O	conserved oligomeric Golgi complex subunit 4|COG complex subunit 4|complexed with Dor1p|conserved oligomeric Golgi complex protein 4	20201124	-
9606	25840	METTL7A	-	AAM-B|AAMB	MIM:618338|HGNC:HGNC:24550|Ensembl:ENSG00000185432	12	12q13.12	methyltransferase like 7A	protein-coding	METTL7A	methyltransferase like 7A	O	methyltransferase-like protein 7A|protein AAM-B	20201124	-
9606	25841	ABTB2	-	ABTB2A|BTBD22	HGNC:HGNC:23842|Ensembl:ENSG00000166016	11	11p13	ankyrin repeat and BTB domain containing 2	protein-coding	ABTB2	ankyrin repeat and BTB domain containing 2	O	ankyrin repeat and BTB/POZ domain-containing protein 2|ankyrin repeat and BTB (POZ) domain containing 2	20201213	-
9606	25842	ASF1A	-	CGI-98|CIA|HSPC146	MIM:609189|HGNC:HGNC:20995|Ensembl:ENSG00000111875	6	6q22.31	anti-silencing function 1A histone chaperone	protein-coding	ASF1A	anti-silencing function 1A histone chaperone	O	histone chaperone ASF1A|ASF1 anti-silencing function 1 homolog A|CCG1-interacting factor A|anti-silencing function protein 1 homolog A|hAsf1|hAsf1a|hCIA	20201213	-
9606	25843	MOB4	-	2C4D|CGI-95|MOB1|MOB3|MOBKL3|PHOCN|PREI3	MIM:609361|HGNC:HGNC:17261|Ensembl:ENSG00000115540	2	2q33.1	MOB family member 4, phocein	protein-coding	MOB4	MOB family member 4, phocein	O	MOB-like protein phocein|MOB1, Mps One Binder kinase activator-like 3|Mps One Binder kinase activator-like 3|class II mMOB1|mob1 homolog 3|phocein, Mob-like protein|preimplantation protein 3	20201124	-
9606	25844	YIPF3	-	C6orf109|FinGER3|KLIP1|dJ337H4.3	MIM:609775|HGNC:HGNC:21023|Ensembl:ENSG00000137207	6	6p21.1	Yip1 domain family member 3	protein-coding	YIPF3	Yip1 domain family member 3	O	protein YIPF3|killer lineage protein 1|natural killer cell-specific antigen KLIP1	20210103	-
9606	25845	PP7080	-	-	Ensembl:ENSG00000188242	5	5p15.33	uncharacterized LOC25845	ncRNA	-	-	-	CTD-2228K2.5	20201124	-
9606	25847	ANAPC13	-	APC13|SWM1	MIM:614484|HGNC:HGNC:24540|Ensembl:ENSG00000129055	3	3q22.2	anaphase promoting complex subunit 13	protein-coding	ANAPC13	anaphase promoting complex subunit 13	O	anaphase-promoting complex subunit 13|cyclosome subunit 13	20201206	-
9606	25849	PARM1	-	Cipar1|DKFZP564O0823|PARM-1|WSC4	MIM:617688|HGNC:HGNC:24536|Ensembl:ENSG00000169116	4	4q13.3	prostate androgen-regulated mucin-like protein 1	protein-coding	PARM1	prostate androgen-regulated mucin-like protein 1	O	prostate androgen-regulated mucin-like protein 1|WSC4, cell wall integrity and stress response component 4 homolog|castration-induced prostatic apoptosis-related protein 1|prostatic androgen-regulated mucin-like protein 1|prostatic androgen-repressed message 1	20201124	-
9606	25850	ZNF345	-	HZF10	HGNC:HGNC:16367|Ensembl:ENSG00000251247	19	19q13.12	zinc finger protein 345	protein-coding	ZNF345	zinc finger protein 345	O	zinc finger protein 345|zinc finger protein HZF10	20201124	-
9606	25851	TECPR1	-	-	MIM:614781|HGNC:HGNC:22214|Ensembl:ENSG00000205356	7	7q21.3	tectonin beta-propeller repeat containing 1	protein-coding	TECPR1	tectonin beta-propeller repeat containing 1	O	tectonin beta-propeller repeat-containing protein 1	20201124	-
9606	25852	ARMC8	-	GID5|HSPC056|S863-2|VID28	MIM:618521|HGNC:HGNC:24999|Ensembl:ENSG00000114098	3	3q22.3	armadillo repeat containing 8	protein-coding	ARMC8	armadillo repeat containing 8	O	armadillo repeat-containing protein 8|GID complex subunit 5, VID28 homolog	20201213	-
9606	25853	DCAF12	-	CT102|KIAA1892|TCC52|WDR40A	HGNC:HGNC:19911|Ensembl:ENSG00000198876	9	9p13.3	DDB1 and CUL4 associated factor 12	protein-coding	DCAF12	DDB1 and CUL4 associated factor 12	O	DDB1- and CUL4-associated factor 12|WD repeat domain 40A|WD repeat-containing protein 40A|cancer/testis antigen 102|centrosome-related protein TCC52|testis cancer centrosome-related protein	20201124	-
9606	25854	FAM149A	-	MST119|MSTP119	HGNC:HGNC:24527|Ensembl:ENSG00000109794	4	4q35.1	family with sequence similarity 149 member A	protein-coding	FAM149A	family with sequence similarity 149 member A	O	protein FAM149A	20201124	-
9606	25855	BRMS1	-	-	MIM:606259|HGNC:HGNC:17262|Ensembl:ENSG00000174744	11	11q13.2	BRMS1 transcriptional repressor and anoikis regulator	protein-coding	BRMS1	BRMS1 transcriptional repressor and anoikis regulator	O	breast cancer metastasis-suppressor 1|breast cancer metastasis suppressor 1	20201124	-
9606	25858	CATSPERZ	-	C11orf20|TEX40	MIM:617511|HGNC:HGNC:19231|Ensembl:ENSG00000219435	11	11q13.1	catsper channel auxiliary subunit zeta	protein-coding	CATSPERZ	catsper channel auxiliary subunit zeta	O	cation channel sperm-associated protein subunit zeta|catSper-zeta|catSperzeta|testis expressed 40|testis-expressed protein 40|testis-expressed sequence 40 protein	20201124	-
9606	25859	PART1	-	NCRNA00206	MIM:604991|HGNC:HGNC:17263|Ensembl:ENSG00000152931	5	5q12.1	prostate androgen-regulated transcript 1	ncRNA	PART1	prostate androgen-regulated transcript 1	O	prostate androgen-regulated transcript 1 (non-protein coding)|prostate-specific and androgen-regulated cDNA 14D7 protein	20201220	-
9606	25861	WHRN	-	CIP98|DFNB31|PDZD7B|USH2D|WI	MIM:607928|HGNC:HGNC:16361|Ensembl:ENSG00000095397	9	9q32	whirlin	protein-coding	WHRN	whirlin	O	whirlin|CASK-interacting protein CIP98|autosomal recessive deafness type 31 protein	20210123	-
9606	25862	USP49	-	-	HGNC:HGNC:20078|Ensembl:ENSG00000164663	6	6p21.1	ubiquitin specific peptidase 49	protein-coding	USP49	ubiquitin specific peptidase 49	O	ubiquitin carboxyl-terminal hydrolase 49|deubiquitinating enzyme 49|ubiquitin specific protease 49|ubiquitin thioesterase 49|ubiquitin thiolesterase 49|ubiquitin-specific-processing protease 49	20201213	-
9606	25864	ABHD14A	-	DORZ1	MIM:618771|HGNC:HGNC:24538|Ensembl:ENSG00000248487	3	3p21.2	abhydrolase domain containing 14A	protein-coding	ABHD14A	abhydrolase domain containing 14A	O	protein ABHD14A|abhydrolase domain-containing protein 14A|alpha/beta hydrolase domain-containing protein 14A	20201124	-
9606	25865	PRKD2	-	HSPC187|PKD2|nPKC-D2	MIM:607074|HGNC:HGNC:17293|Ensembl:ENSG00000105287	19	19q13.32	protein kinase D2	protein-coding	PRKD2	protein kinase D2	O	serine/threonine-protein kinase D2	20201124	-
9606	25870	SUMF2	-	pFGE	MIM:607940|HGNC:HGNC:20415|Ensembl:ENSG00000129103	7	7p11.2	sulfatase modifying factor 2	protein-coding	SUMF2	sulfatase modifying factor 2	O	inactive C-alpha-formylglycine-generating enzyme 2|C-alpha-formyglycine-generating enzyme 2|C-alpha-formylglycine-generating enzyme 2|epididymis secretory sperm binding protein|paralog of formylglycine-generating enzyme|paralog of the formylglycine-generating enzyme	20201124	-
9606	25871	NEPRO	-	ANXD3|C3orf17|NET17	MIM:617089|HGNC:HGNC:24496|Ensembl:ENSG00000163608	3	3q13.2	nucleolus and neural progenitor protein	protein-coding	NEPRO	nucleolus and neural progenitor protein	O	nucleolus and neural progenitor protein|protein nepro homolog	20210123	-
9606	25873	RPL36	-	L36	MIM:617893|HGNC:HGNC:13631|Ensembl:ENSG00000130255	19	19p13.3	ribosomal protein L36	protein-coding	RPL36	ribosomal protein L36	O	60S ribosomal protein L36|large ribosomal subunit protein eL36	20201206	-
9606	25874	MPC2	-	BRP44|SLC54A2	MIM:614737|HGNC:HGNC:24515|Ensembl:ENSG00000143158	1	1q24.2	mitochondrial pyruvate carrier 2	protein-coding	MPC2	mitochondrial pyruvate carrier 2	O	mitochondrial pyruvate carrier 2|brain protein 44	20210103	-
9606	25875	LETMD1	-	1110019O13Rik|HCCR|HCCR-1|HCCR-2|HCCR1|HCCR2|HCRR-2|SLC55A3	MIM:619070|HGNC:HGNC:24241|Ensembl:ENSG00000050426	12	12q13.12	LETM1 domain containing 1	protein-coding	LETMD1	LETM1 domain containing 1	O	LETM1 domain-containing protein 1|cervical cancer 1 proto-oncogene protein p40|cervical cancer proto-oncogene 2 protein|epididymis secretory sperm binding protein|human cervical cancer oncogene|regulator of TP53	20201124	-
9606	25876	SPEF1	-	C20orf28|CLAMP|SPEF1A	MIM:610674|HGNC:HGNC:15874|Ensembl:ENSG00000101222	20	20p13	sperm flagellar 1	protein-coding	SPEF1	sperm flagellar 1	O	sperm flagellar protein 1|calponin-homology and microtubule-associated protein	20201124	-
9606	25878	MXRA5	-	-	MIM:300938|HGNC:HGNC:7539|Ensembl:ENSG00000101825	X	Xp22.33	matrix remodeling associated 5	protein-coding	MXRA5	matrix remodeling associated 5	O	matrix-remodeling-associated protein 5|adhesion protein with leucine-rich repeats and Immunoglobulin domains related to perlecan|adlican|matrix-remodelling associated 5	20201124	-
9606	25879	DCAF13	-	GM83|HSPC064|Sof1|WDSOF1	MIM:616196|HGNC:HGNC:24535|Ensembl:ENSG00000164934	8	8q22.3	DDB1 and CUL4 associated factor 13	protein-coding	DCAF13	DDB1 and CUL4 associated factor 13	O	DDB1- and CUL4-associated factor 13|WD repeat and SOF domain-containing protein 1|WD repeats and SOF1 domain containing	20201124	-
9606	25880	TMEM186	-	C16orf51	HGNC:HGNC:24530|Ensembl:ENSG00000184857	16	16p13.2	transmembrane protein 186	protein-coding	TMEM186	transmembrane protein 186	O	transmembrane protein 186	20201124	-
9606	25884	CHRDL2	-	BNF1|CHL2	MIM:613127|HGNC:HGNC:24168|Ensembl:ENSG00000054938	11	11q13.4	chordin like 2	protein-coding	CHRDL2	chordin like 2	O	chordin-like protein 2|breast tumor novel factor 1|chordin-related protein 2	20201124	-
9606	25885	POLR1A	-	A190|AFDCIN|RPA1|RPA190|RPA194|RPO1-4|RPO14	MIM:616404|HGNC:HGNC:17264|Ensembl:ENSG00000068654	2	2p11.2	RNA polymerase I subunit A	protein-coding	POLR1A	RNA polymerase I subunit A	O	DNA-directed RNA polymerase I subunit RPA1|DNA-directed RNA polymerase I largest subunit|DNA-directed RNA polymerase I subunit A|DNA-directed RNA polymerase I subunit A1|RNA polymerase I 194 kDa subunit|polymerase (RNA) I polypeptide A, 194kDa|polymerase (RNA) I subunit A	20210103	-
9606	25886	POC1A	-	PIX2|SOFT|WDR51A	MIM:614783|HGNC:HGNC:24488|Ensembl:ENSG00000164087	3	3p21.2	POC1 centriolar protein A	protein-coding	POC1A	POC1 centriolar protein A	O	POC1 centriolar protein homolog A|WD repeat domain 51A|WD repeat-containing protein 51A|proteome of centriole protein 1A	20201213	-
9606	25888	ZNF473	-	ZFP100|ZN473	MIM:617908|HGNC:HGNC:23239|Ensembl:ENSG00000142528	19	19q13.33	zinc finger protein 473	protein-coding	ZNF473	zinc finger protein 473	O	zinc finger protein 473|zinc finger protein 100 homolog	20201124	-
9606	25890	ABI3BP	-	NESHBP|TARSH	MIM:606279|HGNC:HGNC:17265|Ensembl:ENSG00000154175	3	3q12.2	ABI family member 3 binding protein	protein-coding	ABI3BP	ABI family member 3 binding protein	O	target of Nesh-SH3|ABI family, member 3 (NESH) binding protein|ABI gene family member 3-binding protein|ABI gene family, member 3 (NESH) binding protein|nesh-binding protein	20210123	-
9606	25891	PAMR1	-	DKFZP586H2123|FP938|RAMP	HGNC:HGNC:24554|Ensembl:ENSG00000149090	11	11p13	peptidase domain containing associated with muscle regeneration 1	protein-coding	PAMR1	peptidase domain containing associated with muscle regeneration 1	O	inactive serine protease PAMR1|peptidase domain-containing protein associated with muscle regeneration 1|regeneration associated muscle protease|regeneration-associated muscle protease homolog	20201124	-
9606	25893	TRIM58	-	BIA2	HGNC:HGNC:24150|Ensembl:ENSG00000162722	1	1q44	tripartite motif containing 58	protein-coding	TRIM58	tripartite motif containing 58	O	E3 ubiquitin-protein ligase TRIM58|RING-type E3 ubiquitin transferase TRIM58|tripartite motif-containing protein 58	20201213	-
9606	25894	PLEKHG4	-	ARHGEF44|PRTPHN1|SCA4	MIM:609526|HGNC:HGNC:24501|Ensembl:ENSG00000196155	16	16q22.1	pleckstrin homology and RhoGEF domain containing G4	protein-coding	PLEKHG4	pleckstrin homology and RhoGEF domain containing G4	O	puratrophin-1|PH domain-containing family G member 4|Purkinje cell atrophy associated protein 1|pleckstrin homology domain containing, family G (with RhoGef domain) member 4	20201213	-
9606	25895	EEF1AKMT3	-	FAM119B|METTL21B	MIM:615258|HGNC:HGNC:24936|Ensembl:ENSG00000123427	12	12q14.1	EEF1A lysine methyltransferase 3	protein-coding	EEF1AKMT3	EEF1A lysine methyltransferase 3	O	EEF1A lysine methyltransferase 3|family with sequence similarity 119, member B|hepatocellular carcinoma-associated antigen 557a|hepatocellularcarcinoma-associated antigen HCA557a|methyltransferase like 21B|methyltransferase-like protein 21B|protein-lysine methyltransferase METTL21B	20201213	-
9606	25896	INTS7	-	C1orf73|INT7	MIM:611350|HGNC:HGNC:24484|Ensembl:ENSG00000143493	1	1q32.3	integrator complex subunit 7	protein-coding	INTS7	integrator complex subunit 7	O	integrator complex subunit 7	20201124	-
9606	25897	RNF19A	-	RNF19	MIM:607119|HGNC:HGNC:13432|Ensembl:ENSG00000034677	8	8q22.2	ring finger protein 19A, RBR E3 ubiquitin protein ligase	protein-coding	RNF19A	ring finger protein 19A, RBR E3 ubiquitin protein ligase	O	E3 ubiquitin-protein ligase RNF19A|double ring-finger protein|protein p38 interacting with transcription factor Sp1|ring finger protein 19A, E3 ubiquitin protein ligase|ring-IBR-ring domain containing protein Dorfin	20201213	-
9606	25898	RCHY1	-	ARNIP|CHIMP|PIRH2|PRO1996|RNF199|ZCHY|ZNF363	MIM:607680|HGNC:HGNC:17479|Ensembl:ENSG00000163743	4	4q21.1	ring finger and CHY zinc finger domain containing 1	protein-coding	RCHY1	ring finger and CHY zinc finger domain containing 1	O	RING finger and CHY zinc finger domain-containing protein 1|CH-rich interacting match with PLAG1|E3 ubiquitin-protein ligase Pirh2|RING finger protein 199|RING-type E3 ubiquitin transferase RCHY1|androgen-receptor N-terminal-interacting protein|p53-induced protein with a RING-H2 domain|ring finger and CHY zinc finger domain containing 1, E3 ubiquitin protein ligase|zinc finger protein 363|zinc finger, CHY-type	20201213	-
9606	25900	IFFO1	-	HOM-TES-103|IFFO	MIM:610495|HGNC:HGNC:24970|Ensembl:ENSG00000010295	12	12p13.31	intermediate filament family orphan 1	protein-coding	IFFO1	intermediate filament family orphan 1	O	intermediate filament family orphan 1|intermediate filament-like MGC:2625	20201213	-
9606	25901	CCDC28A	-	C6orf80|CCRL1AP	MIM:615353|HGNC:HGNC:21098|Ensembl:ENSG00000024862	6	6q24.1	coiled-coil domain containing 28A	protein-coding	CCDC28A	coiled-coil domain containing 28A	O	coiled-coil domain-containing protein 28A|chemokine C-C motif receptor-like 1 adjacent	20201124	-
9606	25902	MTHFD1L	-	FTHFSDC1|MTC1THFS|dJ292B18.2	MIM:611427|HGNC:HGNC:21055|Ensembl:ENSG00000120254	6	6q25.1	methylenetetrahydrofolate dehydrogenase (NADP+ dependent) 1 like	protein-coding	MTHFD1L	methylenetetrahydrofolate dehydrogenase (NADP+ dependent) 1 like	O	monofunctional C1-tetrahydrofolate synthase, mitochondrial|10-formyl-THF synthetase|formyltetrahydrofolate synthetase domain containing 1	20210114	-
9606	25903	OLFML2B	-	-	HGNC:HGNC:24558|Ensembl:ENSG00000162745	1	1q23.3	olfactomedin like 2B	protein-coding	OLFML2B	olfactomedin like 2B	O	olfactomedin-like protein 2B|photomedin-2	20201124	-
9606	25904	CNOT10	-	-	HGNC:HGNC:23817|Ensembl:ENSG00000182973	3	3p22.3	CCR4-NOT transcription complex subunit 10	protein-coding	CNOT10	CCR4-NOT transcription complex subunit 10	O	CCR4-NOT transcription complex subunit 10	20201206	-
9606	25906	ANAPC15	-	APC15|C11orf51|HSPC020	MIM:614717|HGNC:HGNC:24531|Ensembl:ENSG00000110200	11	11q13.4	anaphase promoting complex subunit 15	protein-coding	ANAPC15	anaphase promoting complex subunit 15	O	anaphase-promoting complex subunit 15	20201124	-
9606	25907	TMEM158	-	BBP|RIS1|p40BBP	HGNC:HGNC:30293|Ensembl:ENSG00000249992	3	3p21.31	transmembrane protein 158	protein-coding	TMEM158	transmembrane protein 158	O	transmembrane protein 158|40 kDa BINP-binding protein|BINP receptor|Ras induced senescence 1|brain injury-derived neurotrophic peptide (BINP) binding protein|brain specific binding protein	20210110	-
9606	25909	AHCTF1	-	ELYS|MST108|MSTP108|TMBS62	MIM:610853|HGNC:HGNC:24618|Ensembl:ENSG00000153207	1	1q44	AT-hook containing transcription factor 1	protein-coding	AHCTF1	AT-hook containing transcription factor 1	O	protein ELYS|ELYS transcription factor-like protein TMBS62|embryonic large molecule derived from yolk sac|putative AT-hook-containing transcription factor 1	20210103	-
9606	25911	DPCD	-	-	MIM:616467|HGNC:HGNC:24542|Ensembl:ENSG00000166171	10	10q24.32	deleted in primary ciliary dyskinesia homolog (mouse)	protein-coding	DPCD	deleted in primary ciliary dyskinesia homolog (mouse)	O	protein DPCD|RP11-529I10.4|deleted in a mouse model of primary ciliary dyskinesia	20201124	-
9606	25912	C1orf43	-	HSPC012|NICE-3|NICE3|NS5ATP4|S863-3	MIM:617428|HGNC:HGNC:29876|Ensembl:ENSG00000143612	1	1q21.3	chromosome 1 open reading frame 43	protein-coding	C1orf43	chromosome 1 open reading frame 43	O	protein C1orf43|HCV NS5A-transactivated protein 4|hepatitis C virus NS5A-transactivated protein 4|uncharacterized protein C1orf43	20201124	-
9606	25913	POT1	-	CMM10|GLM9|HPOT1	MIM:606478|HGNC:HGNC:17284|Ensembl:ENSG00000128513	7	7q31.33	protection of telomeres 1	protein-coding	POT1	protection of telomeres 1	O	protection of telomeres protein 1|POT1-like telomere end-binding protein|protection of telomeres 1 homolog	20201124	-
9606	25914	RTTN	-	MSSP	MIM:610436|HGNC:HGNC:18654|Ensembl:ENSG00000176225	18	18q22.2	rotatin	protein-coding	RTTN	rotatin	O	rotatin	20201208	-
9606	25915	NDUFAF3	-	2P1|C3orf60|E3-3|MC1DN18	MIM:612911|HGNC:HGNC:29918|Ensembl:ENSG00000178057	3	3p21.31	NADH:ubiquinone oxidoreductase complex assembly factor 3	protein-coding	NDUFAF3	NADH:ubiquinone oxidoreductase complex assembly factor 3	O	NADH dehydrogenase [ubiquinone] 1 alpha subcomplex assembly factor 3|NADH dehydrogenase (ubiquinone) 1 alpha subcomplex, assembly factor 3|NADH dehydrogenase (ubiquinone) complex I, assembly factor 3|nuclear protein E3-3	20201206	-
9606	25917	THUMPD3	-	-	HGNC:HGNC:24493|Ensembl:ENSG00000134077	3	3p25.3	THUMP domain containing 3	protein-coding	THUMPD3	THUMP domain containing 3	O	THUMP domain-containing protein 3	20201124	-
9606	25920	NELFB	-	COBRA1|NELF-B	MIM:611180|HGNC:HGNC:24324|Ensembl:ENSG00000188986	9	9q34.3	negative elongation factor complex member B	protein-coding	NELFB	negative elongation factor complex member B	O	negative elongation factor B|cofactor of BRCA1|negative elongation factor protein B	20201124	-
9606	25921	ZDHHC5	-	DHHC5|ZNF375	MIM:614586|HGNC:HGNC:18472|Ensembl:ENSG00000156599	11	11q12.1	zinc finger DHHC-type palmitoyltransferase 5	protein-coding	ZDHHC5	zinc finger DHHC-type palmitoyltransferase 5	O	palmitoyltransferase ZDHHC5|DHHC-5|membrane-associated DHHC5 zinc finger protein|probable palmitoyltransferase ZDHHC5|zinc finger DHHC domain-containing protein 5|zinc finger DHHC-type containing 5|zinc finger protein 375|zinc finger, DHHC domain containing 5	20210103	-
9606	25923	ATL3	-	HSN1F	MIM:609369|HGNC:HGNC:24526|Ensembl:ENSG00000184743	11	11q13.1	atlastin GTPase 3	protein-coding	ATL3	atlastin GTPase 3	O	atlastin-3	20210103	-
9606	25924	MYRIP	-	SLAC2-C|SLAC2C	MIM:611790|HGNC:HGNC:19156|Ensembl:ENSG00000170011	3	3p22.1	myosin VIIA and Rab interacting protein	protein-coding	MYRIP	myosin VIIA and Rab interacting protein	O	rab effector MyRIP|Slp homologue lacking C2 domains|exophilin-8|myosin-VIIa- and Rab-interacting protein|slp homolog lacking C2 domains c|synaptotagmin-like protein homologue lacking C2 domains-c|synaptotagmin-like protein lacking C2 domains C	20201213	-
9606	25925	ZNF521	-	EHZF|Evi3	MIM:610974|HGNC:HGNC:24605|Ensembl:ENSG00000198795	18	18q11.2	zinc finger protein 521	protein-coding	ZNF521	zinc finger protein 521	O	zinc finger protein 521|LYST-interacting protein 3|early hematopoietic zinc finger protein	20201124	-
9606	25926	NOL11	-	-	MIM:615366|HGNC:HGNC:24557|Ensembl:ENSG00000130935	17	17q24.2	nucleolar protein 11	protein-coding	NOL11	nucleolar protein 11	O	nucleolar protein 11	20210103	-
9606	25927	CNRIP1	-	C2orf32|CRIP-1|CRIP1	MIM:618538|HGNC:HGNC:24546|Ensembl:ENSG00000119865	2	2p14	cannabinoid receptor interacting protein 1	protein-coding	CNRIP1	cannabinoid receptor interacting protein 1	O	CB1 cannabinoid receptor-interacting protein 1|cannabinoid receptor CB1-interacting protein 1	20201124	-
9606	25928	SOSTDC1	-	CDA019|DAND7|ECTODIN|USAG1	MIM:609675|HGNC:HGNC:21748|Ensembl:ENSG00000171243	7	7p21.2	sclerostin domain containing 1	protein-coding	SOSTDC1	sclerostin domain containing 1	O	sclerostin domain-containing protein 1|cystine-knot containing secreted protein|ectodermal BMP inhibitor|uterine sensitization-associated protein-1|wise	20201124	-
9606	25929	GEMIN5	-	GEMIN-5	MIM:607005|HGNC:HGNC:20043|Ensembl:ENSG00000082516	5	5q33.2	gem nuclear organelle associated protein 5	protein-coding	GEMIN5	gem nuclear organelle associated protein 5	O	gem-associated protein 5	20210103	-
9606	25930	PTPN23	-	HD-PTP|HDPTP|NEDBASS|PTP-TD14	MIM:606584|HGNC:HGNC:14406|Ensembl:ENSG00000076201	3	3p21.31	protein tyrosine phosphatase non-receptor type 23	protein-coding	PTPN23	protein tyrosine phosphatase non-receptor type 23	O	tyrosine-protein phosphatase non-receptor type 23|his domain-containing protein tyrosine phosphatase|protein tyrosine phosphatase TD14	20210123	-
9606	25932	CLIC4	-	CLIC4L|H1|MTCLIC|huH1|p64H1	MIM:606536|HGNC:HGNC:13518|Ensembl:ENSG00000169504	1	1p36.11	chloride intracellular channel 4	protein-coding	CLIC4	chloride intracellular channel 4	O	chloride intracellular channel protein 4|chloride intracellular channel 4 like|epididymis secretory sperm binding protein|intracellular chloride ion channel protein p64H1	20201206	-
9606	25934	NIPSNAP3A	-	HSPC299|NIPSNAP4|TASSC	MIM:608871|HGNC:HGNC:23619|Ensembl:ENSG00000136783	9	9q31.1	nipsnap homolog 3A	protein-coding	NIPSNAP3A	nipsnap homolog 3A	O	protein NipSnap homolog 3A|protein NipSnap homolog 4|target for Salmonella secreted protein C	20201124	-
9606	25936	NSL1	-	C1orf48|DC8|MIS14	MIM:609174|HGNC:HGNC:24548|Ensembl:ENSG00000117697	1	1q32.3	NSL1 component of MIS12 kinetochore complex	protein-coding	NSL1	NSL1 component of MIS12 kinetochore complex	O	kinetochore-associated protein NSL1 homolog|NSL1, MIND kinetochore complex component, homolog|NSL1, MIS12 kinetochore complex component	20201124	-
9606	25937	WWTR1	-	TAZ	MIM:607392|HGNC:HGNC:24042|Ensembl:ENSG00000018408	3	3q25.1	WW domain containing transcription regulator 1	protein-coding	WWTR1	WW domain containing transcription regulator 1	O	WW domain-containing transcription regulator protein 1|transcriptional co-activator with PDZ-binding motif	20210118	-
9606	25938	HEATR5A	-	C14orf125|p200b	HGNC:HGNC:20276|Ensembl:ENSG00000129493	14	14q12	HEAT repeat containing 5A	protein-coding	HEATR5A	HEAT repeat containing 5A	O	HEAT repeat-containing protein 5A	20201210	-
9606	25939	SAMHD1	-	CHBL2|DCIP|HDDC1|MOP-5|SBBI88|hSAMHD1	MIM:606754|HGNC:HGNC:15925|Ensembl:ENSG00000101347	20	20q11.23	SAM and HD domain containing deoxynucleoside triphosphate triphosphohydrolase 1	protein-coding	SAMHD1	SAM and HD domain containing deoxynucleoside triphosphate triphosphohydrolase 1	O	deoxynucleoside triphosphate triphosphohydrolase SAMHD1|SAM domain and HD domain 1|SAM domain and HD domain-containing protein 1|dNTPase|dendritic cell-derived IFNG-induced protein|monocyte protein 5	20201213	-
9606	25940	FAM98A	-	-	HGNC:HGNC:24520|Ensembl:ENSG00000119812	2	2p22.3	family with sequence similarity 98 member A	protein-coding	FAM98A	family with sequence similarity 98 member A	O	protein FAM98A	20201124	-
9606	25941	TPGS2	-	C18orf10|HMFN0601|L17|PGs2	HGNC:HGNC:24561|Ensembl:ENSG00000134779	18	18q12.2	tubulin polyglutamylase complex subunit 2	protein-coding	TPGS2	tubulin polyglutamylase complex subunit 2	O	tubulin polyglutamylase complex subunit 2	20201124	-
9606	25942	SIN3A	-	WITKOS	MIM:607776|HGNC:HGNC:19353|Ensembl:ENSG00000169375	15	15q24.2	SIN3 transcription regulator family member A	protein-coding	SIN3A	SIN3 transcription regulator family member A	O	paired amphipathic helix protein Sin3a|SIN3 homolog A, transcription regulator|histone deacetylase complex subunit Sin3a|transcriptional co-repressor Sin3A|transcriptional corepressor Sin3a|transcriptional regulator, SIN3A	20210103	-
9606	25943	DNAAF9	-	C20orf194	MIM:614146|HGNC:HGNC:17721|Ensembl:ENSG00000088854	20	20p13	dynein axonemal assembly factor 9	protein-coding	DNAAF9	dynein axonemal assembly factor 9	O	uncharacterized protein C20orf194|shulin	20210124	-
9606	25945	NECTIN3	-	CD113|CDW113|NECTIN-3|PPR3|PRR3|PVRL3|PVRR3	MIM:607147|HGNC:HGNC:17664|Ensembl:ENSG00000177707	3	3q13.13	nectin cell adhesion molecule 3	protein-coding	NECTIN3	nectin cell adhesion molecule 3	O	nectin-3|nectin 3|poliovirus receptor-related 3|poliovirus receptor-related protein 3	20201124	-
9606	25946	ZNF385A	-	HZF|RZF|ZFP385|ZNF385	MIM:609124|HGNC:HGNC:17521|Ensembl:ENSG00000161642	12	12q13.13	zinc finger protein 385A	protein-coding	ZNF385A	zinc finger protein 385A	O	zinc finger protein 385A|hematopoietic zinc finger protein|retinal zinc finger protein|zinc finger protein 385	20201124	-
9606	25948	KBTBD2	-	BKLHD1	HGNC:HGNC:21751|Ensembl:ENSG00000170852	7	7p14.3	kelch repeat and BTB domain containing 2	protein-coding	KBTBD2	kelch repeat and BTB domain containing 2	O	kelch repeat and BTB domain-containing protein 2|BTB and kelch domain containing 1|BTB and kelch domain-containing protein 1|kelch repeat and BTB (POZ) domain containing 2	20201213	-
9606	25949	SYF2	-	CBPIN|NTC31|P29|fSAP29	MIM:607090|HGNC:HGNC:19824|Ensembl:ENSG00000117614	1	1p36.11	SYF2 pre-mRNA splicing factor	protein-coding	SYF2	SYF2 pre-mRNA splicing factor	O	pre-mRNA-splicing factor SYF2|CCNDBP1 interactor|GCIP-interacting protein p29|SYF2 homolog, RNA splicing factor|functional spliceosome-associated protein 29	20201124	-
9606	25950	RWDD3	-	RSUME	MIM:615875|HGNC:HGNC:21393|Ensembl:ENSG00000122481	1	1p21.3	RWD domain containing 3	protein-coding	RWDD3	RWD domain containing 3	O	RWD domain-containing protein 3|RWD domain-containing sumoylation enhancer|RWD-containing sumoylation enhancer	20201124	-
9606	25953	PNKD	-	BRP17|DYT8|FKSG19|FPD1|KIPP1184|MR-1|MR-1S|MR1|PDC|PKND1|PNKD1|R1|TAHCCP2	MIM:609023|HGNC:HGNC:9153|Ensembl:ENSG00000127838	2	2q35	PNKD metallo-beta-lactamase domain containing	protein-coding	PNKD	PNKD metallo-beta-lactamase domain containing	O	probable hydrolase PNKD|PNKD, MBL domain containing|brain protein 17|myofibrillogenesis regulator 1|trans-activated by hepatitis C virus core protein 2	20210103	-
9606	25956	SEC31B	-	SEC31B-1|SEC31L2	MIM:610258|HGNC:HGNC:23197|Ensembl:ENSG00000075826	10	10q24.31	SEC31 homolog B, COPII coat complex component	protein-coding	SEC31B	SEC31 homolog B, COPII coat complex component	O	protein transport protein Sec31B|SEC31 homolog B, COPII coating complex component|SEC31-like 2|SEC31-like protein 2|SEC31-related protein B|secretory pathway component Sec31B-1	20201124	-
9606	25957	PNISR	-	C6orf111|HSPC306|SFRS18|SRrp130|bA98I9.2	MIM:616653|HGNC:HGNC:21222|Ensembl:ENSG00000132424	6	6q16.2	PNN interacting serine and arginine rich protein	protein-coding	PNISR	PNN interacting serine and arginine rich protein	O	arginine/serine-rich protein PNISR|PNN-interacting serine/arginine-rich protein|SR-related protein|SR-rich protein|serine-arginine-rich-splicing regulatory protein 130|splicing factor, arginine/serine-rich 130|splicing factor, arginine/serine-rich 18	20201124	-
9606	25959	KANK2	-	ANKRD25|MXRA3|NPHS16|PPKWH|SIP	MIM:614610|HGNC:HGNC:29300|Ensembl:ENSG00000197256	19	19p13.2	KN motif and ankyrin repeat domains 2	protein-coding	KANK2	KN motif and ankyrin repeat domains 2	O	KN motif and ankyrin repeat domain-containing protein 2|SRC-interacting protein|SRC1-interacting protein|ankyrin repeat domain-containing protein 25|kidney ankyrin repeat-containing protein 2|matrix-remodeling-associated protein 3	20201124	-
9606	25960	ADGRA2	-	GPR124|TEM5	MIM:606823|HGNC:HGNC:17849|Ensembl:ENSG00000020181	8	8p11.23	adhesion G protein-coupled receptor A2	protein-coding	ADGRA2	adhesion G protein-coupled receptor A2	O	adhesion G protein-coupled receptor A2|G-protein coupled receptor 124|tumor endothelial marker 5	20201124	-
9606	25961	NUDT13	-	-	MIM:609233|HGNC:HGNC:18827|Ensembl:ENSG00000166321	10	10q22.2	nudix hydrolase 13	protein-coding	NUDT13	nudix hydrolase 13	O	NAD(P)H pyrophosphatase NUDT13, mitochondrial|nucleoside diphosphate-linked moiety X motif 13|nudix (nucleoside diphosphate linked moiety X)-type motif 13|nudix motif 13	20201205	-
9606	25962	VIRMA	-	KIAA1429|MSTP054|fSAP121	MIM:616447|HGNC:HGNC:24500|Ensembl:ENSG00000164944	8	8q22.1	vir like m6A methyltransferase associated	protein-coding	VIRMA	vir like m6A methyltransferase associated	O	protein virilizer homolog|functional spliceosome-associated protein 121|virilizer homolog	20201124	-
9606	25963	TMEM87A	-	-	HGNC:HGNC:24522|Ensembl:ENSG00000103978	15	15q15.1	transmembrane protein 87A	protein-coding	TMEM87A	transmembrane protein 87A	O	transmembrane protein 87A	20210103	-
9606	25966	C2CD2	-	C21orf25|C21orf258|TMEM24L	MIM:617581|HGNC:HGNC:1266|Ensembl:ENSG00000157617	21	21q22.3	C2 calcium dependent domain containing 2	protein-coding	C2CD2	C2 calcium dependent domain containing 2	O	C2 domain-containing protein 2|TMEM24 related geme|transmembrane protein 24-like	20201124	-
9606	25970	SH2B1	-	PSM|SH2B	MIM:608937|HGNC:HGNC:30417|Ensembl:ENSG00000178188	16	16p11.2	SH2B adaptor protein 1	protein-coding	SH2B1	SH2B adaptor protein 1	O	SH2B adapter protein 1|SH2 domain-containing protein 1B|SH2 domain-containing putative adapter SH2-B|SH2-B signaling protein|pro-rich, PH and SH2 domain-containing signaling mediator	20201124	-
9606	25972	UNC50	-	GMH1|HSD23|PDLs22|UNCL|URP	MIM:617826|HGNC:HGNC:16046|Ensembl:ENSG00000115446	2	2q11.2	unc-50 inner nuclear membrane RNA binding protein	protein-coding	UNC50	unc-50 inner nuclear membrane RNA binding protein	O	protein unc-50 homolog|geal-6 membrane-associated high-copy suppressor 1|periodontal ligament-specific protein 22|protein GMH1 homolog|unc-50 related|unc-50-like protein|uncoordinated-like protein	20201124	-
9606	25973	PARS2	-	DEE75|EIEE75|MT-PRORS|proRS	MIM:612036|HGNC:HGNC:30563|Ensembl:ENSG00000162396	1	1p32.3	prolyl-tRNA synthetase 2, mitochondrial	protein-coding	PARS2	prolyl-tRNA synthetase 2, mitochondrial	O	probable proline--tRNA ligase, mitochondrial|proline tRNA ligase 2, mitochondrial (putative)|prolyl-tRNA synthetase 2, mitochondrial (putative)	20210123	-
9606	25974	MMACHC	-	cblC	MIM:609831|HGNC:HGNC:24525|Ensembl:ENSG00000132763	1	1p34.1	metabolism of cobalamin associated C	protein-coding	MMACHC	metabolism of cobalamin associated C	O	cyanocobalamin reductase / alkylcobalamin dealkylase|alkylcobalamin:glutathione S-alkyltransferase|cyanocobalamin reductase (cyanide-eliminating)|methylmalonic aciduria (cobalamin deficiency) cblC type, with homocystinuria|methylmalonic aciduria and homocystinuria type C protein	20210118	-
9606	25975	EGFL6	-	MAEG|W80	MIM:300239|HGNC:HGNC:3235|Ensembl:ENSG00000198759	X	Xp22.2	EGF like domain multiple 6	protein-coding	EGFL6	EGF like domain multiple 6	O	epidermal growth factor-like protein 6|EGF repeat-containing protein 6|EGF-like protein 6|MAM and EGF domain containing|MAM and EGF domains-containing gene protein	20201129	-
9606	25976	TIPARP	-	ARTD14|PARP7|pART14	MIM:612480|HGNC:HGNC:23696|Ensembl:ENSG00000163659	3	3q25.31	TCDD inducible poly(ADP-ribose) polymerase	protein-coding	TIPARP	TCDD inducible poly(ADP-ribose) polymerase	O	protein mono-ADP-ribosyltransferase TIPARP|ADP-ribosyltransferase diphtheria toxin-like 14|poly [ADP-ribose] polymerase 7	20201206	-
9606	25977	NECAP1	-	DEE21|EIEE21	MIM:611623|HGNC:HGNC:24539|Ensembl:ENSG00000089818	12	12p13.31	NECAP endocytosis associated 1	protein-coding	NECAP1	NECAP endocytosis associated 1	O	adaptin ear-binding coat-associated protein 1	20201124	-
9606	25978	CHMP2B	-	ALS17|CHMP2.5|DMT1|FTDALS7|VPS2-2|VPS2B	MIM:609512|HGNC:HGNC:24537|Ensembl:ENSG00000083937	3	3p11.2	charged multivesicular body protein 2B	protein-coding	CHMP2B	charged multivesicular body protein 2B	O	charged multivesicular body protein 2b|VPS2 homolog B|chromatin modifying protein 2B|vacuolar protein-sorting-associated protein 2-2	20210123	-
9606	25979	DHRS7B	-	CGI-93|SDR32C1	MIM:616160|HGNC:HGNC:24547|Ensembl:ENSG00000109016	17	17p11.2	dehydrogenase/reductase 7B	protein-coding	DHRS7B	dehydrogenase/reductase 7B	O	dehydrogenase/reductase SDR family member 7B|dehydrogenase/reductase (SDR family) member 7B|short-chain dehydrogenase/reductase family 32C member 1	20210114	-
9606	25980	AAR2	-	C20orf4|CGI-23	MIM:617365|HGNC:HGNC:15886|Ensembl:ENSG00000131043	20	20q11.23	AAR2 splicing factor	protein-coding	AAR2	AAR2 splicing factor	O	protein AAR2 homolog|AAR2 splicing factor homolog	20201213	-
9606	25981	DNAH1	-	CILD37|DNAHC1|HDHC7|HL-11|HL11|HSRF-1|SPGF18|XLHSRF-1	MIM:603332|HGNC:HGNC:2940|Ensembl:ENSG00000114841	3	3p21.1	dynein axonemal heavy chain 1	protein-coding	DNAH1	dynein axonemal heavy chain 1	O	dynein heavy chain 1, axonemal|axonemal beta dynein heavy chain 1|ciliary dynein heavy chain 1|dynein, axonemal, heavy polypeptide 1|heat shock regulated protein 1|testicular tissue protein Li 60	20210123	-
9606	25983	NGDN	-	C14orf120|CANu1|LCP5|NGD|lpd-2	MIM:610777|HGNC:HGNC:20271|Ensembl:ENSG00000129460	14	14q11.2	neuroguidin	protein-coding	NGDN	neuroguidin	O	neuroguidin|EIF4E-binding protein|centromere accumulated nuclear protein 1|eukaryotic initiation factor 4E and CPEB binding protein|neuroguidin, EIF4E binding protein	20201206	-
9606	25984	KRT23	-	CK23|HAIK1|K23	MIM:606194|HGNC:HGNC:6438|Ensembl:ENSG00000108244	17	17q21.2	keratin 23	protein-coding	KRT23	keratin 23	O	keratin, type I cytoskeletal 23|CK-23|cytokeratin 23|histone deacetylase inducible keratin 23|hyperacetylation-inducible type I keratin|keratin 23 (histone deacetylase inducible)|keratin 23, type I|type I intermediate filament cytokeratin	20201124	-
9606	25987	TSKU	-	E2IG4|LRRC54|TSK	MIM:608015|HGNC:HGNC:28850|Ensembl:ENSG00000182704	11	11q13.5	tsukushi, small leucine rich proteoglycan	protein-coding	TSKU	tsukushi, small leucine rich proteoglycan	O	tsukushin|E2-induced gene 4 protein|leucine rich repeat containing 54|leucine-rich repeat-containing protein 54|tsukushi homolog|tsukushi small leucine rich proteoglycan homolog	20201213	-
9606	25988	HINFP	-	HiNF-P|MIZF|ZNF743	MIM:607099|HGNC:HGNC:17850|Ensembl:ENSG00000172273	11	11q23.3	histone H4 transcription factor	protein-coding	HINFP	histone H4 transcription factor	O	histone H4 transcription factor|MBD2 (methyl-CpG-binding protein)-interacting zinc finger protein|MBD2-interacting zinc finger 1|MBD2-interacting zinc finger protein|histone H4 gene-specific protein HiNF-P|histone nuclear factor P|methyl-CpG-binding protein 2-interacting zinc finger protein	20201213	-
9606	25989	ULK3	-	-	MIM:613472|HGNC:HGNC:19703|Ensembl:ENSG00000140474	15	15q24.1	unc-51 like kinase 3	protein-coding	ULK3	unc-51 like kinase 3	O	serine/threonine-protein kinase ULK3	20201124	-
9606	25992	SNED1	-	IRE-BP1|SST3|Snep	MIM:616634|HGNC:HGNC:24696|Ensembl:ENSG00000162804	2	2q37.3	sushi, nidogen and EGF like domains 1	protein-coding	SNED1	sushi, nidogen and EGF like domains 1	O	sushi, nidogen and EGF-like domain-containing protein 1|insulin responsive sequence DNA binding protein-1	20201124	-
9606	25994	HIGD1A	-	HIG1|RCF1a	MIM:618623|HGNC:HGNC:29527|Ensembl:ENSG00000181061	3	3p22.1	HIG1 hypoxia inducible domain family member 1A	protein-coding	HIGD1A	HIG1 hypoxia inducible domain family member 1A	O	HIG1 domain family member 1A, mitochondrial|HIG1 domain family, member 1A|RCF1 homolog A|hypoxia inducible gene 1|hypoxia-inducible gene 1 protein	20210114	-
9606	25996	REXO2	-	CGI-114|REX2|RFN|SFN	MIM:607149|HGNC:HGNC:17851|Ensembl:ENSG00000076043	11	11q23.2	RNA exonuclease 2	protein-coding	REXO2	RNA exonuclease 2	O	oligoribonuclease, mitochondrial|REX2, RNA exonuclease 2 homolog|RNA exonuclease 2 homolog|small fragment nuclease	20201124	-
9606	25998	IBTK	-	BTBD26|BTKI	MIM:606457|HGNC:HGNC:17853|Ensembl:ENSG00000005700	6	6q14.1	inhibitor of Bruton tyrosine kinase	protein-coding	IBTK	inhibitor of Bruton tyrosine kinase	O	inhibitor of Bruton tyrosine kinase|BTK-binding protein|Bruton agammaglobulinemia tyrosine kinase inhibitor|inhibitor of Bruton's tyrosine kinase-alpha|inhibitor of Bruton's tyrosine kinase-beta|inhibitor of Bruton's tyrosine kinase-gamma	20201124	-
9606	25999	CLIP3	-	CLIPR-59|CLIPR59|RSNL1	MIM:607382|HGNC:HGNC:24314|Ensembl:ENSG00000105270	19	19q13.12	CAP-Gly domain containing linker protein 3	protein-coding	CLIP3	CAP-Gly domain containing linker protein 3	O	CAP-Gly domain-containing linker protein 3|CLIP-170-related 59 kDa protein|cytoplasmic linker protein 170-related 59 kDa protein|restin-like 1	20201124	-
9606	26000	TBC1D10B	-	EPI64B|FP2461	MIM:613620|HGNC:HGNC:24510|Ensembl:ENSG00000169221	16	16p11.2	TBC1 domain family member 10B	protein-coding	TBC1D10B	TBC1 domain family member 10B	O	TBC1 domain family member 10B|Rab27A-GAPbeta|rab27A-GAP-beta	20201213	-
9606	26001	RNF167	-	5730408C10Rik|LP2254|RING105	MIM:610431|HGNC:HGNC:24544|Ensembl:ENSG00000108523	17	17p13.2	ring finger protein 167	protein-coding	RNF167	ring finger protein 167	O	E3 ubiquitin-protein ligase RNF167|RING-type E3 ubiquitin transferase RNF167	20201124	-
9606	26002	MOXD1	-	MOX|PRO5780|dJ248E1.1	MIM:609000|HGNC:HGNC:21063|Ensembl:ENSG00000079931	6	6q23.2	monooxygenase DBH like 1	protein-coding	MOXD1	monooxygenase DBH like 1	O	DBH-like monooxygenase protein 1|dopamine-oxygenase|monooxygenase X	20210114	-
9606	26003	GORASP2	-	GOLPH6|GRASP55|GRS2|p59	MIM:608693|HGNC:HGNC:17500|Ensembl:ENSG00000115806	2	2q31.1	golgi reassembly stacking protein 2	protein-coding	GORASP2	golgi reassembly stacking protein 2	O	Golgi reassembly-stacking protein 2|golgi phosphoprotein 6|golgi reassembly stacking protein 2, 55kDa	20201213	-
9606	26005	C2CD3	-	OFD14	MIM:615944|HGNC:HGNC:24564|Ensembl:ENSG00000168014	11	11q13.4	C2 domain containing 3 centriole elongation regulator	protein-coding	C2CD3	C2 domain containing 3 centriole elongation regulator	O	C2 domain-containing protein 3|C2 calcium dependent domain containing 3	20201124	-
9606	26007	TKFC	-	DAK|NET45|TKFCD	MIM:615844|HGNC:HGNC:24552|Ensembl:ENSG00000149476	11	11q12.2	triokinase and FMN cyclase	protein-coding	TKFC	triokinase and FMN cyclase	O	triokinase/FMN cyclase|ATP-dependent dihydroxyacetone kinase|DHA kinase|Dha kinase/FMN cyclase|FAD-AMP lyase cyclic FMN forming|FAD-AMP lyase cyclizing|bifunctional ATP-dependent dihydroxyacetone kinase/FAD-AMP lyase (cyclizing)|dihydroxyacetone kinase 2 homolog|glycerone kinase|testis tissue sperm-binding protein Li 84P	20210123	-
9606	26009	ZZZ3	-	ATAC1	HGNC:HGNC:24523|Ensembl:ENSG00000036549	1	1p31.1	zinc finger ZZ-type containing 3	protein-coding	ZZZ3	zinc finger ZZ-type containing 3	O	ZZ-type zinc finger-containing protein 3|ATAC component 1 homolog|zinc finger, ZZ domain containing 3	20201206	-
9606	26010	SPATS2L	-	DNAPTP6|SGNP	MIM:613817|HGNC:HGNC:24574|Ensembl:ENSG00000196141	2	2q33.1	spermatogenesis associated serine rich 2 like	protein-coding	SPATS2L	spermatogenesis associated serine rich 2 like	O	SPATS2-like protein|DNA polymerase-transactivated protein 6|stress granule and nucleolar protein	20201206	-
9606	26011	TENM4	-	Doc4|ETM5|ODZ4|TEN4|TNM4|Ten-M4|ten-4	MIM:610084|HGNC:HGNC:29945|Ensembl:ENSG00000149256	11	11q14.1	teneurin transmembrane protein 4	protein-coding	TENM4	teneurin transmembrane protein 4	O	teneurin-4|odz, odd Oz/ten-m homolog 4|protein Odd Oz/ten-m homolog 4|tenascin-M4	20201124	-
9606	26012	NSMF	-	HH9|NELF	MIM:608137|HGNC:HGNC:29843|Ensembl:ENSG00000165802	9	9q34.3	NMDA receptor synaptonuclear signaling and neuronal migration factor	protein-coding	NSMF	NMDA receptor synaptonuclear signaling and neuronal migration factor	O	NMDA receptor synaptonuclear signaling and neuronal migration factor|nasal embryonic LHRH factor|nasal embryonic luteinizing hormone-releasing hormone factor	20201124	-
9606	26013	L3MBTL1	-	H-L(3)MBT|L3MBTL|ZC2HC3|dJ138B7.3	MIM:608802|HGNC:HGNC:15905|Ensembl:ENSG00000185513|Ensembl:ENSG00000288000	20	20q13.12	L3MBTL histone methyl-lysine binding protein 1	protein-coding	L3MBTL1	L3MBTL histone methyl-lysine binding protein 1	O	lethal(3)malignant brain tumor-like protein 1|L3MBTL1, histone methyl-lysine binding protein|l(3)mbt protein homolog|l(3)mbt-like 1|lethal (3) malignant brain tumor l(3)	20210123	-
9606	26015	RPAP1	-	-	MIM:611475|HGNC:HGNC:24567|Ensembl:ENSG00000103932	15	15q15.1	RNA polymerase II associated protein 1	protein-coding	RPAP1	RNA polymerase II associated protein 1	O	RNA polymerase II-associated protein 1	20201124	-
9606	26017	FAM32A	-	OTAG-12|OTAG12	MIM:614554|HGNC:HGNC:24563|Ensembl:ENSG00000105058	19	19p13.11	family with sequence similarity 32 member A	protein-coding	FAM32A	family with sequence similarity 32 member A	O	protein FAM32A|ovarian tumor associated gene-12	20201124	-
9606	26018	LRIG1	-	LIG-1|LIG1	MIM:608868|HGNC:HGNC:17360|Ensembl:ENSG00000144749	3	3p14.1	leucine rich repeats and immunoglobulin like domains 1	protein-coding	LRIG1	leucine rich repeats and immunoglobulin like domains 1	O	leucine-rich repeats and immunoglobulin-like domains protein 1|leucine-rich repeat protein LRIG1|ortholog of mouse integral membrane glycoprotein LIG-1	20210123	-
9606	26019	UPF2	-	HUPF2|RENT2|smg-3	MIM:605529|HGNC:HGNC:17854|Ensembl:ENSG00000151461	10	10p14	UPF2 regulator of nonsense mediated mRNA decay	protein-coding	UPF2	UPF2 regulator of nonsense mediated mRNA decay	O	regulator of nonsense transcripts 2|FRS2/UPF2/LEMD3 fusion|LEMD3/UPF2 fusion|UPF2 regulator of nonsense transcripts homolog|nonsense mRNA reducing factor 2|smg-3 homolog, nonsense mediated mRNA decay factor|up-frameshift suppressor 2 homolog|yeast Upf2p homolog	20201124	-
9606	26020	LRP10	-	LRP-10|LRP9|MST087|MSTP087	MIM:609921|HGNC:HGNC:14553|Ensembl:ENSG00000197324	14	14q11.2	LDL receptor related protein 10	protein-coding	LRP10	LDL receptor related protein 10	O	low-density lipoprotein receptor-related protein 10	20210118	-
9606	26022	TMEM98	-	TADA1	MIM:615949|HGNC:HGNC:24529|Ensembl:ENSG00000006042	17	17q11.2	transmembrane protein 98	protein-coding	TMEM98	transmembrane protein 98	O	transmembrane protein 98	20210118	-
9606	26024	PTCD1	-	-	MIM:614774|HGNC:HGNC:22198|Ensembl:ENSG00000106246	7	7q22.1	pentatricopeptide repeat domain 1	protein-coding	PTCD1	pentatricopeptide repeat domain 1	O	pentatricopeptide repeat-containing protein 1, mitochondrial	20201124	-
9606	26025	PCDHGA12	-	CDH21|FIB3|PCDH-GAMMA-A12	MIM:603059|HGNC:HGNC:8699|Ensembl:ENSG00000253159	5	5q31.3	protocadherin gamma subfamily A, 12	protein-coding	PCDHGA12	protocadherin gamma subfamily A, 12	O	protocadherin gamma-A12|cadherin 21|fibroblast cadherin FIB3|fibroblast cadherin-3	20201124	-
9606	26027	ACOT11	-	BFIT|STARD14|THEA|THEM1	MIM:606803|HGNC:HGNC:18156|Ensembl:ENSG00000162390	1	1p32.3	acyl-CoA thioesterase 11	protein-coding	ACOT11	acyl-CoA thioesterase 11	O	acyl-coenzyme A thioesterase 11|START domain containing 14|StAR-related lipid transfer (START) domain containing 14|acyl-CoA thioester hydrolase 11|adipose-associated thioesterase|brown fat-inducible thioesterase|palmitoyl-coenzyme A thioesterase|thioesterase superfamily member 1|thioesterase, adipose associated	20201124	-
9606	26030	PLEKHG3	-	ARHGEF43|KIAA0599	MIM:617940|HGNC:HGNC:20364|Ensembl:ENSG00000126822	14	14q23.3	pleckstrin homology and RhoGEF domain containing G3	protein-coding	PLEKHG3	pleckstrin homology and RhoGEF domain containing G3	O	pleckstrin homology domain-containing family G member 3|PH domain-containing family G member 3|pleckstrin homology domain containing, family G (with RhoGef domain) member 3|pleckstrin homology domain containing, family G, member 3	20201213	-
9606	26031	OSBPL3	-	ORP-3|ORP3|OSBP3	MIM:606732|HGNC:HGNC:16370|Ensembl:ENSG00000070882	7	7p15.3	oxysterol binding protein like 3	protein-coding	OSBPL3	oxysterol binding protein like 3	O	oxysterol-binding protein-related protein 3|OSBP-related protein 3	20201129	-
9606	26032	SUSD5	-	-	HGNC:HGNC:29061|Ensembl:ENSG00000173705	3	3p22.3	sushi domain containing 5	protein-coding	SUSD5	sushi domain containing 5	O	sushi domain-containing protein 5	20201124	-
9606	26033	ATRNL1	-	ALP|bA338L11.1|bA454H24.1	MIM:612869|HGNC:HGNC:29063|Ensembl:ENSG00000107518	10	10q25.3	attractin like 1	protein-coding	ATRNL1	attractin like 1	O	attractin-like protein 1	20201124	-
9606	26034	IPCEF1	-	PIP3-E	HGNC:HGNC:21204|Ensembl:ENSG00000074706	6	6q25.2	interaction protein for cytohesin exchange factors 1	protein-coding	IPCEF1	interaction protein for cytohesin exchange factors 1	O	interactor protein for cytohesin exchange factors 1|interaction protein for cytohesin exchange factors 1 Interaction protein for cytohesin exchange factors 1|phosphoinositide-binding protein PIP3-E	20201213	-
9606	26035	GLCE	-	HSEPI	MIM:612134|HGNC:HGNC:17855|Ensembl:ENSG00000138604	15	15q23	glucuronic acid epimerase	protein-coding	GLCE	glucuronic acid epimerase	O	D-glucuronyl C5-epimerase|UDP-glucuronic acid epimerase|glucuronyl C5-epimerase|heparan sulfate C5-epimerase|heparan sulfate epimerase|heparin/heparan sulfate-glucuronic acid C5-epimerase|heparosan-N-sulfate-glucuronate 5-epimerase	20201206	-
9606	26036	ZNF451	-	COASTER|dJ417I1.1	MIM:615708|HGNC:HGNC:21091|Ensembl:ENSG00000112200	6	6p12.1	zinc finger protein 451	protein-coding	ZNF451	zinc finger protein 451	O	E3 SUMO-protein ligase ZNF451|E3 SUMO-protein transferase ZNF451|coactivator for steroid receptors	20201124	-
9606	26037	SIPA1L1	-	E6TP1|SPAR1	MIM:617504|HGNC:HGNC:20284|Ensembl:ENSG00000197555	14	14q24.2	signal induced proliferation associated 1 like 1	protein-coding	SIPA1L1	signal induced proliferation associated 1 like 1	O	signal-induced proliferation-associated 1-like protein 1|SIPA1-like protein 1|high-risk human papilloma viruses E6 oncoproteins targeted protein 1|spine-associated RapGAP 1	20210103	-
9606	26038	CHD5	-	CHD-5	MIM:610771|HGNC:HGNC:16816|Ensembl:ENSG00000116254	1	1p36.31	chromodomain helicase DNA binding protein 5	protein-coding	CHD5	chromodomain helicase DNA binding protein 5	O	chromodomain-helicase-DNA-binding protein 5|ATP-dependent helicase CHD5	20201124	-
9606	26039	SS18L1	-	CREST|LP2261	MIM:606472|HGNC:HGNC:15592|Ensembl:ENSG00000184402	20	20q13.33	SS18L1 subunit of BAF chromatin remodeling complex	protein-coding	SS18L1	SS18L1 subunit of BAF chromatin remodeling complex	O	calcium-responsive transactivator|SS18-like protein 1|SS18L1, nBAF chromatin remodeling complex subunit|SYT homolog 1|synovial sarcoma translocation gene on chromosome 18-like 1	20201213	-
9606	26040	SETBP1	-	MRD29|SEB	MIM:611060|HGNC:HGNC:15573|Ensembl:ENSG00000152217	18	18q12.3	SET binding protein 1	protein-coding	SETBP1	SET binding protein 1	O	SET-binding protein	20201208	-
9606	26043	UBXN7	-	UBXD7	MIM:616379|HGNC:HGNC:29119|Ensembl:ENSG00000163960	3	3q29	UBX domain protein 7	protein-coding	UBXN7	UBX domain protein 7	O	UBX domain-containing protein 7|UBX domain containing 7	20201206	-
9606	26045	LRRTM2	-	-	MIM:610868|HGNC:HGNC:19409|Ensembl:ENSG00000146006	5	5q31.2	leucine rich repeat transmembrane neuronal 2	protein-coding	LRRTM2	leucine rich repeat transmembrane neuronal 2	O	leucine-rich repeat transmembrane neuronal protein 2|leucine-rich repeat neuronal 2 protein|leucine-rich repeat transmembrane neuronal 2 protein	20201213	-
9606	26046	LTN1	-	C21orf10|C21orf98|RNF160|ZNF294	MIM:613083|HGNC:HGNC:13082|Ensembl:ENSG00000198862	21	21q21.3	listerin E3 ubiquitin protein ligase 1	protein-coding	LTN1	listerin E3 ubiquitin protein ligase 1	O	E3 ubiquitin-protein ligase listerin|RING-type E3 ubiquitin transferase listerin|ring finger protein 160|zinc finger protein 294	20201213	-
9606	26047	CNTNAP2	-	AUTS15|CASPR2|CDFE|NRXN4|PTHSL1	MIM:604569|HGNC:HGNC:13830|Ensembl:ENSG00000174469	7	7q35-q36.1	contactin associated protein 2	protein-coding	CNTNAP2	contactin associated protein 2	O	contactin-associated protein-like 2|cell recognition molecule Caspr2|contactin associated protein like 2|homolog of Drosophila neurexin IV	20201124	-
9606	26048	ZNF500	-	ZKSCAN18|ZSCAN50	HGNC:HGNC:23716|Ensembl:ENSG00000103199	16	16p13.3	zinc finger protein 500	protein-coding	ZNF500	zinc finger protein 500	O	zinc finger protein 500|zinc finger protein with KRAB and SCAN domains 18	20201213	-
9606	26049	FAM169A	-	SLAP75	MIM:615769|HGNC:HGNC:29138|Ensembl:ENSG00000198780	5	5q13.3	family with sequence similarity 169 member A	protein-coding	FAM169A	family with sequence similarity 169 member A	O	soluble lamin-associated protein of 75 kDa|protein FAM169A|soluble lamina-associated protein of 75 kD	20201206	-
9606	26050	SLITRK5	-	LRRC11|bA364G4.2	MIM:609680|HGNC:HGNC:20295|Ensembl:ENSG00000165300	13	13q31.2	SLIT and NTRK like family member 5	protein-coding	SLITRK5	SLIT and NTRK like family member 5	O	SLIT and NTRK-like protein 5|leucine rich repeat containing 11|leucine-rich repeat-containing protein 11|slit and trk like gene 5	20201213	-
9606	26051	PPP1R16B	-	ANKRD4|TIMAP	MIM:613275|HGNC:HGNC:15850|Ensembl:ENSG00000101445	20	20q11.23	protein phosphatase 1 regulatory subunit 16B	protein-coding	PPP1R16B	protein phosphatase 1 regulatory subunit 16B	O	protein phosphatase 1 regulatory inhibitor subunit 16B|CAAX box protein TIMAP|TGF-beta-inhibited membrane-associated protein|ankyrin repeat domain protein 4|ankyrin repeat domain-containing protein 4|hTIMAP|protein phosphatase 1, regulatory (inhibitor) subunit 16B	20201124	-
9606	26052	DNM3	-	Dyna III	MIM:611445|HGNC:HGNC:29125|Ensembl:ENSG00000197959	1	1q24.3	dynamin 3	protein-coding	DNM3	dynamin 3	O	dynamin-3|T-dynamin|dynamin family member|dynamin, testicular	20201213	-
9606	26053	AUTS2	-	FBRSL2|MRD26	MIM:607270|HGNC:HGNC:14262|Ensembl:ENSG00000158321	7	7q11.22	activator of transcription and developmental regulator AUTS2	protein-coding	AUTS2	activator of transcription and developmental regulator AUTS2	O	autism susceptibility gene 2 protein|AUTS2, activator of transcription and developmental regulator|autism susceptibility candidate 2|autism-related protein 1	20201124	-
9606	26054	SENP6	-	SSP1|SUSP1	MIM:605003|HGNC:HGNC:20944|Ensembl:ENSG00000112701	6	6q14.1	SUMO specific peptidase 6	protein-coding	SENP6	SUMO specific peptidase 6	O	sentrin-specific protease 6|2810017C20Rik|SUMO-1-specific protease 1|SUMO1/sentrin specific peptidase 6|SUMO1/sentrin specific protease 6|sentrin/SUMO-specific protease SENP6	20201124	-
9606	26056	RAB11FIP5	-	GAF1|RIP11|gaf-1|pp75|rab11-FIP5	MIM:605536|HGNC:HGNC:24845|Ensembl:ENSG00000135631	2	2p13.2	RAB11 family interacting protein 5	protein-coding	RAB11FIP5	RAB11 family interacting protein 5	O	rab11 family-interacting protein 5|RAB11 family interacting protein 5 (class I)|gamma-SNAP-associated factor 1|phosphoprotein pp75|rab11-interacting protein Rip11	20201217	-
9606	26057	ANKRD17	-	GTAR|MASK2|NY-BR-16	MIM:615929|HGNC:HGNC:23575|Ensembl:ENSG00000132466	4	4q13.3	ankyrin repeat domain 17	protein-coding	ANKRD17	ankyrin repeat domain 17	O	ankyrin repeat domain-containing protein 17|gene trap ankyrin repeat protein|serologically defined breast cancer antigen NY-BR-16	20210103	-
9606	26058	GIGYF2	-	GYF2|PARK11|PERQ2|PERQ3|TNRC15	MIM:612003|HGNC:HGNC:11960|Ensembl:ENSG00000204120	2	2q37.1	GRB10 interacting GYF protein 2	protein-coding	GIGYF2	GRB10 interacting GYF protein 2	O	GRB10-interacting GYF protein 2|PERQ amino acid rich, with GYF domain 3|PERQ amino acid-rich with GYF domain-containing protein 2|Parkinson disease (autosomal recessive, early onset) 11|trinucleotide repeat-containing gene 15 protein	20201213	-
9606	26059	ERC2	-	CAST|CAST1|ELKSL|SPBC110|Spc110	MIM:617250|HGNC:HGNC:31922|Ensembl:ENSG00000187672	3	3p14.3	ELKS/RAB6-interacting/CAST family member 2	protein-coding	ERC2	ELKS/RAB6-interacting/CAST family member 2	O	ERC protein 2|CAZ-associated structural protein|cytomatrix protein p110	20201213	-
9606	26060	APPL1	-	APPL|DIP13alpha|MODY14	MIM:604299|HGNC:HGNC:24035|Ensembl:ENSG00000157500	3	3p14.3	adaptor protein, phosphotyrosine interacting with PH domain and leucine zipper 1	protein-coding	APPL1	adaptor protein, phosphotyrosine interacting with PH domain and leucine zipper 1	O	DCC-interacting protein 13-alpha|AKT2 interactor|adapter protein containing PH domain, PTB domain and leucine zipper motif 1|adaptor protein containing pH domain, PTB domain and leucine zipper motif 1|adaptor protein, phosphotyrosine interaction, PH domain and leucine zipper containing 1|dip13-alpha|signaling adaptor protein DIP13alpha	20201206	-
9606	26061	HACL1	-	2-HPCL|HPCL|HPCL2|PHYH2	MIM:604300|HGNC:HGNC:17856|Ensembl:ENSG00000131373	3	3p25.1	2-hydroxyacyl-CoA lyase 1	protein-coding	HACL1	2-hydroxyacyl-CoA lyase 1	O	2-hydroxyacyl-CoA lyase 1|1600020H07Rik|2-hydroxyphytanol-CoA lyase|2-hydroxyphytanoyl-CoA lyase|phytanoyl-CoA 2-hydroxylase 2|phytanoyl-CoA hydroxylase 2	20201124	-
9606	26062	HYAL6P	-	HYAL6|HYALP1	HGNC:HGNC:5324	7	7q31.32	hyaluronidase 6, pseudogene	pseudo	HYAL6P	hyaluronidase 6, pseudogene	O	hyaluronoglucosaminidase 6, pseudogene|hyaluronoglucosaminidase pseudogene 1	20201124	-
9606	26063	DECR2	-	PDCR|SDR17C1	MIM:615839|HGNC:HGNC:2754|Ensembl:ENSG00000242612	16	16p13.3	2,4-dienoyl-CoA reductase 2	protein-coding	DECR2	2,4-dienoyl-CoA reductase 2	O	peroxisomal 2,4-dienoyl-CoA reductase|2,4-dienoyl-CoA reductase 2, peroxisomal|short chain dehydrogenase/reductase family 17C member 1	20201124	-
9606	26064	RAI14	-	NORPEG|RAI13	MIM:606586|HGNC:HGNC:14873|Ensembl:ENSG00000039560	5	5p13.2	retinoic acid induced 14	protein-coding	RAI14	retinoic acid induced 14	O	ankycorbin|ankyrin repeat and coiled-coil structure-containing protein|novel retinal pigment epithelial cell protein|retinoic acid-induced protein 14	20201206	-
9606	26065	LSM14A	-	C19orf13|FAM61A|RAP55|RAP55A	MIM:610677|HGNC:HGNC:24489|Ensembl:ENSG00000257103	19	19q13.11	LSM14A mRNA processing body assembly factor	protein-coding	LSM14A	LSM14A mRNA processing body assembly factor	O	protein LSM14 homolog A|LSM14 homolog A|LSM14A, SCD6 homolog A|RNA-associated protein 55|RNA-associated protein 55A|alphaSNBP|family with sequence similarity 61, member A|hRAP55|hRAP55A|protein SCD6 homolog|putative alpha-synuclein-binding protein	20201124	-
9606	26070	MYRF-AS1	-	DKFZP434K028	HGNC:HGNC:24506|Ensembl:ENSG00000124915	11	11q12.2	MYRF antisense RNA 1	ncRNA	MYRF-AS1	MYRF antisense RNA 1	O	-	20201124	-
9606	26071	RTL8A	-	CXX1b|FAM127B|MAR8A|SIRH6	HGNC:HGNC:24514|Ensembl:ENSG00000203950	X	Xq26.3	retrotransposon Gag like 8A	protein-coding	RTL8A	retrotransposon Gag like 8A	O	retrotransposon Gag-like protein 8A|Sushi-Ichi retrotransposon homolog 6|family with sequence similarity 127 member B|mammalian retrotransposon derived protein 8A|mammalian retrotransposon-derived 8A|protein FAM127B	20201124	-
9606	26073	POLDIP2	-	PDIP38|POLD4|p38	MIM:611519|HGNC:HGNC:23781|Ensembl:ENSG00000004142	17	17q11.2	DNA polymerase delta interacting protein 2	protein-coding	POLDIP2	DNA polymerase delta interacting protein 2	O	polymerase delta-interacting protein 2|38 kDa DNA polymerase delta interaction protein|polymerase (DNA) delta interacting protein 2|polymerase (DNA-directed), delta interacting protein 2|polymerase delta interacting protein 38	20201206	-
9606	26074	CFAP61	-	C20orf26|CaM-IP3|dJ1002M8.3|dJ1178H5.4	HGNC:HGNC:15872|Ensembl:ENSG00000089101	20	20p11.23	cilia and flagella associated protein 61	protein-coding	CFAP61	cilia and flagella associated protein 61	O	cilia- and flagella-associated protein 61	20201124	-
9606	26077	GNAO1-AS1	-	DKFZP434H168	HGNC:HGNC:24498|Ensembl:ENSG00000261439	16	16q13	GNAO1 antisense RNA 1	ncRNA	GNAO1-AS1	GNAO1 antisense RNA 1	O	CTD-2050B12.2	20201124	-
9606	26080	FAM230C	-	LINC00281|NCRNA00281	HGNC:HGNC:24482|Ensembl:ENSG00000279516	13	13q11	family with sequence similarity 230 member C	ncRNA	FAM230C	family with sequence similarity 230 member C	O	long intergenic non-protein coding RNA 281	20201124	-
9606	26082	LINC02249	-	DKFZP434L187	HGNC:HGNC:32351|Ensembl:ENSG00000225930	15	15q13.2	long intergenic non-protein coding RNA 2249	ncRNA	LINC02249	long intergenic non-protein coding RNA 2249	O	-	20201124	-
9606	26083	TBC1D29P	-	TBC1D29	HGNC:HGNC:24509	17	17q11.2	TBC1 domain family member 29, pseudogene	protein-coding	TBC1D29P	TBC1 domain family member 29, pseudogene	O	putative TBC1 domain family member 29|TBC1 domain family, member 29	20201124	-
9606	26084	ARHGEF26	-	CSGEF|HMFN1864|SGEF	MIM:617552|HGNC:HGNC:24490|Ensembl:ENSG00000114790	3	3q25.2	Rho guanine nucleotide exchange factor 26	protein-coding	ARHGEF26	Rho guanine nucleotide exchange factor 26	O	rho guanine nucleotide exchange factor 26|Rho guanine nucleotide exchange factor (GEF) 26|SH3 domain-containing guanine exchange factor|Src homology 3 domain-containing guanine nucleotide exchange factor|testicular tissue protein Li 171	20201213	-
9606	26085	KLK13	-	KLK-L4|KLKL4	MIM:605505|HGNC:HGNC:6361|Ensembl:ENSG00000167759	19	19q13.41	kallikrein related peptidase 13	protein-coding	KLK13	kallikrein related peptidase 13	O	kallikrein-13|kallikrein-like gene 4|kallikrein-like protein 4	20201213	-
9606	26086	GPSM1	-	AGS3	MIM:609491|HGNC:HGNC:17858|Ensembl:ENSG00000160360	9	9q34.3	G protein signaling modulator 1	protein-coding	GPSM1	G protein signaling modulator 1	O	G-protein-signaling modulator 1|G-protein signalling modulator 1 (AGS3-like, C. elegans)|activator of G-protein signaling 3	20201124	-
9606	26088	GGA1	-	-	MIM:606004|HGNC:HGNC:17842|Ensembl:ENSG00000100083	22	22q13.1	golgi associated, gamma adaptin ear containing, ARF binding protein 1	protein-coding	GGA1	golgi associated, gamma adaptin ear containing, ARF binding protein 1	O	ADP-ribosylation factor-binding protein GGA1|ADP-ribosylation factor binding protein 1|gamma-adaptin related protein 1|golgi-localized, gamma ear-containing, ARF-binding protein 1	20210103	-
9606	26090	ABHD12	-	ABHD12A|BEM46L2|C20orf22|PHARC|dJ965G21.2|hABHD12	MIM:613599|HGNC:HGNC:15868|Ensembl:ENSG00000100997	20	20p11.21	abhydrolase domain containing 12, lysophospholipase	protein-coding	ABHD12	abhydrolase domain containing 12, lysophospholipase	O	lysophosphatidylserine lipase ABHD12|2-arachidonoylglycerol hydrolase ABHD12|abhydrolase domain-containing protein 12|monoacylglycerol lipase ABHD12|oxidized phosphatidylserine lipase ABHD12	20210103	-
9606	26091	HERC4	-	-	MIM:609248|HGNC:HGNC:24521|Ensembl:ENSG00000148634	10	10q21.3	HECT and RLD domain containing E3 ubiquitin protein ligase 4	protein-coding	HERC4	HECT and RLD domain containing E3 ubiquitin protein ligase 4	O	probable E3 ubiquitin-protein ligase HERC4|HECT domain and RCC1-like domain-containing protein 4|HECT-type E3 ubiquitin transferase HERC4|hect domain and RLD 4	20201124	-
9606	26092	TOR1AIP1	-	LAP1|LAP1B|LAP1C|LGMD2Y	MIM:614512|HGNC:HGNC:29456|Ensembl:ENSG00000143337	1	1q25.2	torsin 1A interacting protein 1	protein-coding	TOR1AIP1	torsin 1A interacting protein 1	O	torsin-1A-interacting protein 1|lamin-associated protein 1B|lamina-associated polypeptide 1B|torsin A interacting protein 1	20201213	-
9606	26093	CCDC9	-	-	HGNC:HGNC:24560|Ensembl:ENSG00000105321	19	19q13.32	coiled-coil domain containing 9	protein-coding	CCDC9	coiled-coil domain containing 9	O	coiled-coil domain-containing protein 9	20201124	-
9606	26094	DCAF4	-	WDR21|WDR21A	MIM:616372|HGNC:HGNC:20229|Ensembl:ENSG00000119599	14	14q24.2	DDB1 and CUL4 associated factor 4	protein-coding	DCAF4	DDB1 and CUL4 associated factor 4	O	DDB1- and CUL4-associated factor 4|WD repeat domain 21A|WD repeat-containing protein 21A	20201124	-
9606	26095	PTPN20	-	CT126|PTPN20A|PTPN20B|bA142I17.1|bA42B19.1	MIM:610630|MIM:610631|HGNC:HGNC:23423|Ensembl:ENSG00000204179	10	10q11.22	protein tyrosine phosphatase non-receptor type 20	protein-coding	PTPN20	protein tyrosine phosphatase non-receptor type 20	O	tyrosine-protein phosphatase non-receptor type 20|protein tyrosine phosphatase, non-receptor type 20A|protein tyrosine phosphatase, non-receptor type 20B	20201124	-
9606	26097	CHTOP	-	C10orf77|C1orf77|FL-SRAG|FOP|SRAG|SRAG-3|SRAG-5|pp7704	MIM:614206|HGNC:HGNC:24511|Ensembl:ENSG00000160679	1	1q21.3	chromatin target of PRMT1	protein-coding	CHTOP	chromatin target of PRMT1	O	chromatin target of PRMT1 protein|friend of PRMT1 protein|small protein rich in arginine and glycine	20210103	-
9606	26098	EDRF1	-	C10orf137	HGNC:HGNC:24640|Ensembl:ENSG00000107938	10	10q26.2	erythroid differentiation regulatory factor 1	protein-coding	EDRF1	erythroid differentiation regulatory factor 1	O	erythroid differentiation-related factor 1	20201124	-
9606	26099	SZRD1	-	C1orf144	HGNC:HGNC:30232|Ensembl:ENSG00000055070	1	1p36.13	SUZ RNA binding domain containing 1	protein-coding	SZRD1	SUZ RNA binding domain containing 1	O	SUZ domain-containing protein 1|UPF0485 protein C1orf144|putative MAPK activating protein PM20,PM21|putative MAPK-activating protein PM18/PM20/PM22	20201124	-
9606	26100	WIPI2	-	ATG18B|Atg21|CGI-50|IDDSSA|WIPI-2	MIM:609225|HGNC:HGNC:32225|Ensembl:ENSG00000157954	7	7p22.1	WD repeat domain, phosphoinositide interacting 2	protein-coding	WIPI2	WD repeat domain, phosphoinositide interacting 2	O	WD repeat domain phosphoinositide-interacting protein 2|WD40 repeat protein interacting with phosphoinositides 2|WIPI49-like protein 2	20210123	-
9606	26102	DKFZP434A062	-	-	Ensembl:ENSG00000262075	9	9q34.3	uncharacterized LOC26102	ncRNA	-	-	-	-	20201124	-
9606	26103	LRIT1	-	FIGLER9|LRRC21|PAL	MIM:616103|HGNC:HGNC:23404|Ensembl:ENSG00000148602	10	10q23.1	leucine rich repeat, Ig-like and transmembrane domains 1	protein-coding	LRIT1	leucine rich repeat, Ig-like and transmembrane domains 1	O	leucine-rich repeat, immunoglobulin-like domain and transmembrane domain-containing protein 1|fibronectin type III, immunoglobulin and leucine rich repeat domains 9|leucine rich repeat containing 21|leucine-rich repeat, immunoglobulin-like and transmembrane domains 1|leucine-rich repeat-containing protein 21|photoreceptor-associated LRR superfamily protein|retina-specific protein PAL	20201124	-
9606	26108	PYGO1	-	-	MIM:606902|HGNC:HGNC:30256|Ensembl:ENSG00000171016	15	15q21.3	pygopus family PHD finger 1	protein-coding	PYGO1	pygopus family PHD finger 1	O	pygopus homolog 1|pygopus-like protein 1	20201124	-
9606	26112	CCDC69	-	-	HGNC:HGNC:24487|Ensembl:ENSG00000198624	5	5q33.1	coiled-coil domain containing 69	protein-coding	CCDC69	coiled-coil domain containing 69	O	coiled-coil domain-containing protein 69	20201124	-
9606	26115	TANC2	-	IDDALDS|ROLSA|rols	MIM:615047|HGNC:HGNC:30212|Ensembl:ENSG00000170921	17	17q23.2-q23.3	tetratricopeptide repeat, ankyrin repeat and coiled-coil containing 2	protein-coding	TANC2	tetratricopeptide repeat, ankyrin repeat and coiled-coil containing 2	O	protein TANC2|putative ankyrin-repeat containing protein|rolling pebbles homolog B|tetratricopeptide repeat, ankyrin repeat and coiled-coil domain-containing protein 2	20210123	-
9606	26118	WSB1	-	SWIP1|WSB-1	MIM:610091|HGNC:HGNC:19221|Ensembl:ENSG00000109046	17	17q11.1	WD repeat and SOCS box containing 1	protein-coding	WSB1	WD repeat and SOCS box containing 1	O	WD repeat and SOCS box-containing protein 1|SOCS box-containing WD protein SWiP-1	20201124	-
9606	26119	LDLRAP1	-	ARH|ARH1|ARH2|FHCB1|FHCB2|FHCL4	MIM:605747|HGNC:HGNC:18640|Ensembl:ENSG00000157978	1	1p36.11	low density lipoprotein receptor adaptor protein 1	protein-coding	LDLRAP1	low density lipoprotein receptor adaptor protein 1	O	low density lipoprotein receptor adapter protein 1|LDL receptor adaptor protein|autosomal recessive hypercholesterolemia protein	20201206	-
9606	26121	PRPF31	-	NY-BR-99|PRP31|RP11|SNRNP61	MIM:606419|HGNC:HGNC:15446|Ensembl:ENSG00000105618	19	19q13.42	pre-mRNA processing factor 31	protein-coding	PRPF31	pre-mRNA processing factor 31	O	U4/U6 small nuclear ribonucleoprotein Prp31|PRP31 pre-mRNA processing factor 31 homolog|U4/U6 snRNP 61 kDa protein|hPrp31|protein 61K|serologically defined breast cancer antigen NY-BR-99	20210103	-
9606	26122	EPC2	-	EPC-LIKE	MIM:611000|HGNC:HGNC:24543|Ensembl:ENSG00000135999	2	2q23.1	enhancer of polycomb homolog 2	protein-coding	EPC2	enhancer of polycomb homolog 2	O	enhancer of polycomb homolog 2	20201124	-
9606	26123	TCTN3	-	C10orf61|JBTS18|OFD4|TECT3	MIM:613847|HGNC:HGNC:24519|Ensembl:ENSG00000119977	10	10q24.1	tectonic family member 3	protein-coding	TCTN3	tectonic family member 3	O	tectonic-3	20201124	-
9606	26127	FGFR1OP2	-	HSPC123-like|WIT3.0	MIM:608858|HGNC:HGNC:23098|Ensembl:ENSG00000111790	12	12p11.23	FGFR1 oncogene partner 2	protein-coding	FGFR1OP2	FGFR1 oncogene partner 2	O	FGFR1 oncogene partner 2|fibroblast growth factor receptor 1 oncogene partner 2|wound inducible transcript 3.0	20201124	-
9606	26128	KIFBP	-	KBP|KIAA1279|KIF1BP|TTC20	MIM:609367|HGNC:HGNC:23419|Ensembl:ENSG00000198954	10	10q22.1	kinesin family binding protein	protein-coding	KIFBP	kinesin family binding protein	O	KIF-binding protein|KIF1 binding protein|kinesin binding protein|mutant KIF1 binding protein	20201124	-
9606	26130	GAPVD1	-	GAPEX5|GAPex-5|RAP6	MIM:611714|HGNC:HGNC:23375|Ensembl:ENSG00000165219	9	9q33.3	GTPase activating protein and VPS9 domains 1	protein-coding	GAPVD1	GTPase activating protein and VPS9 domains 1	O	GTPase-activating protein and VPS9 domain-containing protein 1|Rab5 exchange factor|Rab5-activating protein 6	20201206	-
9606	26133	TRPC4AP	-	C20orf188|PPP1R158|TRRP4AP|TRUSS	MIM:608430|HGNC:HGNC:16181|Ensembl:ENSG00000100991	20	20q11.22	transient receptor potential cation channel subfamily C member 4 associated protein	protein-coding	TRPC4AP	transient receptor potential cation channel subfamily C member 4 associated protein	O	short transient receptor potential channel 4-associated protein|TNF-receptor ubiquitous scaffolding/signaling protein|TRP4-associated protein|protein phosphatase 1, regulatory subunit 158|trpc4-associated protein|tumor necrosis factor receptor-associated ubiquitous scaffolding and signaling protein	20201124	-
9606	26134	RALGAPA1P1	-	GARNL2|GARNL2P|RALGAPA1P|bA235C23.1	HGNC:HGNC:23203|Ensembl:ENSG00000229419	9	9q31.2	RALGAPA1 pseudogene 1	pseudo	RALGAPA1P1	RALGAPA1 pseudogene 1	O	GTPase activating RANGAP domain-like 2 pseudogene|GTPase activating Rap/RanGAP domain-like 2 pseudogene|Ral GTPase activating protein catalytic alpha subunit 1 pseudogene 1|Ral GTPase activating protein, alpha subunit 1 (catalytic) pseudogene	20201124	-
9606	26135	SERBP1	-	CGI-55|CHD3IP|HABP4L|PAI-RBP1|PAIRBP1	MIM:607378|HGNC:HGNC:17860|Ensembl:ENSG00000142864	1	1p31.3	SERPINE1 mRNA binding protein 1	protein-coding	SERBP1	SERPINE1 mRNA binding protein 1	O	plasminogen activator inhibitor 1 RNA-binding protein|PAI-1 mRNA binding protein|PAI1 RNA-binding protein 1|chromodomain helicase DNA binding protein 3 interacting protein	20210103	-
9606	26136	TES	-	TESS|TESS-2	MIM:606085|HGNC:HGNC:14620|Ensembl:ENSG00000135269	7	7q31.2	testin LIM domain protein	protein-coding	TES	testin LIM domain protein	O	testin|testis derived transcript (3 LIM domains)	20210103	-
9606	26137	ZBTB20	-	DPZF|HOF|ODA-8S|PRIMS|ZNF288	MIM:606025|HGNC:HGNC:13503|Ensembl:ENSG00000181722	3	3q13.31	zinc finger and BTB domain containing 20	protein-coding	ZBTB20	zinc finger and BTB domain containing 20	O	zinc finger and BTB domain-containing protein 20|BTB/POZ zinc finger protein DPZF|dendritic cell-derived BTB/POZ zinc finger|zinc finger protein 288	20210110	-
9606	26138	LINC00588	-	C8orf71	HGNC:HGNC:24494	8	8q12.1	long intergenic non-protein coding RNA 588	ncRNA	LINC00588	long intergenic non-protein coding RNA 588	O	-	20201124	-
9606	26140	TTLL3	-	HOTTL	HGNC:HGNC:24483|Ensembl:ENSG00000214021	3	3p25.3	tubulin tyrosine ligase like 3	protein-coding	TTLL3	tubulin tyrosine ligase like 3	O	tubulin monoglycylase TTLL3|tubulin tyrosine ligase-like family, member 3|tubulin--tyrosine ligase-like protein 3	20201213	-
9606	26145	IRF2BP1	-	-	MIM:615331|HGNC:HGNC:21728|Ensembl:ENSG00000170604	19	19q13.32	interferon regulatory factor 2 binding protein 1	protein-coding	IRF2BP1	interferon regulatory factor 2 binding protein 1	O	interferon regulatory factor 2-binding protein 1|IRF-2-binding protein 1|probable E3 ubiquitin-protein ligase IRF2BP1|probable RING-type E3 ubiquitin transferase IRF2BP1	20201124	-
9606	26146	TRAF3IP1	-	FAP116|IFT54|MIP-T3|MIPT3|SLSN9	MIM:607380|HGNC:HGNC:17861|Ensembl:ENSG00000204104	2	2q37.3	TRAF3 interacting protein 1	protein-coding	TRAF3IP1	TRAF3 interacting protein 1	O	TRAF3-interacting protein 1|TNF receptor-associated factor 3 interacting protein 1|interleukin 13 receptor alpha 1-binding protein-1|intraflagellar transport protein 54 homolog|microtubule interacting protein that associates with TRAF3|microtubule-interacting protein associated with TRAF3	20201213	-
9606	26147	PHF19	-	MTF2L1|PCL3|TDRD19B	MIM:609740|HGNC:HGNC:24566|Ensembl:ENSG00000119403	9	9q33.2	PHD finger protein 19	protein-coding	PHF19	PHD finger protein 19	O	PHD finger protein 19|polycomb like 3|polycomb-like protein 3|tudor domain containing 19B	20210123	-
9606	26149	ZNF658	-	-	MIM:616290|HGNC:HGNC:25226|Ensembl:ENSG00000274349	9	9q21.11	zinc finger protein 658	protein-coding	ZNF658	zinc finger protein 658	O	zinc finger protein 658	20201124	-
9606	26150	RIBC2	-	C22orf11|TRIB	HGNC:HGNC:13241|Ensembl:ENSG00000128408	22	22q13.31	RIB43A domain with coiled-coils 2	protein-coding	RIBC2	RIB43A domain with coiled-coils 2	O	RIB43A-like with coiled-coils protein 2	20201124	-
9606	26151	NAT9	-	EBSP, hNATL	HGNC:HGNC:23133|Ensembl:ENSG00000109065	17	17q25.1	N-acetyltransferase 9 (putative)	protein-coding	NAT9	N-acetyltransferase 9 (putative)	O	N-acetyltransferase 9|N-acetyltransferase 9 (GCN5-related, putative)|embryo brain specific protein	20201124	-
9606	26152	ZNF337	-	-	HGNC:HGNC:15809|Ensembl:ENSG00000130684	20	20p11.21	zinc finger protein 337	protein-coding	ZNF337	zinc finger protein 337	O	zinc finger protein 337	20201213	-
9606	26153	KIF26A	-	-	MIM:613231|HGNC:HGNC:20226|Ensembl:ENSG00000066735	14	14q32.33	kinesin family member 26A	protein-coding	KIF26A	kinesin family member 26A	O	kinesin-like protein KIF26A|KIF26A variant protein	20201124	-
9606	26154	ABCA12	-	ARCI4A|ARCI4B|ICR2B|LI2	MIM:607800|HGNC:HGNC:14637|Ensembl:ENSG00000144452	2	2q35	ATP binding cassette subfamily A member 12	protein-coding	ABCA12	ATP binding cassette subfamily A member 12	O	ATP-binding cassette sub-family A member 12|ATP-binding cassette transporter 12|ATP-binding cassette, sub-family A (ABC1), member 12	20201213	-
9606	26155	NOC2L	-	NET15|NET7|NIR|PPP1R112	MIM:610770|HGNC:HGNC:24517|Ensembl:ENSG00000188976	1	1p36.33	NOC2 like nucleolar associated transcriptional repressor	protein-coding	NOC2L	NOC2 like nucleolar associated transcriptional repressor	O	nucleolar complex protein 2 homolog|NOC2-like protein|NOC2L nucleolar associated transcriptional repressor|novel INHAT (inhibitor of histone acetyltransferase) repressor|novel INHAT repressor|nucleolar complex associated 2 homolog|protein NOC2 homolog|protein phosphatase 1, regulatory subunit 12	20210103	-
9606	26156	RSL1D1	-	CSIG|L12|PBK1|UTP30	MIM:615874|HGNC:HGNC:24534|Ensembl:ENSG00000171490	16	16p13.13	ribosomal L1 domain containing 1	protein-coding	RSL1D1	ribosomal L1 domain containing 1	O	ribosomal L1 domain-containing protein 1|CATX-11|cellular senescence-inhibited gene protein	20210103	-
9606	26157	GIMAP2	-	HIMAP2|IAN12|IMAP2	MIM:608085|HGNC:HGNC:21789|Ensembl:ENSG00000106560	7	7q36.1	GTPase, IMAP family member 2	protein-coding	GIMAP2	GTPase, IMAP family member 2	O	GTPase IMAP family member 2|immune-associated nucleotide-binding protein 12|immunity associated protein 2	20201124	-
9606	26160	IFT172	-	BBS20|NPHP17|RP71|SLB|SRTD10|osm-1|wim	MIM:607386|HGNC:HGNC:30391|Ensembl:ENSG00000138002	2	2p23.3	intraflagellar transport 172	protein-coding	IFT172	intraflagellar transport 172	O	intraflagellar transport protein 172 homolog|intraflagellar transport 172 homolog|selective LIM binding factor homolog|wimple homolog	20201213	-
9606	26164	MTG2	-	GTPBP5|ObgH1|dJ1005F21.2	MIM:610919|HGNC:HGNC:16239|Ensembl:ENSG00000101181	20	20q13.33	mitochondrial ribosome associated GTPase 2	protein-coding	MTG2	mitochondrial ribosome associated GTPase 2	O	mitochondrial ribosome-associated GTPase 2|GTP binding protein 5 (putative)|GTP-binding protein 5|protein obg homolog 1	20201213	-
9606	26165	SPATA31A7	-	AEP1|C9orf36|C9orf36A|FAM75A4|FAM75A7|SPATA31A4	MIM:616584|HGNC:HGNC:32007|Ensembl:ENSG00000276040	9	9q12	SPATA31 subfamily A member 7	protein-coding	SPATA31A7	SPATA31 subfamily A member 7	O	spermatogenesis-associated protein 31A7|SPATA31 subfamily A, member 4|family with sequence similarity 75, member A4|family with sequence similarity 75, member A7|protein FAM75A4|protein FAM75A7|spermatogenesis-associated protein 31A4	20201124	-
9606	26166	RGS22	-	CT145|PRTD-NY2	MIM:615650|HGNC:HGNC:24499|Ensembl:ENSG00000132554	8	8q22.2	regulator of G protein signaling 22	protein-coding	RGS22	regulator of G protein signaling 22	O	regulator of G-protein signaling 22	20201213	-
9606	26167	PCDHB5	-	PCDH-BETA5	MIM:606331|HGNC:HGNC:8690|Ensembl:ENSG00000113209	5	5q31.3	protocadherin beta 5	protein-coding	PCDHB5	protocadherin beta 5	O	protocadherin beta-5|PCDH-beta-5	20201124	-
9606	26168	SENP3	-	SMT3IP1|SSP3|Ulp1	MIM:612844|HGNC:HGNC:17862|Ensembl:ENSG00000161956	17	17p13.1	SUMO specific peptidase 3	protein-coding	SENP3	SUMO specific peptidase 3	O	sentrin-specific protease 3|SUMO-1-specific protease 3|SUMO1/sentrin/SMT3 specific peptidase 3|sentrin/SUMO-specific protease 3	20201124	-
9606	26173	INTS1	-	INT1|NDCAGF|NET28	MIM:611345|HGNC:HGNC:24555|Ensembl:ENSG00000164880	7	7p22.3	integrator complex subunit 1	protein-coding	INTS1	integrator complex subunit 1	O	integrator complex subunit 1	20210123	-
9606	26175	TMEM251	-	C14orf109	HGNC:HGNC:20218|Ensembl:ENSG00000153485	14	14q32.12	transmembrane protein 251	protein-coding	TMEM251	transmembrane protein 251	O	transmembrane protein 251|UPF0694 transmembrane protein C14orf109	20201124	-
9606	26184	OR1F2P	-	OLFMF2|OR16-3|OR1F11|OR1F2|OR1F3P|hg91	HGNC:HGNC:8196|Ensembl:ENSG00000203581	16	16p13.3	olfactory receptor family 1 subfamily F member 2 pseudogene	pseudo	OR1F2P	olfactory receptor family 1 subfamily F member 2 pseudogene	O	olfactory receptor OR16-3 pseudogene|olfactory receptor, family 1, subfamily F, member 11|olfactory receptor, family 1, subfamily F, member 2|olfactory receptor, family 1, subfamily F, member 3 pseudogene	20201124	-
9606	26188	OR1C1	-	HSTPCR27|OR1-42|OR1.5.10|ORL211|TPCR27	HGNC:HGNC:8182|Ensembl:ENSG00000221888	1	1q44	olfactory receptor family 1 subfamily C member 1	protein-coding	OR1C1	olfactory receptor family 1 subfamily C member 1	O	olfactory receptor 1C1|olfactory receptor OR1-42|olfactory receptor TPCR27	20201124	-
9606	26189	OR1A2	-	OR17-6	MIM:618047|HGNC:HGNC:8180|Ensembl:ENSG00000172150	17	17p13.3	olfactory receptor family 1 subfamily A member 2	protein-coding	OR1A2	olfactory receptor family 1 subfamily A member 2	O	olfactory receptor 1A2|olfactory receptor 17-6|olfactory receptor OR17-10	20201124	-
9606	26190	FBXW2	-	FBW2|Fwd2|Md6	MIM:609071|HGNC:HGNC:13608|Ensembl:ENSG00000119402	9	9q33.2	F-box and WD repeat domain containing 2	protein-coding	FBXW2	F-box and WD repeat domain containing 2	O	F-box/WD repeat-containing protein 2|F-box and WD-40 domain protein 2|F-box and WD-40 domain-containing protein 2	20201124	-
9606	26191	PTPN22	-	LYP|LYP1|LYP2|PEP|PTPN22.5|PTPN22.6|PTPN8	MIM:600716|HGNC:HGNC:9652|Ensembl:ENSG00000134242	1	1p13.2	protein tyrosine phosphatase non-receptor type 22	protein-coding	PTPN22	protein tyrosine phosphatase non-receptor type 22	O	tyrosine-protein phosphatase non-receptor type 22|PEST-domain phosphatase|hematopoietic cell protein-tyrosine phosphatase 70Z-PEP|lymphoid-specific protein tyrosine phosphatase|protein tyrosine phosphatase, non-receptor type 22 (lymphoid)|protein tyrosine phosphatase, non-receptor type 8	20201206	-
9606	26205	GMEB2	-	GMEB-2|P79PIF|PIF79	MIM:607451|HGNC:HGNC:4371|Ensembl:ENSG00000101216	20	20q13.33	glucocorticoid modulatory element binding protein 2	protein-coding	GMEB2	glucocorticoid modulatory element binding protein 2	O	glucocorticoid modulatory element-binding protein 2|DNA-binding protein p79PIF|PIF p79|parvovirus initiation factor, p79	20201124	-
9606	26206	SPAG8	-	BS-84|CILD28|CT142|HSD-1|SMP1|SPAG3|hSMP-1	MIM:605731|HGNC:HGNC:14105|Ensembl:ENSG00000137098	9	9p13.3	sperm associated antigen 8	protein-coding	SPAG8	sperm associated antigen 8	O	sperm-associated antigen 8|sperm membrane protein 1|sperm membrane protein BS-84|testicular tissue protein Li 177	20201124	-
9606	26207	PITPNC1	-	M-RDGB-beta|MRDGBbeta|RDGB-BETA|RDGBB|RDGBB1	MIM:605134|HGNC:HGNC:21045|Ensembl:ENSG00000154217	17	17q24.2	phosphatidylinositol transfer protein cytoplasmic 1	protein-coding	PITPNC1	phosphatidylinositol transfer protein cytoplasmic 1	O	cytoplasmic phosphatidylinositol transfer protein 1|M-rdgB beta|mammalian rdgB homolog beta|retinal degeneration B beta 1|retinal degeneration B homolog beta	20201124	-
9606	26211	OR2F1	-	7M1-2|OLF3|OR14-60|OR2F3|OR2F3P|OR2F4|OR2F5|OR7-139|OR7-140	MIM:608497|HGNC:HGNC:8246|Ensembl:ENSG00000213215	7	7q35	olfactory receptor family 2 subfamily F member 1	protein-coding	OR2F1	olfactory receptor family 2 subfamily F member 1	O	olfactory receptor 2F1|olfactory receptor 2F3|olfactory receptor 2F4|olfactory receptor 2F5|olfactory receptor OR7-7|olfactory receptor, family 2, subfamily F, member 3|olfactory receptor, family 2, subfamily F, member 4|olfactory receptor, family 2, subfamily F, member 5|olfactory receptor-like protein OLF3	20201124	-
9606	26212	OR2B6	-	OR2B1|OR2B1P|OR2B5|OR2B6P|OR5-40|OR5-41|OR6-31|dJ408B20.2	HGNC:HGNC:8241|Ensembl:ENSG00000124657	6	6p22.1	olfactory receptor family 2 subfamily B member 6	protein-coding	OR2B6	olfactory receptor family 2 subfamily B member 6	O	olfactory receptor 2B6|hs6M1-32|olfactory receptor 2B1|olfactory receptor 2B5|olfactory receptor 5-40|olfactory receptor 6-31|olfactory receptor OR6-4|olfactory receptor, family 2, subfamily B, member 1 pseudogene|olfactory receptor, family 2, subfamily B, member 5|olfactory receptor, family 2, subfamily B, member 6 pseudogene	20201124	-
9606	26219	OR1J4	-	HSHTPCRX01|HTPCRX01|OR9-21	HGNC:HGNC:8211|Ensembl:ENSG00000239590	9	9q33.2	olfactory receptor family 1 subfamily J member 4	protein-coding	OR1J4	olfactory receptor family 1 subfamily J member 4	O	olfactory receptor 1J4|olfactory receptor OR9-21	20201124	-
9606	26220	DGCR5	-	DGCR10|DGCR9|DGS-A|DGS-B|LINC00037|NCRNA00037|POM121L5P	MIM:618040|HGNC:HGNC:16757|Ensembl:ENSG00000273032	22	22q11.21	DiGeorge syndrome critical region gene 5	ncRNA	DGCR5	DiGeorge syndrome critical region gene 5	O	DiGeorge syndrome critical region gene 10 (non-protein coding)|DiGeorge syndrome critical region gene 5 (non-protein coding)|DiGeorge syndrome critical region gene 9 (non-protein coding)|DiGeorge syndrome gene A|DiGeorge syndrome gene B|cadherin EGF LAG seven-pass G-type receptor 1 pseudogene|long intergenic non-protein coding RNA 37	20201124	-
9606	26223	FBXL21P	-	FBL3B|FBXL21|FBXL3B|FBXL3P|Fbl21	MIM:609087|HGNC:HGNC:13600	5	5q31.1	F-box and leucine rich repeat protein 21, pseudogene	pseudo	FBXL21P	F-box and leucine rich repeat protein 21, pseudogene	O	F-box and leucine-rich repeat protein 21|F-box and leucine-rich repeat protein 3 pseudogene|F-box and leucine-rich repeat protein 3B|F-box protein Fbl3b|F-box/LRR-repeat protein 21|F-box/LRR-repeat protein 3B	20201124	-
9606	26224	FBXL3	-	FBL3|FBL3A|FBXL3A|IDDSFAS	MIM:605653|HGNC:HGNC:13599|Ensembl:ENSG00000005812	13	13q22.3	F-box and leucine rich repeat protein 3	protein-coding	FBXL3	F-box and leucine rich repeat protein 3	O	F-box/LRR-repeat protein 3|F-box and leucine-rich repeat protein 3A|F-box protein Fbl3a|F-box/LRR-repeat protein 3A	20201124	-
9606	26225	ARL5A	-	ARFLP5|ARL5	MIM:608960|HGNC:HGNC:696|Ensembl:ENSG00000162980	2	2q23.3	ADP ribosylation factor like GTPase 5A	protein-coding	ARL5A	ADP ribosylation factor like GTPase 5A	O	ADP-ribosylation factor-like protein 5A|ADP-ribosylation factor-like 5|ADP-ribosylation factor-like 5A|ADP-ribosylation factor-like protein 5	20201124	-
9606	26226	FBXW4P1	-	FBW3|FBXW3|SHFM3P1	HGNC:HGNC:13609|Ensembl:ENSG00000230701	22	22q11.23	F-box and WD repeat domain containing 4 pseudogene 1	pseudo	FBXW4P1	F-box and WD repeat domain containing 4 pseudogene 1	O	F-box and WD-40 domain protein 3|split hand/foot malformation (ectrodactyly) type 3 pseudogene 1	20201124	-
9606	26227	PHGDH	-	3-PGDH|3PGDH|HEL-S-113|NLS|NLS1|PDG|PGAD|PGD|PGDH|PHGDHD|SERA	MIM:606879|HGNC:HGNC:8923|Ensembl:ENSG00000092621	1	1p12	phosphoglycerate dehydrogenase	protein-coding	PHGDH	phosphoglycerate dehydrogenase	O	D-3-phosphoglycerate dehydrogenase|2-oxoglutarate reductase|3-phosphoglycerate dehydrogenase|epididymis secretory protein Li 113|malate dehydrogenase	20210103	-
9606	26228	STAP1	-	BRDG1|STAP-1	MIM:604298|HGNC:HGNC:24133|Ensembl:ENSG00000035720	4	4q13.2	signal transducing adaptor family member 1	protein-coding	STAP1	signal transducing adaptor family member 1	O	signal-transducing adaptor protein 1|BCR downstream-signaling protein 1|docking protein BRDG1|stem cell adaptor protein 1	20210103	-
9606	26229	B3GAT3	-	GLCATI|JDSCD|glcUAT-I	MIM:606374|HGNC:HGNC:923|Ensembl:ENSG00000149541	11	11q12.3	beta-1,3-glucuronyltransferase 3	protein-coding	B3GAT3	beta-1,3-glucuronyltransferase 3	O	galactosylgalactosylxylosylprotein 3-beta-glucuronosyltransferase 3|Sqv-8-like protein|UDP-GlcUA:Gal beta-1,3-Gal-R glucuronyltransferase|beta-1,3-glucuronyltransferase 3 (glucuronosyltransferase I)	20210103	-
9606	26230	TIAM2	-	STEF|TIAM-2	MIM:604709|HGNC:HGNC:11806|Ensembl:ENSG00000146426	6	6q25.2-q25.3	TIAM Rac1 associated GEF 2	protein-coding	TIAM2	TIAM Rac1 associated GEF 2	O	T-lymphoma invasion and metastasis-inducing protein 2|SIF and TIAM1-like exchange factor|T cell lymphoma invasion and metastasis 2	20201213	-
9606	26231	LRRC29	-	FBL9|FBXL9	HGNC:HGNC:13605|Ensembl:ENSG00000125122	16	16q22.1	leucine rich repeat containing 29	protein-coding	LRRC29	leucine rich repeat containing 29	O	leucine-rich repeat-containing protein 29|F-box and leucine-rich repeat protein 9|F-box protein FBL9|F-box/LRR-repeat protein 9	20201124	-
9606	26232	FBXO2	-	FBG1|FBX2|Fbs1|NFB42|OCP1	MIM:607112|HGNC:HGNC:13581|Ensembl:ENSG00000116661	1	1p36.22	F-box protein 2	protein-coding	FBXO2	F-box protein 2	O	F-box only protein 2|F-box gene 1|organ of Corti protein 1	20201124	-
9606	26233	FBXL6	-	FBL6|FBL6A|PP14630	MIM:609076|HGNC:HGNC:13603|Ensembl:ENSG00000182325	8	8q24.3	F-box and leucine rich repeat protein 6	protein-coding	FBXL6	F-box and leucine rich repeat protein 6	O	F-box/LRR-repeat protein 6|F-box protein Fbl6	20201124	-
9606	26234	FBXL5	-	FBL4|FBL5|FLR1	MIM:605655|HGNC:HGNC:13602|Ensembl:ENSG00000118564	4	4p15.32	F-box and leucine rich repeat protein 5	protein-coding	FBXL5	F-box and leucine rich repeat protein 5	O	F-box/LRR-repeat protein 5|F-box protein FBL4/FBL5|p45SKP2-like protein	20201124	-
9606	26235	FBXL4	-	FBL4|FBL5|MTDPS13	MIM:605654|HGNC:HGNC:13601|Ensembl:ENSG00000112234	6	6q16.1-q16.2	F-box and leucine rich repeat protein 4	protein-coding	FBXL4	F-box and leucine rich repeat protein 4	O	F-box/LRR-repeat protein 4	20201213	-
9606	26238	LINC01558	-	C6orf123|HGC6.2|LINC01557|dJ431P23.4	HGNC:HGNC:21235|Ensembl:ENSG00000146521	6	6q27	long intergenic non-protein coding RNA 1558	ncRNA	LINC01558	long intergenic non-protein coding RNA 1558	O	long intergenic non-protein coding RNA 1557	20201124	-
9606	26239	LCE2B	-	LEP10|SPRL1B|XP5	MIM:612610|HGNC:HGNC:16610|Ensembl:ENSG00000159455	1	1q21.3	late cornified envelope 2B	protein-coding	LCE2B	late cornified envelope 2B	O	late cornified envelope protein 2B|late envelope protein 10|skin-specific protein Xp5|small proline rich-like (epidermal differentiation complex) 1B|small proline-rich-like epidermal differentiation complex protein 1B	20201124	-
9606	26240	FAM50B	-	D6S2654E|X5L	MIM:614686|HGNC:HGNC:18789|Ensembl:ENSG00000145945|Ensembl:ENSG00000238158	6	6p25.2	family with sequence similarity 50 member B	protein-coding	FAM50B	family with sequence similarity 50 member B	O	protein FAM50B|XAP5 like|XAP5-like protein	20201213	-
9606	26242	OR4C1P	-	HSHTPCRX11|HTPCRX11|OR4C1	HGNC:HGNC:8292	11	11q11	olfactory receptor family 4 subfamily C member 1 pseudogene	pseudo	OR4C1P	olfactory receptor family 4 subfamily C member 1 pseudogene	O	-	20201124	-
9606	26245	OR2M4	-	HSHTPCRX18|HTPCRX18|OR1-55|OST710|TPCR100	HGNC:HGNC:8270|Ensembl:ENSG00000171180	1	1q44	olfactory receptor family 2 subfamily M member 4	protein-coding	OR2M4	olfactory receptor family 2 subfamily M member 4	O	olfactory receptor 2M4|novel 7 transmembrane receptor (rhodopsin family) protein|olfactory receptor OR1-55|olfactory receptor TPCR100	20201124	-
9606	26246	OR2L2	-	HSHTPCRH07|HTPCRH07|OR1-48|OR2L12|OR2L4P	HGNC:HGNC:8266|Ensembl:ENSG00000203663	1	1q44	olfactory receptor family 2 subfamily L member 2	protein-coding	OR2L2	olfactory receptor family 2 subfamily L member 2	O	olfactory receptor 2L2|olfactory receptor 2L12|olfactory receptor 2L4|olfactory receptor OR1-48 pseudogene|olfactory receptor, family 2, subfamily L, member 12|olfactory receptor, family 2, subfamily L, member 4 pseudogene	20201124	-
9606	26247	OR2L1P	-	HSHTPCRX02|HTPCRX02|OR2L1|OR2L7P	HGNC:HGNC:8265|Ensembl:ENSG00000224227	1	1q44	olfactory receptor family 2 subfamily L member 1 pseudogene	pseudo	OR2L1P	olfactory receptor family 2 subfamily L member 1 pseudogene	O	olfactory receptor, family 2, subfamily L, member 7 pseudogene	20201124	-
9606	26248	OR2K2	-	HSHTPCRH06|HTPCRH06|OR2AN1P|OR2AR1P	HGNC:HGNC:8264|Ensembl:ENSG00000171133	9	9q31.3	olfactory receptor family 2 subfamily K member 2	protein-coding	OR2K2	olfactory receptor family 2 subfamily K member 2	O	olfactory receptor 2K2|olfactory receptor OR9-17|olfactory receptor, family 2, subfamily AN, member 1 pseudogene|olfactory receptor, family 2, subfamily AR, member 1 pseudogene	20201124	-
9606	26249	KLHL3	-	PHA2D	MIM:605775|HGNC:HGNC:6354|Ensembl:ENSG00000146021	5	5q31.2	kelch like family member 3	protein-coding	KLHL3	kelch like family member 3	O	kelch-like protein 3	20201219	-
9606	26251	KCNG2	-	KCNF2|KV6.2	MIM:605696|HGNC:HGNC:6249|Ensembl:ENSG00000178342	18	18q23	potassium voltage-gated channel modifier subfamily G member 2	protein-coding	KCNG2	potassium voltage-gated channel modifier subfamily G member 2	O	potassium voltage-gated channel subfamily G member 2|cardiac potassium channel subunit|potassium channel, voltage gated modifier subfamily G, member 2|potassium voltage-gated channel, subfamily G, member 2|voltage-gated potassium channel subunit Kv6.2	20201224	-
9606	26253	CLEC4E	-	CLECSF9|MINCLE	MIM:609962|HGNC:HGNC:14555|Ensembl:ENSG00000166523	12	12p13.31	C-type lectin domain family 4 member E	protein-coding	CLEC4E	C-type lectin domain family 4 member E	O	C-type lectin domain family 4 member E|C-type (calcium dependent, carbohydrate-recognition domain) lectin, superfamily member 9|C-type lectin superfamily member 9|macrophage-inducible C-type lectin	20201213	-
9606	26254	OPTC	-	OPT	MIM:605127|HGNC:HGNC:8158|Ensembl:ENSG00000188770	1	1q32.1	opticin	protein-coding	OPTC	opticin	O	opticin|oculoglycan	20201124	-
9606	26255	PTTG3P	-	PTTG3|rcPTTG1	HGNC:HGNC:13422|Ensembl:ENSG00000213005	8	8q13.1	pituitary tumor-transforming 3, pseudogene	pseudo	PTTG3P	pituitary tumor-transforming 3, pseudogene	O	-	20201124	-
9606	26256	CABYR	-	CABYRa|CABYRc|CABYRc/d|CABYRe|CBP86|CT88|FSP-2|FSP2	MIM:612135|HGNC:HGNC:15569|Ensembl:ENSG00000154040	18	18q11.2	calcium binding tyrosine phosphorylation regulated	protein-coding	CABYR	calcium binding tyrosine phosphorylation regulated	O	calcium-binding tyrosine phosphorylation-regulated protein|calcium binding tyrosine-(Y)-phosphorylation regulated (fibrousheathin 2)|calcium-binding protein 86|cancer/testis antigen 88|fibrousheathin II|fibrousheathin-2|testis tissue sperm-binding protein Li 84P|testis-specific calcium-binding protein CBP86	20201124	-
9606	26257	NKX2-8	-	NKX2.8|NKX2H|Nkx2-9	MIM:603245|HGNC:HGNC:16364|Ensembl:ENSG00000136327	14	14q13.3	NK2 homeobox 8	protein-coding	NKX2-8	NK2 homeobox 8	O	homeobox protein Nkx-2.8|NK-2 homolog 8|NK-2 homolog H|NK2 transcription factor related, locus 8|homeobox protein NK-2 homolog H	20201124	-
9606	26258	BLOC1S6	-	BLOS6|HPS9|PA|PALLID|PLDN	MIM:604310|HGNC:HGNC:8549|Ensembl:ENSG00000104164	15	15q21.1	biogenesis of lysosomal organelles complex 1 subunit 6	protein-coding	BLOC1S6	biogenesis of lysosomal organelles complex 1 subunit 6	O	biogenesis of lysosome-related organelles complex 1 subunit 6|BLOC-1 subunit 6|BLOC-1 subunit pallidin|biogenesis of lysosomal organelles complex-1, subunit 5, pallidin|biogenesis of lysosomal organelles complex-1, subunit 6, pallidin|pallid protein homolog|syntaxin 13 binding protein 1|syntaxin 13-interacting protein pallid	20210116	-
9606	26259	FBXW8	-	FBW6|FBW8|FBX29|FBXO29|FBXW6	MIM:609073|HGNC:HGNC:13597|Ensembl:ENSG00000174989	12	12q24.22	F-box and WD repeat domain containing 8	protein-coding	FBXW8	F-box and WD repeat domain containing 8	O	F-box/WD repeat-containing protein 8|F-box and WD-40 domain protein 8|F-box and WD-40 domain-containing protein 8|F-box only protein 29	20201124	-
9606	26260	FBXO25	-	FBX25	MIM:609098|HGNC:HGNC:13596|Ensembl:ENSG00000147364	8	8p23.3	F-box protein 25	protein-coding	FBXO25	F-box protein 25	O	F-box only protein 25|F-box protein Fbx25	20201124	-
9606	26261	FBXO24	-	FBX24	MIM:609097|HGNC:HGNC:13595|Ensembl:ENSG00000106336	7	7q22.1	F-box protein 24	protein-coding	FBXO24	F-box protein 24	O	F-box only protein 24|F-box protein Fbx24	20201124	-
9606	26262	TSPAN17	-	FBX23|FBXO23|TM4SF17	HGNC:HGNC:13594|Ensembl:ENSG00000048140	5	5q35.2	tetraspanin 17	protein-coding	TSPAN17	tetraspanin 17	O	tetraspanin-17|F-box only protein 23, transmembrane 4 superfamily member 17|tetraspan protein SB134	20201124	-
9606	26263	FBXO22	-	FBX22|FISTC1	MIM:609096|HGNC:HGNC:13593|Ensembl:ENSG00000167196	15	15q24.2	F-box protein 22	protein-coding	FBXO22	F-box protein 22	O	F-box only protein 22|F-box protein FBX22p44|FIST domain containing 1	20201213	-
9606	26266	SLC13A4	-	NAS2|SUT-1|SUT1	MIM:604309|HGNC:HGNC:15827|Ensembl:ENSG00000164707	7	7q33	solute carrier family 13 member 4	protein-coding	SLC13A4	solute carrier family 13 member 4	O	solute carrier family 13 member 4|Na(+)/sulfate cotransporter SUT-1|solute carrier family 13 (sodium/sulfate symporter), member 4|solute carrier family 13 (sodium/sulfate symporters), member 4|solute carrier family 13 (sodium/sulphate symporters), member 4|sulphate transporter 1	20201206	-
9606	26267	FBXO10	-	FBX10|PRMT11	MIM:609092|HGNC:HGNC:13589|Ensembl:ENSG00000147912|Ensembl:ENSG00000256966	9	9p13.2	F-box protein 10	protein-coding	FBXO10	F-box protein 10	O	F-box only protein 10|F-box protein Fbx10	20201124	-
9606	26268	FBXO9	-	FBX9|NY-REN-57|VCIA1|dJ341E18.2	MIM:609091|HGNC:HGNC:13588|Ensembl:ENSG00000112146	6	6p12.1	F-box protein 9	protein-coding	FBXO9	F-box protein 9	O	F-box only protein 9|F-box protein Fbx9|cross-immune reaction antigen 1|renal carcinoma antigen NY-REN-57	20201124	-
9606	26269	FBXO8	-	DC10|FBS|FBX8	MIM:605649|HGNC:HGNC:13587|Ensembl:ENSG00000164117	4	4q34.1	F-box protein 8	protein-coding	FBXO8	F-box protein 8	O	F-box only protein 8|F-box protein Fbx8|F-box/SEC7 protein FBS	20201213	-
9606	26270	FBXO6	-	FBG2|FBS2|FBX6|Fbx6b	MIM:605647|HGNC:HGNC:13585|Ensembl:ENSG00000116663	1	1p36.22	F-box protein 6	protein-coding	FBXO6	F-box protein 6	O	F-box only protein 6|F-box protein FBG2|F-box protein Fbx6|F-box protein that recognizes sugar chains 2|F-box/G-domain protein 2	20201124	-
9606	26271	FBXO5	-	EMI1|FBX5|Fbxo31	MIM:606013|HGNC:HGNC:13584|Ensembl:ENSG00000112029	6	6q25.2	F-box protein 5	protein-coding	FBXO5	F-box protein 5	O	F-box only protein 5|F-box protein Fbx5|early mitotic inhibitor 1	20201206	-
9606	26272	FBXO4	-	FBX4	MIM:609090|HGNC:HGNC:13583|Ensembl:ENSG00000151876	5	5p13.1	F-box protein 4	protein-coding	FBXO4	F-box protein 4	O	F-box only protein 4|F-box protein Fbx4	20201124	-
9606	26273	FBXO3	-	FBA|FBX3	MIM:609089|HGNC:HGNC:13582|Ensembl:ENSG00000110429	11	11p13	F-box protein 3	protein-coding	FBXO3	F-box protein 3	O	F-box only protein 3|F-box protein FBX3	20201124	-
9606	26275	HIBCH	-	HIBYLCOAH	MIM:610690|HGNC:HGNC:4908|Ensembl:ENSG00000198130	2	2q32.2	3-hydroxyisobutyryl-CoA hydrolase	protein-coding	HIBCH	3-hydroxyisobutyryl-CoA hydrolase	O	3-hydroxyisobutyryl-CoA hydrolase, mitochondrial|3-hydroxyisobutyryl-Coenzyme A hydrolase|HIB-CoA hydrolase|HIBYL-CoA-H|testicular tissue protein Li 86	20201213	-
9606	26276	VPS33B	-	-	MIM:608552|HGNC:HGNC:12712|Ensembl:ENSG00000184056	15	15q26.1	VPS33B late endosome and lysosome associated	protein-coding	VPS33B	VPS33B late endosome and lysosome associated	O	vacuolar protein sorting-associated protein 33B|vacuolar protein sorting 33 homolog B|vacuolar protein sorting 33-like protein B	20201124	-
9606	26277	TINF2	-	DKCA3|TIN2	MIM:604319|HGNC:HGNC:11824|Ensembl:ENSG00000092330	14	14q12	TERF1 interacting nuclear factor 2	protein-coding	TINF2	TERF1 interacting nuclear factor 2	O	TERF1-interacting nuclear factor 2|TERF1 (TRF1)-interacting nuclear factor 2|TRF1-interacting nuclear protein 2	20210110	-
9606	26278	SACS	-	ARSACS|DNAJC29|PPP1R138|SPAX6	MIM:604490|HGNC:HGNC:10519|Ensembl:ENSG00000151835	13	13q12.12	sacsin molecular chaperone	protein-coding	SACS	sacsin molecular chaperone	O	sacsin|dnaJ homolog subfamily C member 29|protein phosphatase 1, regulatory subunit 138|spastic ataxia of Charlevoix-Saguenay (sacsin)	20201124	-
9606	26279	PLA2G2D	-	PLA2IID|SPLASH|sPLA2-IID|sPLA2S	MIM:605630|HGNC:HGNC:9033|Ensembl:ENSG00000117215	1	1p36.12	phospholipase A2 group IID	protein-coding	PLA2G2D	phospholipase A2 group IID	O	group IID secretory phospholipase A2|GIID sPLA2|phosphatidylcholine 2-acylhydrolase 2D|secretory phospholipase A2s|secretory-type PLA, stroma-associated homolog	20201213	-
9606	26280	IL1RAPL2	-	IL-1R9|IL1R9|IL1RAPL-2|TIGIRR-1	MIM:300277|HGNC:HGNC:5997|Ensembl:ENSG00000189108	X	Xq22.3	interleukin 1 receptor accessory protein like 2	protein-coding	IL1RAPL2	interleukin 1 receptor accessory protein like 2	O	X-linked interleukin-1 receptor accessory protein-like 2|IL-1 receptor accessory protein-like 2|IL-1R-9|IL1RAPL-2-related protein|interleukin 1 receptor 9|three immunoglobulin domain-containing IL-1 receptor-related 1	20201124	-
9606	26281	FGF20	-	FGF-20|RHDA2	MIM:605558|HGNC:HGNC:3677|Ensembl:ENSG00000078579	8	8p22	fibroblast growth factor 20	protein-coding	FGF20	fibroblast growth factor 20	O	fibroblast growth factor 20	20201124	-
9606	26284	ERAL1	-	CEGA|ERA|ERA-W|ERAL1A|ERAL1B|H-ERA|HERA-A|HERA-B|PRLTS6	MIM:607435|HGNC:HGNC:3424|Ensembl:ENSG00000132591	17	17q11.2	Era like 12S mitochondrial rRNA chaperone 1	protein-coding	ERAL1	Era like 12S mitochondrial rRNA chaperone 1	O	GTPase Era, mitochondrial|ERA-like protein 1|Era G-protein-like 1|GTP-binding protein era homolog|GTPase, human homolog of E. coli essential cell cycle protein Era|conserved ERA-like GTPase|era (E. coli G-protein homolog)-like 1	20210109	-
9606	26285	CLDN17	-	-	MIM:617005|HGNC:HGNC:2038|Ensembl:ENSG00000156282	21	21q21.3	claudin 17	protein-coding	CLDN17	claudin 17	O	claudin-17|human CLDN17 gene for claudin-17	20201124	-
9606	26286	ARFGAP3	-	ARFGAP1	MIM:612439|HGNC:HGNC:661|Ensembl:ENSG00000242247	22	22q13.2	ADP ribosylation factor GTPase activating protein 3	protein-coding	ARFGAP3	ADP ribosylation factor GTPase activating protein 3	O	ADP-ribosylation factor GTPase-activating protein 3|ADP-ribosylation factor GTPase activating protein 1|ARF GAP 3	20201206	-
9606	26287	ANKRD2	-	ARPP	MIM:610734|HGNC:HGNC:495|Ensembl:ENSG00000165887	10	10q24.2	ankyrin repeat domain 2	protein-coding	ANKRD2	ankyrin repeat domain 2	O	ankyrin repeat domain-containing protein 2|ankyrin repeat domain 2 (stretch responsive muscle)|skeletal muscle ankyrin repeat protein	20201213	-
9606	26289	AK5	-	AK6	MIM:608009|HGNC:HGNC:365|Ensembl:ENSG00000154027	1	1p31.1	adenylate kinase 5	protein-coding	AK5	adenylate kinase 5	O	adenylate kinase isoenzyme 5|AK 5|ATP-AMP transphosphorylase 5|adenylate kinase 6	20201124	-
9606	26290	GALNT8	-	GALNAC-T8	MIM:606250|HGNC:HGNC:4130|Ensembl:ENSG00000130035	12	12p13.32	polypeptide N-acetylgalactosaminyltransferase 8	protein-coding	GALNT8	polypeptide N-acetylgalactosaminyltransferase 8	O	probable polypeptide N-acetylgalactosaminyltransferase 8|GalNAc transferase 8|UDP-GalNAc: polypeptide N-acetylgalactosaminyltransferase 8|UDP-N-acetyl-alpha-D-galactosamine:polypeptide N-acetylgalactosaminyltransferase 8 (GalNAc-T8)|polypeptide GalNAc transferase 8|pp-GaNTase 8|protein-UDP acetylgalactosaminyltransferase 8	20201213	-
9606	26291	FGF21	-	-	MIM:609436|HGNC:HGNC:3678|Ensembl:ENSG00000105550	19	19q13.33	fibroblast growth factor 21	protein-coding	FGF21	fibroblast growth factor 21	O	fibroblast growth factor 21	20201220	-
9606	26292	MYCBP	-	AMY-1	MIM:606535|HGNC:HGNC:7554|Ensembl:ENSG00000214114	1	1p34.3	MYC binding protein	protein-coding	MYCBP	MYC binding protein	O	C-Myc-binding protein|associate of myc-1|c-myc binding protein	20201213	-
9606	26297	SERGEF	-	DELGEF|Gnefr	MIM:606051|HGNC:HGNC:17499|Ensembl:ENSG00000129158	11	11p15.1	secretion regulating guanine nucleotide exchange factor	protein-coding	SERGEF	secretion regulating guanine nucleotide exchange factor	O	secretion-regulating guanine nucleotide exchange factor|deafness locus associated putative guanine nucleotide exchange factor|guanine nucleotide exchange factor-related protein	20201213	-
9606	26298	EHF	-	ESE3|ESE3B|ESEJ	MIM:605439|HGNC:HGNC:3246|Ensembl:ENSG00000135373	11	11p13	ETS homologous factor	protein-coding	EHF	ETS homologous factor	O	ETS homologous factor|ESE3 transcription factor|ETS domain-containing transcription factor|epithelium-specific Ets transcription factor 3|hEHF	20201124	-
9606	26301	GBGT1	-	A3GALNT|FS|UNQ2513	MIM:606074|HGNC:HGNC:20460|Ensembl:ENSG00000148288	9	9q34.2	globoside alpha-1,3-N-acetylgalactosaminyltransferase 1 (FORS blood group)	protein-coding	GBGT1	globoside alpha-1,3-N-acetylgalactosaminyltransferase 1 (FORS blood group)	O	globoside alpha-1,3-N-acetylgalactosaminyltransferase 1|Forssman blood group|Forssman glycolipid synthetase (FS)|forssman glycolipid synthase-like protein	20201124	-
9606	26307	PCDHA14	-	CNR3|CNRN3|CNRS3|CRNR3|PCDH-PSI4	HGNC:HGNC:2163|Ensembl:ENSG00000249504	5	5q31.3	protocadherin alpha 14 pseudogene	pseudo	PCDHA14	protocadherin alpha 14 pseudogene	O	cadherin-related neuronal receptor 3|protocadherin gamma subfamily A 14 pseudogene	20201124	-
9606	26322	OR4H6P	-	OR14-58|OR15-69|OR15-71|OR15-80|OR15-81|OR15-82|OR4-114|OR4-115|OR4-119|OR4H10|OR4H10P|OR4H11|OR4H11P|OR4H1P|OR4H2|OR4H2P|OR4H3|OR4H3P|OR4H4|OR4H4P|OR4H5|OR4H5P|OR4H6|OR4H7|OR4H7P|OR4H8|OR4H8P|OR4H9|OR4H9P|OR5-39|OR5-84	HGNC:HGNC:8312	15	15q11.2	olfactory receptor family 4 subfamily H member 6 pseudogene	pseudo	OR4H6P	olfactory receptor family 4 subfamily H member 6 pseudogene	O	OR5-39OR5-84|olfactory receptor, family 4, subfamily H, member 8 pseudogene	20201124	-
9606	26330	GAPDHS	-	GAPD2|GAPDH-2|GAPDS|HEL-S-278|HSD-35	MIM:609169|HGNC:HGNC:24864|Ensembl:ENSG00000105679	19	19q13.12	glyceraldehyde-3-phosphate dehydrogenase, spermatogenic	protein-coding	GAPDHS	glyceraldehyde-3-phosphate dehydrogenase, spermatogenic	O	glyceraldehyde-3-phosphate dehydrogenase, testis-specific|epididymis secretory protein Li 278|spermatogenic cell-specific glyceraldehyde 3-phosphate dehydrogenase 2|spermatogenic glyceraldehyde-3-phosphate dehydrogenase	20201206	-
9606	26333	OR7A17	-	BC85395_4|HTPCRX19	HGNC:HGNC:8363|Ensembl:ENSG00000185385	19	19p13.12	olfactory receptor family 7 subfamily A member 17	protein-coding	OR7A17	olfactory receptor family 7 subfamily A member 17	O	olfactory receptor 7A17|olfactory receptor OR19-20	20201124	-
9606	26335	OR7A15P	-	OR19-1|OR19-134|OR19-146|OR7A16P|OR7A20P|OR7A4P	HGNC:HGNC:8361	19	19p13.12	olfactory receptor family 7 subfamily A member 15 pseudogene	pseudo	OR7A15P	olfactory receptor family 7 subfamily A member 15 pseudogene	O	olfactory receptor, family 7, subfamily A, member 16 pseudogene|olfactory receptor, family 7, subfamily A, member 4 pseudogene	20201124	-
9606	26338	OR5L2	-	HSHTPCRX16|HTPCRX16|OR11-153	HGNC:HGNC:8351|Ensembl:ENSG00000205030	11	11q12.1	olfactory receptor family 5 subfamily L member 2	protein-coding	OR5L2	olfactory receptor family 5 subfamily L member 2	O	olfactory receptor 5L2|olfactory receptor OR11-153|olfactory receptor, family 5, subfamily L, member 1	20201124	-
9606	26339	OR5K1	-	HSHTPCRX10|HTPCRX10|OR3-8	HGNC:HGNC:8349|Ensembl:ENSG00000232382	3	3q11.2	olfactory receptor family 5 subfamily K member 1	protein-coding	OR5K1	olfactory receptor family 5 subfamily K member 1	O	olfactory receptor 5K1|olfactory receptor OR3-8	20201124	-
9606	26341	OR5H1	-	HSHTPCRX14|HTPCRX14	HGNC:HGNC:8346|Ensembl:ENSG00000231192	3	3q11.2	olfactory receptor family 5 subfamily H member 1	protein-coding	OR5H1	olfactory receptor family 5 subfamily H member 1	O	olfactory receptor 5H1	20201124	-
9606	26343	OR5E1P	-	HSTPCR24|OR5E1|TPCR24	HGNC:HGNC:8342	11	11p15.4	olfactory receptor family 5 subfamily E member 1 pseudogene	pseudo	OR5E1P	olfactory receptor family 5 subfamily E member 1 pseudogene	O	olfactory receptor, family 5, subfamily R, member 1 pseudogene|seven transmembrane helix receptor	20201124	-
9606	26353	HSPB8	-	CMT2L|DHMN2|E2IG1|H11|HMN2|HMN2A|HSP22	MIM:608014|HGNC:HGNC:30171|Ensembl:ENSG00000152137	12	12q24.23	heat shock protein family B (small) member 8	protein-coding	HSPB8	heat shock protein family B (small) member 8	O	heat shock protein beta-8|E2-induced gene 1 protein|alpha-crystallin C chain|heat shock 22kDa protein 8|heat shock 27kDa protein 8|protein kinase H11|small stress protein-like protein HSP22	20201124	-
9606	26354	GNL3	-	C77032|E2IG3|NNP47|NS	MIM:608011|HGNC:HGNC:29931|Ensembl:ENSG00000163938	3	3p21.1	G protein nucleolar 3	protein-coding	GNL3	G protein nucleolar 3	O	guanine nucleotide-binding protein-like 3|E2-induced gene 3 protein|estradiol-induced nucleotide binding protein|guanine nucleotide binding protein-like 3 (nucleolar)|novel nucleolar protein 47|nucleolar GTP-binding protein 3|nucleostemin	20210103	-
9606	26355	FAM162A	-	C3orf28|E2IG5|HGTD-P	MIM:608017|HGNC:HGNC:17865|Ensembl:ENSG00000114023	3	3q21.1	family with sequence similarity 162 member A	protein-coding	FAM162A	family with sequence similarity 162 member A	O	protein FAM162A|E2-induced gene 5 protein|HIF-1 alpha-responsive proapoptotic molecule|growth and transformation-dependent protein	20201124	-
9606	26468	LHX6	-	LHX6.1	MIM:608215|HGNC:HGNC:21735|Ensembl:ENSG00000106852	9	9q33.2	LIM homeobox 6	protein-coding	LHX6	LIM homeobox 6	O	LIM/homeobox protein Lhx6|LIM homeodomain protein 6.1|LIM/homeobox protein Lhx6.1	20210103	-
9606	26469	PTPN18	-	BDP1|PTP-HSCF	MIM:606587|HGNC:HGNC:9649|Ensembl:ENSG00000072135	2	2q21.1	protein tyrosine phosphatase non-receptor type 18	protein-coding	PTPN18	protein tyrosine phosphatase non-receptor type 18	O	tyrosine-protein phosphatase non-receptor type 18|brain-derived phosphatase|protein tyrosine phosphatase, non-receptor type 18 (brain-derived)	20201124	-
9606	26470	SEZ6L2	-	BSRPA|PSK-1	MIM:616667|HGNC:HGNC:30844|Ensembl:ENSG00000174938	16	16p11.2	seizure related 6 homolog like 2	protein-coding	SEZ6L2	seizure related 6 homolog like 2	O	seizure 6-like protein 2|seizure related 6-like protein 2|type I transmembrane receptor (seizure-related protein)	20201124	-
9606	26471	NUPR1	-	COM1|P8	MIM:614812|HGNC:HGNC:29990|Ensembl:ENSG00000176046	16	16p11.2	nuclear protein 1, transcriptional regulator	protein-coding	NUPR1	nuclear protein 1, transcriptional regulator	O	nuclear protein 1|candidate of metastasis 1|nuclear protein, transcriptional regulator, 1|nuclear transcriptional regulator protein 1|protein p8	20210103	-
9606	26472	PPP1R14B	-	PHI-1|PLCB3N|PNG|SOM172	MIM:601140|HGNC:HGNC:9057|Ensembl:ENSG00000173457	11	11q13.1	protein phosphatase 1 regulatory inhibitor subunit 14B	protein-coding	PPP1R14B	protein phosphatase 1 regulatory inhibitor subunit 14B	O	protein phosphatase 1 regulatory subunit 14B|phospholipase C beta-3 neighboring gene protein|phospholipase C-beta-3 neighbouring gene protein	20201124	-
9606	26473	OR7E16P	-	OR19-133|OR19-9|OR7E17P|OR7E60P	HGNC:HGNC:8387	19	19p13.2	olfactory receptor family 7 subfamily E member 16 pseudogene	pseudo	OR7E16P	olfactory receptor family 7 subfamily E member 16 pseudogene	O	olfactory receptor, family 7, subfamily E, member 17 pseudogene|olfactory receptor, family 7, subfamily E, member 60 pseudogene	20201124	-
9606	26475	OR7E43P	-	OR4-116|OR7E124P|OST712	HGNC:HGNC:8417	4	4p16.3	olfactory receptor family 7 subfamily E member 43 pseudogene	pseudo	OR7E43P	olfactory receptor family 7 subfamily E member 43 pseudogene	O	olfactory receptor, family 7, subfamily A, member 124 pseudogene	20201124	-
9606	26476	OR10J1	-	HGMP07J|HSHGMP07J	HGNC:HGNC:8175|Ensembl:ENSG00000196184	1	1q23.2	olfactory receptor family 10 subfamily J member 1	protein-coding	OR10J1	olfactory receptor family 10 subfamily J member 1	O	olfactory receptor 10J1|olfactory receptor OR1-26|olfactory receptor-like protein HGMP07J	20201213	-
9606	26478	OR7E53P	-	OR3-142|OR3-143|OR7E132P|OR7E78|OR7E78P	HGNC:HGNC:8428	3	3q21.2	olfactory receptor family 7 subfamily E member 53 pseudogene	pseudo	OR7E53P	olfactory receptor family 7 subfamily E member 53 pseudogene	O	olfactory receptor, family 7, subfamily A, member 132 pseudogene|olfactory receptor, family 7, subfamily E, member 78 pseudogene	20201124	-
9606	26479	OR7E62P	-	OR2-4|OR2-52|OR2-53|OR2-75|OR7E62|OR7E63|OR7E63P|OR7E64|OR7E64P|OR7E82P|PJCG8|PJCG9	HGNC:HGNC:8438	2	2p13.3	olfactory receptor family 7 subfamily E member 62 pseudogene	pseudo	OR7E62P	olfactory receptor family 7 subfamily E member 62 pseudogene	O	olfactory receptor, family 7, subfamily E, member 63 pseudogene|olfactory receptor, family 7, subfamily E, member 64 pseudogene	20201124	-
9606	26492	OR8G2P	-	HSTPCR120|OR8G2|OR8G4|ORL206|ORL486|TPCR120	HGNC:HGNC:8485|Ensembl:ENSG00000181214	11	11q24.2	olfactory receptor family 8 subfamily G member 2 pseudogene	pseudo	OR8G2P	olfactory receptor family 8 subfamily G member 2 pseudogene	O	olfactory receptor 8G4|olfactory receptor OR11-292|olfactory receptor OR11-297|olfactory receptor TPCR120|olfactory receptor, family 8, subfamily G, member 2|olfactory receptor, family 8, subfamily G, member 4|putative olfactory receptor 8G2|seven transmembrane helix receptor	20201208	-
9606	26493	OR8B8	-	TPCR85	HGNC:HGNC:8477|Ensembl:ENSG00000197125	11	11q24.2	olfactory receptor family 8 subfamily B member 8	protein-coding	OR8B8	olfactory receptor family 8 subfamily B member 8	O	olfactory receptor 8B8|olfactory receptor OR11-316|olfactory receptor TPCR85|olfactory-like receptor JCG8	20201124	-
9606	26494	OR8G1	-	HSTPCR25|OR8G1P|TPCR25	HGNC:HGNC:8484|Ensembl:ENSG00000197849	11	11q24.2	olfactory receptor family 8 subfamily G member 1	protein-coding	OR8G1	olfactory receptor family 8 subfamily G member 1	O	olfactory receptor 8G1|olfactory receptor OR11-281|olfactory receptor TPCR25|olfactory receptor, family 8, subfamily G, member 1 pseudogene	20201208	-
9606	26495	OR9A1P	-	HSHTPCRX06|HTPCRX06|OR9A1|OR9A5P	HGNC:HGNC:8486|Ensembl:ENSG00000237621	7	7q34	olfactory receptor family 9 subfamily A member 1 pseudogene	pseudo	OR9A1P	olfactory receptor family 9 subfamily A member 1 pseudogene	O	olfactory receptor, family 9, subfamily A, member 5 pseudogene	20201124	-
9606	26496	OR10A3	-	HSHTPCRX12|HTPCRX12	HGNC:HGNC:8162|Ensembl:ENSG00000170683	11	11p15.4	olfactory receptor family 10 subfamily A member 3	protein-coding	OR10A3	olfactory receptor family 10 subfamily A member 3	O	olfactory receptor 10A3|olfactory receptor OR11-97	20201124	-
9606	26497	OR10D3	-	HTPCRX09|OR10D3P	HGNC:HGNC:8168|Ensembl:ENSG00000197309	11	11q24.2	olfactory receptor family 10 subfamily D member 3	protein-coding	OR10D3	olfactory receptor family 10 subfamily D member 3	O	putative olfactory receptor 10D3|olfactory receptor OR11-293|olfactory receptor family 10 subfamily D member 3 (putative)|olfactory receptor, family 10, subfamily D, member 3 (non-functional)|olfactory receptor, family 10, subfamily D, member 3 pseudogene|seven transmembrane helix receptor	20210106	-
9606	26499	PLEK2	-	-	MIM:608007|HGNC:HGNC:19238|Ensembl:ENSG00000100558	14	14q23.3-q24.1	pleckstrin 2	protein-coding	PLEK2	pleckstrin 2	O	pleckstrin-2|pleckstrin 2 homolog	20201124	-
9606	26502	NARF	-	IOP2	MIM:605349|HGNC:HGNC:29916|Ensembl:ENSG00000141562	17	17q25.3	nuclear prelamin A recognition factor	protein-coding	NARF	nuclear prelamin A recognition factor	O	nuclear prelamin A recognition factor|iron-only hydrogenase-like protein 2|prenyl-dependent prelamin A binding protein	20201124	-
9606	26503	SLC17A5	-	AST|ISSD|NSD|SD|SIALIN|SIASD|SLD	MIM:604322|HGNC:HGNC:10933|Ensembl:ENSG00000119899	6	6q13	solute carrier family 17 member 5	protein-coding	SLC17A5	solute carrier family 17 member 5	O	sialin|H(+)/nitrate cotransporter|H(+)/sialic acid cotransporter|membrane glycoprotein HP59|sialic acid storage disease|sodium/sialic acid cotransporter|solute carrier family 17 (acidic sugar transporter), member 5|solute carrier family 17 (anion/sugar transporter), member 5|vesicular H(+)/Aspartate-glutamate cotransporter	20201124	-
9606	26504	CNNM4	-	ACDP4	MIM:607805|HGNC:HGNC:105|Ensembl:ENSG00000158158	2	2q11.2	cyclin and CBS domain divalent metal cation transport mediator 4	protein-coding	CNNM4	cyclin and CBS domain divalent metal cation transport mediator 4	O	metal transporter CNNM4|ancient conserved domain protein 4|ancient conserved domain-containing protein 4|cyclin-M4	20210110	-
9606	26505	CNNM3	-	ACDP3	MIM:607804|HGNC:HGNC:104|Ensembl:ENSG00000168763	2	2q11.2	cyclin and CBS domain divalent metal cation transport mediator 3	protein-coding	CNNM3	cyclin and CBS domain divalent metal cation transport mediator 3	O	metal transporter CNNM3|ancient conserved domain protein 3|ancient conserved domain-containing protein 3|cyclin-M3	20201213	-
9606	26507	CNNM1	-	ACDP1|CLP-1	MIM:607802|HGNC:HGNC:102|Ensembl:ENSG00000119946	10	10q24.2	cyclin and CBS domain divalent metal cation transport mediator 1	protein-coding	CNNM1	cyclin and CBS domain divalent metal cation transport mediator 1	O	metal transporter CNNM1|ancient conserved domain-containing protein 1|cyclin-M1	20201213	-
9606	26508	HEYL	-	HESR3|HEY3|HRT3|bHLHb33	MIM:609034|HGNC:HGNC:4882|Ensembl:ENSG00000163909	1	1p34.2	hes related family bHLH transcription factor with YRPW motif like	protein-coding	HEYL	hes related family bHLH transcription factor with YRPW motif like	O	hairy/enhancer-of-split related with YRPW motif-like protein|HEY-like protein|HRT-3|class B basic helix-loop-helix protein 33|hHRT3|hHeyL|hairy-related transcription factor 3|hairy/enhancer-of-split related with YRPW motif 3	20201213	-
9606	26509	MYOF	-	FER1L3	MIM:604603|HGNC:HGNC:3656|Ensembl:ENSG00000138119	10	10q23.33	myoferlin	protein-coding	MYOF	myoferlin	O	myoferlin|fer-1-like 3, myoferlin|fer-1-like family member 3|fer-1-like protein 3	20210103	-
9606	26511	CHIC2	-	BTL	MIM:604332|HGNC:HGNC:1935|Ensembl:ENSG00000109220	4	4q12	cysteine rich hydrophobic domain 2	protein-coding	CHIC2	cysteine rich hydrophobic domain 2	O	cysteine-rich hydrophobic domain-containing protein 2|BRX-like translocated in leukemia|cystein-rich hydrophobic domain 2|cysteine-rich hydrophobic domain 2 protein	20201205	-
9606	26512	INTS6	-	DBI-1|DDX26|DDX26A|DICE1|HDB|INT6|Notchl2	MIM:604331|HGNC:HGNC:14879|Ensembl:ENSG00000102786	13	13q14.3	integrator complex subunit 6	protein-coding	INTS6	integrator complex subunit 6	O	integrator complex subunit 6|DEAD box protein|DEAD/H (Asp-Glu-Ala-Asp/His) box polypeptide 26|RNA helicase HDB|protein deleted in cancer 1	20201124	-
9606	26513	RPL34P2	-	RPL34_11_1133	HGNC:HGNC:10342	11	11p13	ribosomal protein L34 pseudogene 2	pseudo	RPL34P2	ribosomal protein L34 pseudogene 2	O	-	20201124	-
9606	26514	RPL34P1	-	RPL34_3_118|dJ69E11.2	HGNC:HGNC:10341|Ensembl:ENSG00000237049	1	1q24.2	ribosomal protein L34 pseudogene 1	pseudo	RPL34P1	ribosomal protein L34 pseudogene 1	O	60S ribosomal protein L34-like pseudogene	20201124	-
9606	26515	TIMM10B	-	FXC1|TIM10B|Tim9b	MIM:607388|HGNC:HGNC:4022|Ensembl:ENSG00000132286	11	11p15.4	translocase of inner mitochondrial membrane 10B	protein-coding	TIMM10B	translocase of inner mitochondrial membrane 10B	O	mitochondrial import inner membrane translocase subunit Tim10 B|fracture callus 1 homolog|fracture callus protein 1|mitochondrial import inner membrane translocase subunit Tim9 B|translocase of inner mitochondrial membrane 10 homolog B	20201213	-
9606	26516	RPS5P1	-	RPS5_1_743	HGNC:HGNC:10428	6	6q22.1	RPS5 pseudogene 1	pseudo	RPS5P1	RPS5 pseudogene 1	O	ribosomal protein S5 pseudogene 1	20210101	-
9606	26517	TIMM13	-	TIM13|TIM13B|TIMM13A|TIMM13B|ppv1	MIM:607383|HGNC:HGNC:11816|Ensembl:ENSG00000099800	19	19p13.3	translocase of inner mitochondrial membrane 13	protein-coding	TIMM13	translocase of inner mitochondrial membrane 13	O	mitochondrial import inner membrane translocase subunit Tim13|mitochondrial import inner membrane translocase subunit Tim13B|translocase of inner mitochondrial membrane 13 homolog	20201213	-
9606	26519	TIMM10	-	TIM10|TIM10A|TIMM10A	MIM:602251|HGNC:HGNC:11814|Ensembl:ENSG00000134809	11	11q12.1	translocase of inner mitochondrial membrane 10	protein-coding	TIMM10	translocase of inner mitochondrial membrane 10	O	mitochondrial import inner membrane translocase subunit Tim10|translocase of inner mitochondrial membrane 10 homolog	20201124	-
9606	26520	TIMM9	-	TIM9|TIM9A	MIM:607384|HGNC:HGNC:11819|Ensembl:ENSG00000100575	14	14q23.1	translocase of inner mitochondrial membrane 9	protein-coding	TIMM9	translocase of inner mitochondrial membrane 9	O	mitochondrial import inner membrane translocase subunit Tim9|translocase of inner mitochondrial membrane 9 homolog	20201124	-
9606	26521	TIMM8B	-	DDP2|TIM8B	MIM:606659|HGNC:HGNC:11818|Ensembl:ENSG00000150779	11	11q23.1	translocase of inner mitochondrial membrane 8 homolog B	protein-coding	TIMM8B	translocase of inner mitochondrial membrane 8 homolog B	O	mitochondrial import inner membrane translocase subunit Tim8 B|DDP-like protein|deafness dystonia protein 2	20201213	-
9606	26523	AGO1	-	EIF2C|EIF2C1|GERP95|Q99|hAgo1	MIM:606228|HGNC:HGNC:3262|Ensembl:ENSG00000092847	1	1p34.3	argonaute RISC component 1	protein-coding	AGO1	argonaute RISC component 1	O	protein argonaute-1|Golgi Endoplasmic Reticulum protein 95 kDa|argonaute 1, RISC catalytic component|argonaute RISC catalytic component 1|argonaute1|eIF-2C 1|eIF2C 1|eukaryotic translation initiation factor 2C, 1|putative RNA-binding protein Q99	20210123	-
9606	26524	LATS2	-	KPM	MIM:604861|HGNC:HGNC:6515|Ensembl:ENSG00000150457	13	13q12.11	large tumor suppressor kinase 2	protein-coding	LATS2	large tumor suppressor kinase 2	O	serine/threonine-protein kinase LATS2|LATS (large tumor suppressor, Drosophila) homolog 2|LATS, large tumor suppressor, homolog 2|kinase phosphorylated during mitosis protein|large tumor suppressor homolog 2|serine/threonine kinase KPM|serine/threonine-protein kinase kpm|warts-like kinase	20210110	-
9606	26525	IL36RN	-	FIL1|FIL1(DELTA)|FIL1D|IL-36Ra|IL1F5|IL1HY1|IL1L1|IL1RP3|IL36RA|PSORP|PSORS14	MIM:605507|HGNC:HGNC:15561|Ensembl:ENSG00000136695	2	2q14.1	interleukin 36 receptor antagonist	protein-coding	IL36RN	interleukin 36 receptor antagonist	O	interleukin-36 receptor antagonist protein|IL-1 related protein 3|IL-1F5 (IL-1HY1, FIL1-delta, IL-1RP3, IL-1L1, IL-1-delta)|IL-1ra homolog 1|IL1F5 (Canonical product IL-1F5a)|interleukin 1 family, member 5 (delta)|interleukin-1 HY1|interleukin-1 receptor antagonist homolog 1|interleukin-1-like protein 1	20201124	-
9606	26526	TSPAN16	-	TM-8|TM4-B|TM4SF16	MIM:617580|HGNC:HGNC:30725|Ensembl:ENSG00000130167	19	19p13.2	tetraspanin 16	protein-coding	TSPAN16	tetraspanin 16	O	tetraspanin-16|tetraspanin TM4-B|transmembrane 4 superfamily member 16|tspan-16	20201124	-
9606	26528	DAZAP1	-	-	MIM:607430|HGNC:HGNC:2683|Ensembl:ENSG00000071626	19	19p13.3	DAZ associated protein 1	protein-coding	DAZAP1	DAZ associated protein 1	O	DAZ-associated protein 1|deleted in azoospermia-associated protein 1|testicular tissue protein Li 50	20210103	-
9606	26529	OR12D2	-	DJ994E9.8|HS6M1-20	HGNC:HGNC:8178|Ensembl:ENSG00000280236	6	6p22.1	olfactory receptor family 12 subfamily D member 2	protein-coding	OR12D2	olfactory receptor family 12 subfamily D member 2	O	olfactory receptor 12D2|olfactory receptor OR6-28	20201213	-
9606	26530	OR12D1	-	OR12D1P|hs6M1-19	HGNC:HGNC:8177	6	6p22.1	olfactory receptor family 12 subfamily D member 1 (gene/pseudogene)	protein-coding	OR12D1	olfactory receptor family 12 subfamily D member 1 (gene/pseudogene)	O	olfactory receptor 12D1|olfactory receptor 12D1 pseudogene|olfactory receptor, family 12, subfamily D, member 1 pseudogene	20201213	-
9606	26531	OR11A1	-	6M1-18|OR11A2|dJ994E9.6|hs6M1-18	HGNC:HGNC:8176|Ensembl:ENSG00000204694	6	6p22.1	olfactory receptor family 11 subfamily A member 1	protein-coding	OR11A1	olfactory receptor family 11 subfamily A member 1	O	olfactory receptor 11A1|olfactory receptor 11A2|olfactory receptor OR6-30|olfactory receptor, family 11, subfamily A, member 2	20201124	-
9606	26532	OR10H3	-	-	HGNC:HGNC:8174|Ensembl:ENSG00000171936	19	19p13.12	olfactory receptor family 10 subfamily H member 3	protein-coding	OR10H3	olfactory receptor family 10 subfamily H member 3	O	olfactory receptor 10H3|olfactory receptor OR19-24	20201124	-
9606	26533	OR10G3	-	OR14-40	HGNC:HGNC:8171|Ensembl:ENSG00000169208	14	14q11.2	olfactory receptor family 10 subfamily G member 3	protein-coding	OR10G3	olfactory receptor family 10 subfamily G member 3	O	olfactory receptor 10G3|olfactory receptor OR14-40	20201208	-
9606	26534	OR10G2	-	OR14-41	HGNC:HGNC:8170|Ensembl:ENSG00000255582	14	14q11.2	olfactory receptor family 10 subfamily G member 2	protein-coding	OR10G2	olfactory receptor family 10 subfamily G member 2	O	olfactory receptor 10G2|olfactory receptor OR14-41 pseudogene	20201124	-
9606	26537	OR51A1P	-	HPFH6OR	HGNC:HGNC:8316	11	11p15.4	olfactory receptor family 51 subfamily A member 1 pseudogene	pseudo	OR51A1P	olfactory receptor family 51 subfamily A member 1 pseudogene	O	-	20201124	-
9606	26538	OR10H2	-	-	HGNC:HGNC:8173|Ensembl:ENSG00000171942	19	19p13.12	olfactory receptor family 10 subfamily H member 2	protein-coding	OR10H2	olfactory receptor family 10 subfamily H member 2	O	olfactory receptor 10H2|olfactory receptor OR19-23	20201124	-
9606	26539	OR10H1	-	-	HGNC:HGNC:8172|Ensembl:ENSG00000186723	19	19p13.12	olfactory receptor family 10 subfamily H member 1	protein-coding	OR10H1	olfactory receptor family 10 subfamily H member 1	O	olfactory receptor 10H1|olfactory receptor OR19-27	20201124	-
9606	26540	OR10G1P	-	-	HGNC:HGNC:8169|Ensembl:ENSG00000273586	14	14q11.2	olfactory receptor family 10 subfamily G member 1 pseudogene	pseudo	OR10G1P	olfactory receptor family 10 subfamily G member 1 pseudogene	O	olfactory receptor, family 10, subfamily G, member 2 pseudogene	20201124	-
9606	26541	OR10D1P	-	HTPCRX03|OR10D2P|OST074	HGNC:HGNC:8166|Ensembl:ENSG00000196403	11	11q24.2	olfactory receptor family 10 subfamily D member 1 pseudogene	pseudo	OR10D1P	olfactory receptor family 10 subfamily D member 1 pseudogene	O	olfactory receptor, family 10, subfamily D, member 2 pseudogene	20201124	-
9606	26548	ITGB1BP2	-	CHORDC3|ITGB1BP|MELUSIN|MSTP015	MIM:300332|HGNC:HGNC:6154|Ensembl:ENSG00000147166	X	Xq13.1	integrin subunit beta 1 binding protein 2	protein-coding	ITGB1BP2	integrin subunit beta 1 binding protein 2	O	integrin beta-1-binding protein 2|integrin beta 1 binding protein (melusin) 2	20201124	-
9606	26574	AATF	-	BFR2|CHE-1|CHE1|DED	MIM:608463|HGNC:HGNC:19235|Ensembl:ENSG00000275700	17	17q12	apoptosis antagonizing transcription factor	protein-coding	AATF	apoptosis antagonizing transcription factor	O	protein AATF|rb-binding protein Che-1	20201213	-
9606	26575	RGS17	-	RGS-17|RGSZ2|hRGS17	MIM:607191|HGNC:HGNC:14088|Ensembl:ENSG00000091844	6	6q25.2	regulator of G protein signaling 17	protein-coding	RGS17	regulator of G protein signaling 17	O	regulator of G-protein signaling 17	20201124	-
9606	26576	SRPK3	-	MSSK-1|MSSK1|STK23	MIM:301002|HGNC:HGNC:11402|Ensembl:ENSG00000184343	X	Xq28	SRSF protein kinase 3	protein-coding	SRPK3	SRSF protein kinase 3	O	SRSF protein kinase 3|SFRS protein kinase 3|SR-protein-specific kinase 3|muscle-specific serine kinase 1|serine arginine rich protein-specific kinase 3|serine/threonine kinase 23|serine/threonine-protein kinase 23|serine/threonine-protein kinase SRPK3	20201213	-
9606	26577	PCOLCE2	-	PCPE2	MIM:607064|HGNC:HGNC:8739|Ensembl:ENSG00000163710	3	3q23	procollagen C-endopeptidase enhancer 2	protein-coding	PCOLCE2	procollagen C-endopeptidase enhancer 2	O	procollagen C-endopeptidase enhancer 2|procollagen C-proteinase enhancer 2|procollagen COOH-terminal proteinase enhancer 2	20201124	-
9606	26578	OSTF1	-	OSF|SH3P2|bA235O14.1	MIM:610180|HGNC:HGNC:8510|Ensembl:ENSG00000134996	9	9q21.13	osteoclast stimulating factor 1	protein-coding	OSTF1	osteoclast stimulating factor 1	O	osteoclast-stimulating factor 1	20201124	-
9606	26579	MYEOV	-	OCIM	MIM:605625|HGNC:HGNC:7563|Ensembl:ENSG00000172927	11	11q13.3	myeloma overexpressed	protein-coding	MYEOV	myeloma overexpressed	O	myeloma-overexpressed gene protein|myeloma overexpressed (in a subset of t(11;14) positive multiple myelomas)|myeloma overexpressed gene (in a subset of t(11;14) positive multiple myelomas)|oncogene in multiple myeloma	20201213	-
9606	26580	BSCL2	-	GNG3LG|HMN5|HMN5C|PELD|SPG17	MIM:606158|HGNC:HGNC:15832|Ensembl:ENSG00000168000	11	11q12.3	BSCL2 lipid droplet biogenesis associated, seipin	protein-coding	BSCL2	BSCL2 lipid droplet biogenesis associated, seipin	O	seipin|BSCL2, seipin lipid droplet biogenesis associated|Berardinelli-Seip congenital lipodystrophy 2 (seipin)|Bernardinelli-Seip congenital lipodystrophy type 2 protein	20210103	-
9606	26581	DUX5	-	DUX1	MIM:611444|HGNC:HGNC:3083	-	-	double homeobox 5	protein-coding	DUX5	double homeobox 5	O	double homeobox protein 5|double homeobox protein 1	20201117	-
9606	26582	DUX3	-	-	MIM:611443|HGNC:HGNC:3081	-	-	double homeobox 3	protein-coding	DUX3	double homeobox 3	O	putative double homeobox protein 3	20201117	-
9606	26583	DUX4L8	-	DUX2	MIM:611442|HGNC:HGNC:38670|Ensembl:ENSG00000281720	4	4q35.2	double homeobox 4 like 8 (pseudogene)	pseudo	DUX4L8	double homeobox 4 like 8 (pseudogene)	O	double homeobox 2|double homeobox, 4-like|putative double homeobox protein 2	20201124	-
9606	26584	DUX1	-	-	MIM:611441|HGNC:HGNC:3079	10	-	double homeobox 1	protein-coding	DUX1	double homeobox 1	O	double homeobox protein 1	20201117	-
9606	26585	GREM1	-	C15DUPq|CKTSF1B1|CRAC1|CRCS4|DAND2|DRM|DUP15q|GREMLIN|HMPS|HMPS1|IHG-2|MPSH|PIG2	MIM:603054|HGNC:HGNC:2001|Ensembl:ENSG00000166923	15	15q13.3	gremlin 1, DAN family BMP antagonist	protein-coding	GREM1	gremlin 1, DAN family BMP antagonist	O	gremlin-1|DAN domain family member 2|cell proliferation-inducing gene 2 protein|colorectal adenoma and carcinoma 1|cysteine knot superfamily 1, BMP antagonist 1|down-regulated in Mos-transformed cells protein|gremlin 1, cysteine knot superfamily, homolog|gremlin 1-like protein|hereditary mixed polyposis syndrome|increased in high glucose-2	20210118	-
9606	26586	CKAP2	-	LB1|TMAP|se20-10	MIM:611569|HGNC:HGNC:1990|Ensembl:ENSG00000136108	13	13q14.3	cytoskeleton associated protein 2	protein-coding	CKAP2	cytoskeleton associated protein 2	O	cytoskeleton-associated protein 2|CTCL tumor antigen se20-10|tumor- and microtubule-associated protein|tumor-associated microtubule-associated protein	20201213	-
9606	26589	MRPL46	-	C15orf4|LIECG2|P2ECSL	MIM:611851|HGNC:HGNC:1192|Ensembl:ENSG00000259494	15	15q25.3	mitochondrial ribosomal protein L46	protein-coding	MRPL46	mitochondrial ribosomal protein L46	O	39S ribosomal protein L46, mitochondrial|L46mt|MRP-L46|mitochondrial large ribosomal subunit protein mL46	20210103	-
9606	26590	OR8B7P	-	OR8B13P	HGNC:HGNC:8476	11	11q24.2	olfactory receptor family 8 subfamily B member 7 pseudogene	pseudo	OR8B7P	olfactory receptor family 8 subfamily B member 7 pseudogene	O	-	20201124	-
9606	26591	OR8B6P	-	-	HGNC:HGNC:8475|Ensembl:ENSG00000255225	11	11q24.2	olfactory receptor family 8 subfamily B member 6 pseudogene	pseudo	OR8B6P	olfactory receptor family 8 subfamily B member 6 pseudogene	O	-	20201124	-
9606	26592	OR8B5P	-	-	HGNC:HGNC:8474|Ensembl:ENSG00000255030	11	11q24.2	olfactory receptor family 8 subfamily B member 5 pseudogene	pseudo	OR8B5P	olfactory receptor family 8 subfamily B member 5 pseudogene	O	-	20201124	-
9606	26595	OR8B2	-	OR11-309|OR11-310	HGNC:HGNC:8471|Ensembl:ENSG00000284680	11	11q24.2	olfactory receptor family 8 subfamily B member 2	protein-coding	OR8B2	olfactory receptor family 8 subfamily B member 2	O	olfactory receptor 8B2|olfactory receptor OR11-309|olfactory receptor OR11-310	20201124	-
9606	26608	TBL2	-	WBSCR13|WS-betaTRP	MIM:605842|HGNC:HGNC:11586|Ensembl:ENSG00000106638	7	7q11.23	transducin beta like 2	protein-coding	TBL2	transducin beta like 2	O	transducin beta-like protein 2|WS beta-transducin repeats protein|Williams-Beuren syndrome chromosome region 13|epididymis secretory sperm binding protein|transducin -like 2	20210103	-
9606	26609	VCX	-	VCX-10r|VCX-B1|VCX1|VCX10R|VCXB1	MIM:300229|HGNC:HGNC:12667|Ensembl:ENSG00000182583	X	Xp22.31	variable charge X-linked	protein-coding	VCX	variable charge X-linked	O	variable charge X-linked protein 1|variable charge protein on X with ten repeats|variable charge, X chromosome|variably charged protein X-B1	20201124	-
9606	26610	ELP4	-	AN|AN2|C11orf19|PAX6NEB|PAXNEB|dJ68P15A.1|hELP4	MIM:606985|HGNC:HGNC:1171|Ensembl:ENSG00000109911	11	11p13	elongator acetyltransferase complex subunit 4	protein-coding	ELP4	elongator acetyltransferase complex subunit 4	O	elongator complex protein 4|PAX6 neighbor gene protein|elongation protein 4 homolog	20201213	-
9606	26614	OR7E66P	-	OR3.3|OR3DG|OR7E20P|OR7E6P|hg630	HGNC:HGNC:8442	3	3p12.3	olfactory receptor family 7 subfamily E member 66 pseudogene	pseudo	OR7E66P	olfactory receptor family 7 subfamily E member 66 pseudogene	O	olfactory receptor, family 7, subfamily E, member 20 pseudogene|olfactory receptor, family 7, subfamily E, member 6 pseudogene	20201124	-
9606	26628	OR7E47P	-	OR7E141	HGNC:HGNC:8421|Ensembl:ENSG00000257542	12	12q13.13	olfactory receptor family 7 subfamily E member 47 pseudogene	pseudo	OR7E47P	olfactory receptor family 7 subfamily E member 47 pseudogene	O	-	20201124	-
9606	26637	OR7E36P	-	OR7E119P|OST024	HGNC:HGNC:8409|Ensembl:ENSG00000205240	13	13q14.11	olfactory receptor family 7 subfamily E member 36 pseudogene	pseudo	OR7E36P	olfactory receptor family 7 subfamily E member 36 pseudogene	O	olfactory receptor, family 7, subfamily A, member 119 pseudogene	20201124	-
9606	26640	OR7E33P	-	hg688	HGNC:HGNC:8406	13	13q21.32	olfactory receptor family 7 subfamily E member 33 pseudogene	pseudo	OR7E33P	olfactory receptor family 7 subfamily E member 33 pseudogene	O	-	20201124	-
9606	26644	OR7E29P	-	OR7E30P|OST032|OST339	HGNC:HGNC:8401|Ensembl:ENSG00000243429	3	3q21.2	olfactory receptor family 7 subfamily E member 29 pseudogene	pseudo	OR7E29P	olfactory receptor family 7 subfamily E member 29 pseudogene	O	olfactory receptor, family 7, subfamily E, member 30 pseudogene	20201124	-
9606	26645	OR7E28P	-	OR7E107P|OR7E133P|OR7E27P|OST128|hg616	HGNC:HGNC:8400|Ensembl:ENSG00000251491	2	2q24.1	olfactory receptor family 7 subfamily E member 28 pseudogene	pseudo	OR7E28P	olfactory receptor family 7 subfamily E member 28 pseudogene	O	olfactory receptor, family 7, subfamily E, member 107 pseudogene|olfactory receptor, family 7, subfamily E, member 133 pseudogene|olfactory receptor, family 7, subfamily E, member 27 pseudogene	20201124	-
9606	26647	OR7E25P	-	CIT-B-440L2|OR19-12|OR19-C	HGNC:HGNC:8397	19	19p13.2	olfactory receptor family 7 subfamily E member 25 pseudogene	pseudo	OR7E25P	olfactory receptor family 7 subfamily E member 25 pseudogene	O	-	20201124	-
9606	26648	OR7E24	-	HSHT2|OR19-8|OR7E24P|OR7E24Q	HGNC:HGNC:8396|Ensembl:ENSG00000237521	19	19p13.2	olfactory receptor family 7 subfamily E member 24	protein-coding	OR7E24	olfactory receptor family 7 subfamily E member 24	O	olfactory receptor 7E24|olfactory receptor OR19-14	20201124	-
9606	26651	OR7E19P	-	HSCIT-B-440L2|OR19-7|OR7E65|TPCR11|tpcr110	HGNC:HGNC:8390	19	19p13.2	olfactory receptor family 7 subfamily E member 19 pseudogene	pseudo	OR7E19P	olfactory receptor family 7 subfamily E member 19 pseudogene	O	olfactory receptor, family 7, subfamily E, member 65	20201124	-
9606	26656	OR7D1P	-	OR19-131|OR19-A|OR7D3|OR7D3P	HGNC:HGNC:8377	19	19p13.2	olfactory receptor family 7 subfamily D member 1 pseudogene	pseudo	OR7D1P	olfactory receptor family 7 subfamily D member 1 pseudogene	O	olfactory receptor, family 7, subfamily D, member 3 pseudogene	20201124	-
9606	26658	OR7C2	-	CIT-HSP-87M17|OR19-18|OR7C3	HGNC:HGNC:8374|Ensembl:ENSG00000127529	19	19p13.12	olfactory receptor family 7 subfamily C member 2	protein-coding	OR7C2	olfactory receptor family 7 subfamily C member 2	O	olfactory receptor 7C2|olfactory receptor 19-18|olfactory receptor 7C3|olfactory receptor OR19-22|olfactory receptor, family 7, subfamily C, member 3	20201124	-
9606	26659	OR7A5	-	HTPCR2	HGNC:HGNC:8368|Ensembl:ENSG00000188269	19	19p13.12	olfactory receptor family 7 subfamily A member 5	protein-coding	OR7A5	olfactory receptor family 7 subfamily A member 5	O	olfactory receptor 7A5|olfactory receptor OR19-17|olfactory receptor TPCR92|olfactory receptor, family 7, subfamily A, member 5 pseudogene	20201124	-
9606	26661	OR7A8P	-	HG83|OR19-11|OR7A9P|OST042	HGNC:HGNC:8371	19	19p13.12	olfactory receptor family 7 subfamily A member 8 pseudogene	pseudo	OR7A8P	olfactory receptor family 7 subfamily A member 8 pseudogene	O	olfactory receptor, family 7, subfamily A, member 9 pseudogene	20201124	-
9606	26664	OR7C1	-	CIT-HSP-146E8|HSTPCR86P|OR19-5|OR7C4|TPCR86	HGNC:HGNC:8373|Ensembl:ENSG00000127530	19	19p13.12	olfactory receptor family 7 subfamily C member 1	protein-coding	OR7C1	olfactory receptor family 7 subfamily C member 1	O	olfactory receptor 7C1|olfactory receptor 7C4|olfactory receptor OR19-16|olfactory receptor TPCR86|olfactory receptor, family 7, subfamily C, member 4	20201124	-
9606	26668	OR7A3P	-	OR11-7b|OR14-11|OR14-59|OR19-12|OR7A12P|OR7A13P|OR7A14|OR7A14P	HGNC:HGNC:8366	19	19p13.12	olfactory receptor family 7 subfamily A member 3 pseudogene	pseudo	OR7A3P	olfactory receptor family 7 subfamily A member 3 pseudogene	O	olfactory receptor, family 7, subfamily A, member 12 pseudogene|olfactory receptor, family 7, subfamily A, member 13 pseudogene|olfactory receptor, family 7, subfamily A, member 14 pseudogene	20201124	-
9606	26669	OR7A11P	-	OR7A11|OST527	HGNC:HGNC:8357|Ensembl:ENSG00000198367	19	19p13.12	olfactory receptor family 7 subfamily A member 11 pseudogene	pseudo	OR7A11P	olfactory receptor family 7 subfamily A member 11 pseudogene	O	-	20201124	-
9606	26679	OR4G3P	-	OLC|OLC-7501|OR4G3|OR4G5P	HGNC:HGNC:8304|Ensembl:ENSG00000282137	19	19p13.3	olfactory receptor family 4 subfamily G member 3 pseudogene	pseudo	OR4G3P	olfactory receptor family 4 subfamily G member 3 pseudogene	O	olfactory receptor, family 4, subfamily G, member 5 pseudogene	20201124	-
9606	26680	OR4G2P	-	OR4G7P	HGNC:HGNC:8303	15	15q26.3	olfactory receptor family 4 subfamily G member 2 pseudogene	pseudo	OR4G2P	olfactory receptor family 4 subfamily G member 2 pseudogene	O	olfactory receptor, family 4, subfamily G, member 7 pseudogene	20201124	-
9606	26681	OR4G1P	-	OLB|OR4G8P	HGNC:HGNC:8302	19	19p13.3	olfactory receptor family 4 subfamily G member 1 pseudogene	pseudo	OR4G1P	olfactory receptor family 4 subfamily G member 1 pseudogene	O	olfactory receptor, family 4, subfamily G, member 8 pseudogene	20201124	-
9606	26682	OR4F4	-	OLA-7501|OR4F18	HGNC:HGNC:8301|Ensembl:ENSG00000177693	15	15q26.3	olfactory receptor family 4 subfamily F member 4	protein-coding	OR4F4	olfactory receptor family 4 subfamily F member 4	O	olfactory receptor 4F4|HS14a-1-A|OR4F17|olfactory receptor OR19-3|olfactory receptor, family 4, subfamily F, member 18	20201205	-
9606	26683	OR4F3	-	-	HGNC:HGNC:8300|Ensembl:ENSG00000230178	5	5q35.3	olfactory receptor family 4 subfamily F member 3	protein-coding	OR4F3	olfactory receptor family 4 subfamily F member 3	O	olfactory receptor 4F3/4F16/4F29|olfactory receptor OR1-1|olfactory receptor OR7-21	20201124	-
9606	26685	OR4F1P	-	HSDJ0609N19|OR4F1	HGNC:HGNC:8298|Ensembl:ENSG00000220212	6	6p25.3	olfactory receptor family 4 subfamily F member 1 pseudogene	pseudo	OR4F1P	olfactory receptor family 4 subfamily F member 1 pseudogene	O	-	20201124	-
9606	26686	OR4E2	-	OR14-42	HGNC:HGNC:8297|Ensembl:ENSG00000221977	14	14q11.2	olfactory receptor family 4 subfamily E member 2	protein-coding	OR4E2	olfactory receptor family 4 subfamily E member 2	O	olfactory receptor 4E2|olfactory receptor OR14-42	20201213	-
9606	26687	OR4E1	-	OR4E1P	HGNC:HGNC:8296|Ensembl:ENSG00000276240	14	14q11.2	olfactory receptor family 4 subfamily E member 1	protein-coding	OR4E1	olfactory receptor family 4 subfamily E member 1	O	olfactory receptor 4E1|olfactory receptor OR14-43|olfactory receptor, family 4, subfamily E, member 1 pseudogene	20201213	-
9606	26689	OR4D1	-	OR17-23|OR4D3|OR4D4P|TPCR16	HGNC:HGNC:8293|Ensembl:ENSG00000141194	17	17q22	olfactory receptor family 4 subfamily D member 1	protein-coding	OR4D1	olfactory receptor family 4 subfamily D member 1	O	olfactory receptor 4D1|olfactory receptor 4D3|olfactory receptor OR17-23 pseudogene|olfactory receptor TPCR16|olfactory receptor, family 4, subfamily D, member 3|olfactory receptor, family 4, subfamily D, member 4 pseudogene|seven transmembrane helix receptor	20201124	-
9606	26690	OR4B2P	-	hg449	HGNC:HGNC:8291|Ensembl:ENSG00000255514	11	11p11.2	olfactory receptor family 4 subfamily B member 2 pseudogene	pseudo	OR4B2P	olfactory receptor family 4 subfamily B member 2 pseudogene	O	-	20201124	-
9606	26692	OR2W1	-	hs6M1-15	HGNC:HGNC:8281|Ensembl:ENSG00000204704	6	6p22.1	olfactory receptor family 2 subfamily W member 1	protein-coding	OR2W1	olfactory receptor family 2 subfamily W member 1	O	olfactory receptor 2W1|olfactory receptor OR6-13	20201124	-
9606	26693	OR2V1	-	OR2V1P|OST265	HGNC:HGNC:8280|Ensembl:ENSG00000185372	5	5q35.3	olfactory receptor family 2 subfamily V member 1	protein-coding	OR2V1	olfactory receptor family 2 subfamily V member 1	O	olfactory receptor 2V1|olfactory receptor, family 2, subfamily V, member 1 pseudogene	20201124	-
9606	26694	OR2U2P	-	OR6-24|hs6M1-23	HGNC:HGNC:8279|Ensembl:ENSG00000242524	6	6p22.1	olfactory receptor family 2 subfamily U member 2 pseudogene	pseudo	OR2U2P	olfactory receptor family 2 subfamily U member 2 pseudogene	O	olfactory receptor OR6-24 pseudogene	20201124	-
9606	26695	OR2U1P	-	OR2AU1P|hs6M1-24	HGNC:HGNC:8278|Ensembl:ENSG00000204697	6	6p22.1	olfactory receptor family 2 subfamily U member 1 pseudogene	pseudo	OR2U1P	olfactory receptor family 2 subfamily U member 1 pseudogene	O	olfactory receptor, family 2, subfamily AU, member 1 pseudogene|seven transmembrane helix receptor	20201124	-
9606	26696	OR2T1	-	OR1-25	HGNC:HGNC:8277|Ensembl:ENSG00000175143	1	1q44	olfactory receptor family 2 subfamily T member 1	protein-coding	OR2T1	olfactory receptor family 2 subfamily T member 1	O	olfactory receptor 2T1|olfactory receptor 1-25|olfactory receptor OR1-61	20210110	-
9606	26701	OR2N1P	-	HS6M1-2|OLFR89|OR6-7	HGNC:HGNC:8271	6	6p22.1	olfactory receptor family 2 subfamily N member 1 pseudogene	pseudo	OR2N1P	olfactory receptor family 2 subfamily N member 1 pseudogene	O	olfactory receptor 89	20201124	-
9606	26707	OR2J2	-	OR6-19|OR6-8|OR6.3.8|ORL684|dJ80I19.4|hs6M1-6	HGNC:HGNC:8260|Ensembl:ENSG00000204700	6	6p22.1	olfactory receptor family 2 subfamily J member 2	protein-coding	OR2J2	olfactory receptor family 2 subfamily J member 2	O	olfactory receptor 2J2|olfactory receptor 6-8|olfactory receptor OR6-19	20201208	-
9606	26713	OR2H5P	-	HS271M21|OLFR42B|OR2H5|OR2H7|OR6-33|OR6-35|hs6M1-13	HGNC:HGNC:8256	6	6p22.1	olfactory receptor family 2 subfamily H member 5 pseudogene	pseudo	OR2H5P	olfactory receptor family 2 subfamily H member 5 pseudogene	O	olfactory receptor, family 2, subfamily H, member 7	20201124	-
9606	26716	OR2H1	-	6M1-16|HS6M1-16|OLFR42A-9004-14|OLFR42A-9004.14/9026.2|OR2H6|OR2H8|OR6-2|dJ994E9.4	HGNC:HGNC:8252|Ensembl:ENSG00000204688	6	6p22.1	olfactory receptor family 2 subfamily H member 1	protein-coding	OR2H1	olfactory receptor family 2 subfamily H member 1	O	olfactory receptor 2H1|olfactory receptor 2H6|olfactory receptor 2H8|olfactory receptor 6-2|olfactory receptor OR6-32|olfactory receptor, family 2, subfamily H, member 6|olfactory receptor, family 2, subfamily H, member 8	20201124	-
9606	26717	OR2G1P	-	OR6-22|OST619|hs6M1-25	HGNC:HGNC:8251|Ensembl:ENSG00000213911	6	6p22.1	olfactory receptor family 2 subfamily G member 1 pseudogene	pseudo	OR2G1P	olfactory receptor family 2 subfamily G member 1 pseudogene	O	olfactory receptor OR6-22 pseudogene	20201124	-
9606	26719	OR2E1P	-	HS29K1|HSNH0569I24|OR2E1|OR2E2|hs6M1-9|hs6M1-9p	HGNC:HGNC:15507	6	6p22.1	olfactory receptor family 2 subfamily E member 1 pseudogene	pseudo	OR2E1P	olfactory receptor family 2 subfamily E member 1 pseudogene	O	olfactory receptor, family 2, subfamily E, member 2	20201124	-
9606	26735	OR1L3	-	OR9-28|OR9-D	HGNC:HGNC:8215|Ensembl:ENSG00000171481	9	9q33.2	olfactory receptor family 1 subfamily L member 3	protein-coding	OR1L3	olfactory receptor family 1 subfamily L member 3	O	olfactory receptor 1L3|olfactory receptor 9-D|olfactory receptor OR9-28	20201124	-
9606	26737	OR1L1	-	HG23|OR1L2|OR9-27|OR9-C	HGNC:HGNC:8213|Ensembl:ENSG00000173679	9	9q33.2	olfactory receptor family 1 subfamily L member 1	protein-coding	OR1L1	olfactory receptor family 1 subfamily L member 1	O	olfactory receptor 1L1|olfactory receptor 1L2|olfactory receptor 9-C|olfactory receptor OR9-27|olfactory receptor, family 1, subfamily L, member 2	20201124	-
9606	26740	OR1J2	-	HG152|HSA5|OR1J3|OR1J5|OR9-19|OST044	HGNC:HGNC:8209|Ensembl:ENSG00000197233	9	9q33.2	olfactory receptor family 1 subfamily J member 2	protein-coding	OR1J2	olfactory receptor family 1 subfamily J member 2	O	olfactory receptor 1J2|HTPCRX15|olfactory receptor 1J3|olfactory receptor 1J5|olfactory receptor OR9-19|olfactory receptor, family 1, subfamily J, member 3|olfactory receptor, family 1, subfamily J, member 5	20201124	-
9606	26742	OR1H1P	-	OR1H1|OST26	HGNC:HGNC:8206|Ensembl:ENSG00000228914	9	9q33.2	olfactory receptor family 1 subfamily H member 1 pseudogene	pseudo	OR1H1P	olfactory receptor family 1 subfamily H member 1 pseudogene	O	-	20201124	-
9606	26747	NUFIP1	-	NUFIP|Rsa1|bA540M5.1	MIM:604354|HGNC:HGNC:8057|Ensembl:ENSG00000083635	13	13q14.12	nuclear FMR1 interacting protein 1	protein-coding	NUFIP1	nuclear FMR1 interacting protein 1	O	nuclear fragile X mental retardation-interacting protein 1|NUFIP1, FMR1 interacting protein 1|nuclear FMRP-interacting protein 1|nuclear fragile X mental retardation protein interacting protein 1	20201124	-
9606	26748	GAGE12I	-	AL4|CT4.7|GAGE-7B|GAGE7B	MIM:300637|HGNC:HGNC:4105	X	Xp11.23	G antigen 12I	protein-coding	GAGE12I	G antigen 12I	O	G antigen 12I|G antigen 12G|G antigen 7B|cancer/testis antigen 4.7|g antigen 12F/G/I	20190730	-
9606	26749	GAGE2E	-	GAGE-2E|GAGE8	MIM:300736|HGNC:HGNC:31960	X	Xp11.23	G antigen 2E	protein-coding	GAGE2E	G antigen 2E	O	G antigen 2E	20201004	-
9606	26750	RPS6KC1	-	RPK118|RSKL1|S6K-delta-1|S6PKh1|humS6PKh1	MIM:617517|HGNC:HGNC:10439|Ensembl:ENSG00000136643	1	1q32.3	ribosomal protein S6 kinase C1	protein-coding	RPS6KC1	ribosomal protein S6 kinase C1	O	ribosomal protein S6 kinase delta-1|52 kDa ribosomal protein S6 kinase|SPHK1-binding protein|ribosomal S6 kinase-like protein with two PSK domains 118 kDa protein|ribosomal protein S6 kinase, 52kDa, polypeptide 1	20201213	-
9606	26751	SH3YL1	-	RAY	MIM:617314|HGNC:HGNC:29546|Ensembl:ENSG00000035115	2	2p25.3	SH3 and SYLF domain containing 1	protein-coding	SH3YL1	SH3 and SYLF domain containing 1	O	SH3 domain-containing YSC84-like protein 1|SH3 domain containing, Ysc84-like 1	20201213	-
9606	26762	HAVCR1	-	CD365|HAVCR|HAVCR-1|KIM-1|KIM1|TIM|TIM-1|TIM1|TIMD-1|TIMD1	MIM:606518|HGNC:HGNC:17866|Ensembl:ENSG00000113249	5	5q33.3	hepatitis A virus cellular receptor 1	protein-coding	HAVCR1	hepatitis A virus cellular receptor 1	O	hepatitis A virus cellular receptor 1|T cell immunoglobin domain and mucin domain protein 1|T-cell immunoglobulin mucin family member 1|T-cell immunoglobulin mucin receptor 1|T-cell membrane protein 1|kidney injury molecule 1	20201220	-
9606	26765	SNORD12C	-	E2|E2-1|E3|RNU106|SNORD106|U106	HGNC:HGNC:10105|Ensembl:ENSG00000209042	20	20q13.13	small nucleolar RNA, C/D box 12C	snoRNA	SNORD12C	small nucleolar RNA, C/D box 12C	O	RNA, U106 small nucleolar|small nucleolar RNA, C/D box 106	20201124	-
9606	26766	RNU105C	-	E1-5|E1-6	HGNC:HGNC:10104|Ensembl:ENSG00000199212	8	8q11.23	RNA, U105C small nucleolar	snoRNA	RNU105C	RNA, U105C small nucleolar	O	-	20201124	-
9606	26767	RNU105B	-	105B|E1-2	HGNC:HGNC:10103|Ensembl:ENSG00000201348	20	20p12.3	RNA, U105B small nucleolar	snoRNA	RNU105B	RNA, U105B small nucleolar	O	-	20201124	-
9606	26768	SNORA73B	-	105A|E1c|RNU105A|RNU17B|U17B	MIM:603239|HGNC:HGNC:10116|Ensembl:ENSG00000200087	1	1p35.3	small nucleolar RNA, H/ACA box 73B	snoRNA	SNORA73B	small nucleolar RNA, H/ACA box 73B	O	RNA, U105A small nucleolar|RNA, U17b small nuclear|RNA, U17b small nucleolar	20201124	-
9606	26769	SNORD81	-	RNU104|U81|Z23	HGNC:HGNC:10101	1	1q25.1	small nucleolar RNA, C/D box 81	snoRNA	SNORD81	small nucleolar RNA, C/D box 81	O	RNA, U104 small nucleolar	20201124	-
9606	26770	SNORD79	-	RNU103|U79|Z22	HGNC:HGNC:10100	1	1q25.1	small nucleolar RNA, C/D box 79	snoRNA	SNORD79	small nucleolar RNA, C/D box 79	O	RNA, U103 small nucleolar	20201124	-
9606	26771	SNORD102	-	RNU102|Z18	HGNC:HGNC:10099|Ensembl:ENSG00000207500	13	13q12.2	small nucleolar RNA, C/D box 102	snoRNA	SNORD102	small nucleolar RNA, C/D box 102	O	C/D box snoRNA U102|RNA, U102 small nucleolar	20201124	-
9606	26772	SNORD4B	-	RNU101B|Z17B	HGNC:HGNC:10098|Ensembl:ENSG00000238597	17	17q11.2	small nucleolar RNA, C/D box 4B	snoRNA	SNORD4B	small nucleolar RNA, C/D box 4B	O	RNA, U101B small nucleolar|U101B small nucleolar RNA|U101B snoRNA|Z17B small nucleolar RNA|Z17B snoRNA	20201124	-
9606	26773	SNORD4A	-	RNU101A|Z17A|mgh18S-121	HGNC:HGNC:10097|Ensembl:ENSG00000238578	17	17q11.2	small nucleolar RNA, C/D box 4A	snoRNA	SNORD4A	small nucleolar RNA, C/D box 4A	O	RNA, U101A small nucleolar|U101A small nucleolar RNA|U101A snoRNA|Z17A small nucleolar RNA|Z17A snoRNA	20201124	-
9606	26774	SNORD80	-	RNU100|U80|Z15	HGNC:HGNC:10096	1	1q25.1	small nucleolar RNA, C/D box 80	snoRNA	SNORD80	small nucleolar RNA, C/D box 80	O	RNA, U100 small nucleolar	20201124	-
9606	26775	SNORA72	-	RNU72|U72	HGNC:HGNC:10234|Ensembl:ENSG00000207067	8	8q22.2	small nucleolar RNA, H/ACA box 72	snoRNA	SNORA72	small nucleolar RNA, H/ACA box 72	O	RNA, U72 small nucleolar|U72 small nucleolar RNA|U72 snoRNA	20201124	-
9606	26776	SNORA71B	-	RNU71B|U71b	HGNC:HGNC:10233	20	20q11.23	small nucleolar RNA, H/ACA box 71B	snoRNA	SNORA71B	small nucleolar RNA, H/ACA box 71B	O	RNA, U71B small nucleolar	20201124	-
9606	26777	SNORA71A	-	RNU71A|U71a	HGNC:HGNC:10232|Ensembl:ENSG00000225091	20	20q11.23	small nucleolar RNA, H/ACA box 71A	snoRNA	SNORA71A	small nucleolar RNA, H/ACA box 71A	O	RNA, U71A small nucleolar	20201124	-
9606	26778	SNORA70	-	DXS648E|RNU70|U70	HGNC:HGNC:10231|Ensembl:ENSG00000207165	X	Xq28	small nucleolar RNA, H/ACA box 70	snoRNA	SNORA70	small nucleolar RNA, H/ACA box 70	O	RNA, U70 small nucleolar|U70 small nucleolar RNA|U70 snoRNA	20201124	-
9606	26779	SNORA69	-	RNU69|U69|U69A	HGNC:HGNC:10226|Ensembl:ENSG00000206622	X	Xq24	small nucleolar RNA, H/ACA box 69	snoRNA	SNORA69	small nucleolar RNA, H/ACA box 69	O	U69 small nucleolar RNA|U69 snoRNA|U69a small nucleolar RNA	20201124	-
9606	26780	SNORA68	-	RNU68|SNORA68A|U68	HGNC:HGNC:10225|Ensembl:ENSG00000207166	19	19p13.11	small nucleolar RNA, H/ACA box 68	snoRNA	SNORA68	small nucleolar RNA, H/ACA box 68	O	RNA, U68 small nucleolar|U68 small nucleolar RNA|U68 snoRNA	20201124	-
9606	26781	SNORA67	-	RNU67|U67	HGNC:HGNC:10224|Ensembl:ENSG00000277985	17	17p13.1	small nucleolar RNA, H/ACA box 67	snoRNA	SNORA67	small nucleolar RNA, H/ACA box 67	O	RNA, U67 small nucleolar	20201124	-
9606	26782	SNORA66	-	RNU66|U66	HGNC:HGNC:10223|Ensembl:ENSG00000207523	1	1p22.1	small nucleolar RNA, H/ACA box 66	snoRNA	SNORA66	small nucleolar RNA, H/ACA box 66	O	RNA, U66 small nucleolar	20201124	-
9606	26783	SNORA65	-	RNU65|U65	HGNC:HGNC:10222|Ensembl:ENSG00000201302	9	9q33.3	small nucleolar RNA, H/ACA box 65	snoRNA	SNORA65	small nucleolar RNA, H/ACA box 65	O	RNA, U65 small nucleolar|U65 small nucleolar RNA|U65 snoRNA	20201210	-
9606	26784	SNORA64	-	RNU64|U64	HGNC:HGNC:10221|Ensembl:ENSG00000207405	16	16p13.3	small nucleolar RNA, H/ACA box 64	snoRNA	SNORA64	small nucleolar RNA, H/ACA box 64	O	RNA, U64 small nucleolar|U64 small nucleolar RNA|U64 snoRNA	20201124	-
9606	26785	SNORD63	-	RNU63|SNORD63A|U63	HGNC:HGNC:10220|Ensembl:ENSG00000206989	5	5q31.2	small nucleolar RNA, C/D box 63	snoRNA	SNORD63	small nucleolar RNA, C/D box 63	O	RNA, U63 small nucleolar	20201124	-
9606	26786	SNORD62A	-	RNU62|U62|U62A	HGNC:HGNC:10219|Ensembl:ENSG00000235284	9	9q34.13	small nucleolar RNA, C/D box 62A	snoRNA	SNORD62A	small nucleolar RNA, C/D box 62A	O	RNA, U62 small nucleolar	20201124	-
9606	26787	SNORD61	-	HBII-342|RNU61|U61	HGNC:HGNC:10218|Ensembl:ENSG00000206979	X	Xq26.3	small nucleolar RNA, C/D box 61	snoRNA	SNORD61	small nucleolar RNA, C/D box 61	O	RNA, U61 small nuclear	20201124	-
9606	26788	SNORD60	-	RNU60|U60	HGNC:HGNC:10217|Ensembl:ENSG00000206630	16	16p13.3	small nucleolar RNA, C/D box 60	snoRNA	SNORD60	small nucleolar RNA, C/D box 60	O	RNA, U60 small nuclear	20201124	-
9606	26789	SNORD59A	-	RNU59|U59	HGNC:HGNC:10210|Ensembl:ENSG00000207031	12	12q13.3	small nucleolar RNA, C/D box 59A	snoRNA	SNORD59A	small nucleolar RNA, C/D box 59A	O	RNA, U59 small nuclear	20201124	-
9606	26790	SNORD58B	-	RNU58B|U58b	HGNC:HGNC:10209|Ensembl:ENSG00000271982	18	18q21.1	small nucleolar RNA, C/D box 58B	snoRNA	SNORD58B	small nucleolar RNA, C/D box 58B	O	RNA, U58B small nuclear	20201124	-
9606	26791	SNORD58A	-	RNU58A|U58a	HGNC:HGNC:10208|Ensembl:ENSG00000206602	18	18q21.1	small nucleolar RNA, C/D box 58A	snoRNA	SNORD58A	small nucleolar RNA, C/D box 58A	O	RNA, U58A small nuclear	20201124	-
9606	26792	SNORD57	-	RNU57|U57	HGNC:HGNC:10207|Ensembl:ENSG00000226572	20	20p13	small nucleolar RNA, C/D box 57	snoRNA	SNORD57	small nucleolar RNA, C/D box 57	O	RNA, U57 small nuclear	20201124	-
9606	26793	SNORD56	-	RNU56|U56	HGNC:HGNC:10206|Ensembl:ENSG00000229686	20	20p13	small nucleolar RNA, C/D box 56	snoRNA	SNORD56	small nucleolar RNA, C/D box 56	O	RNA, U56 small nuclear	20201124	-
9606	26795	SNORD54	-	RNU54|U54	HGNC:HGNC:10204|Ensembl:ENSG00000238650	8	8q12.1	small nucleolar RNA, C/D box 54	snoRNA	SNORD54	small nucleolar RNA, C/D box 54	O	RNA, U54 small nuclear|U54 small nuclear RNA|U54 snoRNA	20201124	-
9606	26796	SNORD53	-	RNU53|SNORD53A|U53	HGNC:HGNC:10203|Ensembl:ENSG00000265145	2	2p23.2	small nucleolar RNA, C/D box 53	snoRNA	SNORD53	small nucleolar RNA, C/D box 53	O	RNA, U53 small nuclear	20201124	-
9606	26797	SNORD52	-	RNU52|U52	HGNC:HGNC:10202|Ensembl:ENSG00000201754	6	6p21.33	small nucleolar RNA, C/D box 52	snoRNA	SNORD52	small nucleolar RNA, C/D box 52	O	RNA, U52 small nuclear	20201124	-
9606	26798	SNORD51	-	RNU51|U51	HGNC:HGNC:10201|Ensembl:ENSG00000207047	2	2q33.3	small nucleolar RNA, C/D box 51	snoRNA	SNORD51	small nucleolar RNA, C/D box 51	O	C/D box snoRNA U51|RNA, U51 small nuclear	20201124	-
9606	26799	SNORD50A	-	RNU50|U50	MIM:613117|HGNC:HGNC:10200	6	6q14.3	small nucleolar RNA, C/D box 50A	snoRNA	SNORD50A	small nucleolar RNA, C/D box 50A	O	RNA, U50 small nuclear	20201124	-
9606	26800	SNORD49A	-	RNU49|U49|U49A	HGNC:HGNC:10189|Ensembl:ENSG00000277370	17	17p11.2	small nucleolar RNA, C/D box 49A	snoRNA	SNORD49A	small nucleolar RNA, C/D box 49A	O	RNA, U49 small nuclear	20201124	-
9606	26801	SNORD48	-	RNU48|U48	HGNC:HGNC:10188|Ensembl:ENSG00000201823	6	6p21.33	small nucleolar RNA, C/D box 48	snoRNA	SNORD48	small nucleolar RNA, C/D box 48	O	RNA, U48 small nuclear	20201124	-
9606	26802	SNORD47	-	RNU47|U47	HGNC:HGNC:10187	1	1q25.1	small nucleolar RNA, C/D box 47	snoRNA	SNORD47	small nucleolar RNA, C/D box 47	O	RNA, U47 small nuclear	20201124	-
9606	26804	SNORD45B	-	RNU45B|U45b	HGNC:HGNC:10185|Ensembl:ENSG00000201487	1	1p31.1	small nucleolar RNA, C/D box 45B	snoRNA	SNORD45B	small nucleolar RNA, C/D box 45B	O	RNA, U45B small nuclear	20201124	-
9606	26805	SNORD45A	-	RNU45A|U45a	HGNC:HGNC:10184|Ensembl:ENSG00000207241	1	1p31.1	small nucleolar RNA, C/D box 45A	snoRNA	SNORD45A	small nucleolar RNA, C/D box 45A	O	RNA, U45A small nuclear	20201124	-
9606	26806	SNORD44	-	RNU44|U44	HGNC:HGNC:10183	1	1q25.1	small nucleolar RNA, C/D box 44	snoRNA	SNORD44	small nucleolar RNA, C/D box 44	O	RNA, U44 small nuclear	20201206	-
9606	26807	SNORD43	-	RNU43|U43	MIM:611068|HGNC:HGNC:10182|Ensembl:ENSG00000263764	22	22q13.1	small nucleolar RNA, C/D box 43	snoRNA	SNORD43	small nucleolar RNA, C/D box 43	O	RNA, U43 small nuclear|U43 small nuclear RNA|U43 small nucleolar RNA|U43 snoRNA	20201124	-
9606	26808	SNORD42B	-	RNU42B|U42B	HGNC:HGNC:10181|Ensembl:ENSG00000238423	17	17q11.2	small nucleolar RNA, C/D box 42B	snoRNA	SNORD42B	small nucleolar RNA, C/D box 42B	O	RNA, U42B small nucleolar|U42B small nucleolar RNA|U42B snoRNA	20201124	-
9606	26809	SNORD42A	-	RNU42A|U42|U42A	HGNC:HGNC:10180|Ensembl:ENSG00000238649	17	17q11.2	small nucleolar RNA, C/D box 42A	snoRNA	SNORD42A	small nucleolar RNA, C/D box 42A	O	RNA, U42A small nuclear|U42 small nuclear RNA|U42A snoRNA	20201124	-
9606	26810	SNORD41	-	RNU41|U41	HGNC:HGNC:10179|Ensembl:ENSG00000209702	19	19p13.13	small nucleolar RNA, C/D box 41	snoRNA	SNORD41	small nucleolar RNA, C/D box 41	O	RNA, U41 small nuclear	20201124	-
9606	26811	SNORD55	-	RNU39|RNU55|SNORD39|U39|U55	HGNC:HGNC:10205|Ensembl:ENSG00000264294	1	1p34.1	small nucleolar RNA, C/D box 55	snoRNA	SNORD55	small nucleolar RNA, C/D box 55	O	RNA, U39 small nucleolar|RNA, U55 small nuclear|U39 small nucleolar RNA|U39 snoRNA|small nucleolar RNA, C/D box 39	20201124	-
9606	26812	SNORD37	-	RNU37|U37	HGNC:HGNC:10166|Ensembl:ENSG00000206775	19	19p13.3	small nucleolar RNA, C/D box 37	snoRNA	SNORD37	small nucleolar RNA, C/D box 37	O	RNA, U37 small nucleolar	20201124	-
9606	26813	SNORD36C	-	RNU36C|U36c	HGNC:HGNC:10165|Ensembl:ENSG00000252542	9	9q34.2	small nucleolar RNA, C/D box 36C	snoRNA	SNORD36C	small nucleolar RNA, C/D box 36C	O	RNA, U36C small nucleolar|U36c small nucleolar RNA|U36c snoRNA	20201124	-
9606	26814	SNORD36B	-	RNU36B|U36b	HGNC:HGNC:10164|Ensembl:ENSG00000200831	9	9q34.2	small nucleolar RNA, C/D box 36B	snoRNA	SNORD36B	small nucleolar RNA, C/D box 36B	O	RNA, U36B small nucleolar|U36b small nucleolar RNA|U36b snoRNA	20201124	-
9606	26815	SNORD36A	-	RNU36A|U36a	HGNC:HGNC:10163|Ensembl:ENSG00000199744	9	9q34.2	small nucleolar RNA, C/D box 36A	snoRNA	SNORD36A	small nucleolar RNA, C/D box 36A	O	RNA, U36A small nucleolar|U36a small nucleolar RNA|U36a snoRNA	20201124	-
9606	26816	SNORD35A	-	RNU35|RNU35A|U35	HGNC:HGNC:10162|Ensembl:ENSG00000200259	19	19q13.33	small nucleolar RNA, C/D box 35A	snoRNA	SNORD35A	small nucleolar RNA, C/D box 35A	O	RNA, U35 small nucleolar|U35 small nucleolar RNA|U35 snoRNA	20201124	-
9606	26817	SNORD34	-	RNU34|U34	HGNC:HGNC:10161|Ensembl:ENSG00000202503	19	19q13.33	small nucleolar RNA, C/D box 34	snoRNA	SNORD34	small nucleolar RNA, C/D box 34	O	RNA, U34 small nucleolar|U34 small nucleolar RNA|U34 snoRNA	20201124	-
9606	26818	SNORD33	-	RNU33|U33	HGNC:HGNC:10160|Ensembl:ENSG00000199631	19	19q13.33	small nucleolar RNA, C/D box 33	snoRNA	SNORD33	small nucleolar RNA, C/D box 33	O	RNA, U33 small nucleolar|U33 small nucleolar RNA|U33 snoRNA	20201124	-
9606	26819	SNORD32A	-	RNU32|U32|U32A	HGNC:HGNC:10159|Ensembl:ENSG00000201675	19	19q13.33	small nucleolar RNA, C/D box 32A	snoRNA	SNORD32A	small nucleolar RNA, C/D box 32A	O	RNA, U32 small nucleolar|U32 small nucleolar RNA|U32 snoRNA	20201124	-
9606	26820	SNORD24	-	RNU24|U24	HGNC:HGNC:10146|Ensembl:ENSG00000206611	9	9q34.2	small nucleolar RNA, C/D box 24	snoRNA	SNORD24	small nucleolar RNA, C/D box 24	O	RNA, U24 small nucleolar|U24 small nucleolar RNA|U24 snoRNA	20201124	-
9606	26821	SNORA74A	-	RNU19|U19	HGNC:HGNC:10119|Ensembl:ENSG00000200959	5	5q31.2	small nucleolar RNA, H/ACA box 74A	snoRNA	SNORA74A	small nucleolar RNA, H/ACA box 74A	O	RNA, U19 small nucleolar	20201124	-
9606	26822	SNORD14A	-	RNU14|RNU14A|U14|U14-S13-5	HGNC:HGNC:10113|Ensembl:ENSG00000272034	11	11p15.1	small nucleolar RNA, C/D box 14A	snoRNA	SNORD14A	small nucleolar RNA, C/D box 14A	O	RNA, U14 small nucleolar|U14 small nucleolar RNA|U14 snoRNA	20201124	-
9606	26823	RNU12-2P	-	RNU12|RNU12P|U12	HGNC:HGNC:10109|Ensembl:ENSG00000201659	X	Xp11.3	RNA, U12 small nuclear 2, pseudogene	pseudo	RNU12-2P	RNA, U12 small nuclear 2, pseudogene	O	RNA, U12 small nuclear pseudogene	20201124	-
9606	26824	RNU11	-	RNU11-1|U11	HGNC:HGNC:10108|Ensembl:ENSG00000274978	1	1p35.3	RNA, U11 small nuclear	snRNA	RNU11	RNA, U11 small nuclear	O	-	20201124	-
9606	26825	RNU6-50P	-	RNU6-50|RNU6P1|U6	HGNC:HGNC:10229	X	Xp11.3	RNA, U6 small nuclear 50, pseudogene	pseudo	RNU6-50P	RNA, U6 small nuclear 50, pseudogene	O	RNA, U6 small nuclear pseudogene 1	20201215	-
9606	26826	RNU6-6P	-	RNU6-6|RNU6B|U6-6	HGNC:HGNC:10228|Ensembl:ENSG00000272055	10	10p13	RNA, U6 small nuclear 6, pseudogene	pseudo	RNU6-6P	RNA, U6 small nuclear 6, pseudogene	O	RNA, U6B small nuclear	20201124	-
9606	26827	RNU6-1	-	RNU6|RNU6A|U6|U6-1	MIM:180692|HGNC:HGNC:10227|Ensembl:ENSG00000206625	15	15q23	RNA, U6 small nuclear 1	snRNA	RNU6-1	RNA, U6 small nuclear 1	O	RNA, U6A small nuclear	20201124	-
9606	26828	RNU5F-1	-	RNU5F|U5F	HGNC:HGNC:10216|Ensembl:ENSG00000199377	1	1p34.1	RNA, U5F small nuclear 1	snRNA	RNU5F-1	RNA, U5F small nuclear 1	O	-	20201124	-
9606	26829	RNU5E-1	-	RNU5E|U5E	HGNC:HGNC:10215|Ensembl:ENSG00000199347	1	1p36.22	RNA, U5E small nuclear 1	snRNA	RNU5E-1	RNA, U5E small nuclear 1	O	-	20201124	-
9606	26830	RNU5D-1	-	RNU5D|U5DL|U5DS	HGNC:HGNC:10214|Ensembl:ENSG00000200169	1	1p34.1	RNA, U5D small nuclear 1	snRNA	RNU5D-1	RNA, U5D small nuclear 1	O	-	20201124	-
9606	26831	RNU5A-1	-	RNU5|RNU5A|RNU5C|U5A|U5B1	MIM:180691|HGNC:HGNC:10211|Ensembl:ENSG00000199568	15	15q22.31	RNA, U5A small nuclear 1	snRNA	RNU5A-1	RNA, U5A small nuclear 1	O	RNA, U5C small nuclear	20201124	-
9606	26832	RNU5B-1	-	RNU5B|RNU5B-1P|U5B1	HGNC:HGNC:10212|Ensembl:ENSG00000200156	15	15q22.31	RNA, U5B small nuclear 1	snRNA	RNU5B-1	RNA, U5B small nuclear 1	O	RNA, U5B small nuclear pseudogene 1	20201124	-
9606	26834	RNU4-2	-	RNU4-1B|RNU4B1|RNU4C|U4A|U4b|U4c	HGNC:HGNC:10193|Ensembl:ENSG00000202538	12	12q24.23	RNA, U4 small nuclear 2	snRNA	RNU4-2	RNA, U4 small nuclear 2	O	RNA, U4 small nuclear 1B|RNA, U4B1 small nuclear|RNA, U4C small nuclear	20201124	-
9606	26835	RNU4-1	-	RNU4A|RNU4B2|U4|U4BL	HGNC:HGNC:10192|Ensembl:ENSG00000200795	12	12q24.23	RNA, U4 small nuclear 1	snRNA	RNU4-1	RNA, U4 small nuclear 1	O	RNA, U4A small nuclear|RNA, U4B2 small nuclear	20201124	-
9606	26838	RNU4-6P	-	RNU4P6|U4|U4/8	HGNC:HGNC:10199	X	Xp22.2	RNA, U4 small nuclear 6, pseudogene	pseudo	RNU4-6P	RNA, U4 small nuclear 6, pseudogene	O	RNA, U4 small nuclear pseudogene 6	20201124	-
9606	26839	RNU4-5P	-	RNU4P5|U4|U4/6	HGNC:HGNC:10198	10	10q25.1	RNA, U4 small nuclear 5, pseudogene	pseudo	RNU4-5P	RNA, U4 small nuclear 5, pseudogene	O	RNA, U4 small nuclear pseudogene 5	20201124	-
9606	26840	RNU4-4P	-	RNU4P4|U4|U4/5	HGNC:HGNC:10197	3	3q26.31	RNA, U4 small nuclear 4, pseudogene	pseudo	RNU4-4P	RNA, U4 small nuclear 4, pseudogene	O	RNA, U4 small nuclear pseudogene 4	20201124	-
9606	26841	RNU4-3P	-	RNU4P3|U4|U4/4	HGNC:HGNC:10196	18	18q12.2	RNA, U4 small nuclear 3, pseudogene	pseudo	RNU4-3P	RNA, U4 small nuclear 3, pseudogene	O	RNA, U4 small nuclear pseudogene 3	20201124	-
9606	26842	SNORD3P4	-	RNU3P4|U3|U3.6	HGNC:HGNC:10178	3	3q27.1	small nucleolar RNA, C/D box 3 pseudogene 4	pseudo	SNORD3P4	small nucleolar RNA, C/D box 3 pseudogene 4	O	RNA, U3 small nucleolar pseudogene 4	20201124	-
9606	26843	SNORD3P3	-	RNU3P3|U3|U3.5|u3.7	HGNC:HGNC:10177	14	14q31.3	small nucleolar RNA, C/D box 3 pseudogene 3	snoRNA	SNORD3P3	small nucleolar RNA, C/D box 3 pseudogene 3	O	RNA, U3 small nucleolar pseudogene 3	20201124	-
9606	26851	SNORD3B-1	-	RNU3A1|U3a|U3b1|U3b2	HGNC:HGNC:10168	17	17p11.2	small nucleolar RNA, C/D box 3B-1	snoRNA	SNORD3B-1	small nucleolar RNA, C/D box 3B-1	O	RNA, U3A1 small nucleolar, RNA, U3A1 small nucleolar|U3 small nucleolar RNA B-1|U3 snoRNA B-1	20201124	-
9606	26852	RNU2-5P	-	RNU2P3	HGNC:HGNC:10155|Ensembl:ENSG00000222465	9	9q21.12	RNA, U2 small nuclear 5, pseudogene	pseudo	RNU2-5P	RNA, U2 small nuclear 5, pseudogene	O	RNA, U2 small nuclear pseudogene 3	20201124	-
9606	26853	RNU2-4P	-	RNU2P2|U2|U2/7	HGNC:HGNC:10154|Ensembl:ENSG00000277084	17	17q21.31	RNA, U2 small nuclear 4, pseudogene	pseudo	RNU2-4P	RNA, U2 small nuclear 4, pseudogene	O	RNA, U2 small nuclear pseudogene 2	20201124	-
9606	26854	RNU2-3P	-	RNU2P1|U2	HGNC:HGNC:10153|Ensembl:ENSG00000222076	15	15q26.2	RNA, U2 small nuclear 3, pseudogene	pseudo	RNU2-3P	RNA, U2 small nuclear 3, pseudogene	O	RNA, U2 small nuclear pseudogene 1	20201124	-
9606	26855	RNU2-2P	-	RNU2-2|RNU2B|U2	HGNC:HGNC:10152	11	11q12.3	RNA, U2 small nuclear 2, pseudogene	pseudo	RNU2-2P	RNA, U2 small nuclear 2, pseudogene	O	RNA, U2B small nuclear	20201124	-
9606	26858	RNU1-15P	-	RNU1P8|U1P11	HGNC:HGNC:10140|Ensembl:ENSG00000195024	7	7p15.3	RNA, U1 small nuclear 15, pseudogene	pseudo	RNU1-15P	RNA, U1 small nuclear 15, pseudogene	O	RNA, U1 small nuclear pseudogene 8	20201124	-
9606	26859	RNU1-14P	-	RNU1P7|U1P17	HGNC:HGNC:10139|Ensembl:ENSG00000199629	7	7p12.1	RNA, U1 small nuclear 14, pseudogene	pseudo	RNU1-14P	RNA, U1 small nuclear 14, pseudogene	O	RNA, U1 small nuclear pseudogene 7	20201124	-
9606	26860	RNVU1-2	-	RNU1-12P|RNU1-13P|RNU1-71|RNU1P2|RNU1P6|RNVU1-11|U1.1|U1P1|U1P2A|vU1.11|vU1.2	HGNC:HGNC:48308|Ensembl:ENSG00000238825	1	1q21.2	RNA, variant U1 small nuclear 2	pseudo	RNVU1-2	RNA, variant U1 small nuclear 2	O	RNA, U1 small nuclear 12, pseudogene|RNA, U1 small nuclear 13, pseudogene|RNA, U1 small nuclear pseudogene 2|RNA, U1 small nuclear pseudogene 6|RNA, variant U1 small nuclear 11	20201124	-
9606	26861	RNU1-11P	-	RNU1P1|RNU1P5|U1P1A	HGNC:HGNC:10137	6	6p24.1	RNA, U1 small nuclear 11, pseudogene	pseudo	RNU1-11P	RNA, U1 small nuclear 11, pseudogene	O	RNA, U1 small nuclear pseudogene 5	20201124	-
9606	26863	RNVU1-18	-	RNU1-25|RNU1-25P|RNU1-5|RNU1P1|RNU1P9|U1.15|U1P101|U1P15|vU1.18	HGNC:HGNC:37496|Ensembl:ENSG00000206737	1	1q21.1	RNA, variant U1 small nuclear 18	snRNA	RNVU1-18	RNA, variant U1 small nuclear 18	O	RNA, U1 small nuclear 25, pseudogene|RNA, U1 small nuclear 5|RNA, U1 small nuclear pseudogene 1|RNA, U1 small nuclear pseudogene 9	20201124	-
9606	26864	RNVU1-7	-	RNU1-26P|RNU1-6|RNU1-6P|RNU1-9|RNU1-9P|RNVU1-9|vU1.7|vU1.9	HGNC:HGNC:37500|Ensembl:ENSG00000206585	1	1q21.2	RNA, variant U1 small nuclear 7	snRNA	RNVU1-7	RNA, variant U1 small nuclear 7	O	RNA, U1 small nuclear 26, pseudogene|RNA, U1 small nuclear 6, pseudogene|RNA, U1 small nuclear 9, pseudogene|RNA, variant U1 small nuclear 9	20201124	-
9606	26865	RNU1-27P	-	RNU1-7|RNU1-7P	HGNC:HGNC:37497|Ensembl:ENSG00000206596	14	14q13.1	RNA, U1 small nuclear 27, pseudogene	pseudo	RNU1-27P	RNA, U1 small nuclear 27, pseudogene	O	RNA, U1 small nuclear 7, pseudogene	20201124	-
9606	26866	RNU1-28P	-	RNU1-8|RNU1-8P	HGNC:HGNC:37498|Ensembl:ENSG00000206588	14	14q13.1	RNA, U1 small nuclear 28, pseudogene	pseudo	RNU1-28P	RNA, U1 small nuclear 28, pseudogene	O	RNA, U1 small nuclear 8, pseudogene	20201124	-
9606	26869	RNU1-3	-	HSD4|RNU1G3	HGNC:HGNC:10130|Ensembl:ENSG00000207513	1	1p36.13	RNA, U1 small nuclear 3	snRNA	RNU1-3	RNA, U1 small nuclear 3	O	RNA, U1G3 small nuclear	20201124	-
9606	26870	RNU1-2	-	RNU1C1|RNU1C2|U1C1|U1C21	HGNC:HGNC:10123|Ensembl:ENSG00000207005	1	1p36.13	RNA, U1 small nuclear 2	snRNA	RNU1-2	RNA, U1 small nuclear 2	O	RNA, U1C1 small nuclear|RNA, U1C2 small nuclear	20201124	-
9606	26871	RNU1-1	-	HSD1|HU1-1|RNU1|RNU1A|RNU1A3|RNU1G4|Rnu1a1|U1|U1A1	HGNC:HGNC:10120|Ensembl:ENSG00000206652	1	1p36.13	RNA, U1 small nuclear 1	snRNA	RNU1-1	RNA, U1 small nuclear 1	O	RNA, U1A small nuclear|RNA, U1A3 small nuclear|RNA, U1G4 small nuclear	20201124	-
9606	26872	STEAP1	-	PRSS24|STEAP	MIM:604415|HGNC:HGNC:11378|Ensembl:ENSG00000164647	7	7q21.13	STEAP family member 1	protein-coding	STEAP1	STEAP family member 1	O	metalloreductase STEAP1|STEAP1 metalloreductase|six transmembrane epithelial antigen of the prostate 1|six-transmembrane epithelial antigen of prostate 1	20210118	-
9606	26873	OPLAH	-	5-Opase|OPLA|OPLAHD	MIM:614243|HGNC:HGNC:8149|Ensembl:ENSG00000178814	8	8q24.3	5-oxoprolinase, ATP-hydrolysing	protein-coding	OPLAH	5-oxoprolinase, ATP-hydrolysing	O	5-oxoprolinase|5-oxo-L-prolinase|pyroglutamase	20201124	-
9606	26952	SMR3A	-	P-B1|PBI|PRL5|PROL5	MIM:618340|HGNC:HGNC:19216|Ensembl:ENSG00000109208	4	4q13.3	submaxillary gland androgen regulated protein 3A	protein-coding	SMR3A	submaxillary gland androgen regulated protein 3A	O	submaxillary gland androgen-regulated protein 3A|proline rich 5 (salivary)|proline- rich protein 5|proline-rich protein PBI|protein homologous to salivary proline-rich protein P-B|submaxillary gland androgen regulated protein 3 homolog A	20201213	-
9606	26953	RANBP6	-	-	HGNC:HGNC:9851|Ensembl:ENSG00000137040	9	9p24.1	RAN binding protein 6	protein-coding	RANBP6	RAN binding protein 6	O	ran-binding protein 6|Ran-GTP binding protein	20201124	-
9606	26957	ABCD1P4	-	ALD22Q11	HGNC:HGNC:65	22	22q11.1	ATP binding cassette subfamily D member 1 pseudogene 4	pseudo	ABCD1P4	ATP binding cassette subfamily D member 1 pseudogene 4	O	ATP-binding cassette, sub-family D (ALD), member 1 pseudogene|ATP-binding cassette, sub-family D (ALD), member 1, pseudogene 4	20201124	-
9606	26958	COPG2	-	2-COP|gamma-2-COP	MIM:604355|HGNC:HGNC:2237|Ensembl:ENSG00000158623	7	7q32.2	COPI coat complex subunit gamma 2	protein-coding	COPG2	COPI coat complex subunit gamma 2	O	coatomer subunit gamma-2|coat protein, nonclathrin, gamma-2-cop|coatomer protein complex subunit gamma 2|gamma-2-coat protein|testicular secretory protein Li 12	20210103	-
9606	26959	HBP1	-	-	MIM:616714|HGNC:HGNC:23200|Ensembl:ENSG00000105856	7	7q22.3	HMG-box transcription factor 1	protein-coding	HBP1	HMG-box transcription factor 1	O	HMG box-containing protein 1|high mobility group box transcription factor 1	20201124	-
9606	26960	NBEA	-	BCL8B|LYST2	MIM:604889|HGNC:HGNC:7648|Ensembl:ENSG00000172915	13	13q13.3	neurobeachin	protein-coding	NBEA	neurobeachin	O	neurobeachin|lysosomal-trafficking regulator 2	20210123	-
9606	26973	CHORDC1	-	CHP1	MIM:604353|HGNC:HGNC:14525|Ensembl:ENSG00000110172	11	11q14.3	cysteine and histidine rich domain containing 1	protein-coding	CHORDC1	cysteine and histidine rich domain containing 1	O	cysteine and histidine-rich domain-containing protein 1|CHORD-containing protein 1|CHP-1|chord domain-containing protein 1|cysteine and histidine-rich domain (CHORD) containing 1|cysteine and histidine-rich domain (CHORD)-containing, zinc-binding protein 1|morgana|protein morgana	20201124	-
9606	26974	ZNF285	-	ZNF285A	HGNC:HGNC:13079|Ensembl:ENSG00000267508	19	19q13.31	zinc finger protein 285	protein-coding	ZNF285	zinc finger protein 285	O	zinc finger protein 285|zinc finger protein 285A	20201124	-
9606	26978	PABPC1P3	-	PABP3|PABPCP3	HGNC:HGNC:8560	X	Xq13.2	poly(A) binding protein cytoplasmic 1 pseudogene 3	pseudo	PABPC1P3	poly(A) binding protein cytoplasmic 1 pseudogene 3	O	poly(A) binding protein, cytoplasmic, pseudogene 3	20201124	-
9606	26980	PABPC1P1	-	PABP1|PABPCP1	HGNC:HGNC:8558	4	4p14	poly(A) binding protein cytoplasmic 1 pseudogene 1	pseudo	PABPC1P1	poly(A) binding protein cytoplasmic 1 pseudogene 1	O	poly(A) binding protein, cytoplasmic, pseudogene 1	20201124	-
9606	26982	ABCD1P3	-	-	HGNC:HGNC:64	16	16p11.2	ATP binding cassette subfamily D member 1 pseudogene 3	pseudo	ABCD1P3	ATP binding cassette subfamily D member 1 pseudogene 3	O	ATP-binding cassette, sub-family D (ALD), member 1, pseudogene 3	20201124	-
9606	26983	ABCD1P2	-	bA453N3.6	HGNC:HGNC:63|Ensembl:ENSG00000215151	10	10p11.1	ATP binding cassette subfamily D member 1 pseudogene 2	pseudo	ABCD1P2	ATP binding cassette subfamily D member 1 pseudogene 2	O	ATP-binding cassette, sub-family D (ALD), member 1 pseudogene|ATP-binding cassette, sub-family D (ALD), member 1, pseudogene 2	20201124	-
9606	26984	SEC22A	-	SEC22L2	MIM:612442|HGNC:HGNC:20260|Ensembl:ENSG00000121542	3	3q21.1	SEC22 homolog A, vesicle trafficking protein	protein-coding	SEC22A	SEC22 homolog A, vesicle trafficking protein	O	vesicle-trafficking protein SEC22a|SEC22 vesicle trafficking protein homolog A|SEC22 vesicle trafficking protein-like 2	20201124	-
9606	26985	AP3M1	-	-	MIM:610366|HGNC:HGNC:569|Ensembl:ENSG00000185009	10	10q22.2	adaptor related protein complex 3 subunit mu 1	protein-coding	AP3M1	adaptor related protein complex 3 subunit mu 1	O	AP-3 complex subunit mu-1|AP-3 adapter complex mu3A subunit|adapter-related protein complex 3 mu-1 subunit|adaptor related protein complex 3 mu 1 subunit|clathrin adaptor complex AP3, mu-3A subunit|mu-adaptin 3A|mu3A-adaptin	20201124	-
9606	26986	PABPC1	-	PAB1|PABP|PABP1|PABPC2|PABPL1	MIM:604679|HGNC:HGNC:8554|Ensembl:ENSG00000070756	8	8q22.3	poly(A) binding protein cytoplasmic 1	protein-coding	PABPC1	poly(A) binding protein cytoplasmic 1	O	polyadenylate-binding protein 1|poly(A) binding protein, cytoplasmic 2	20210103	-
9606	26993	AKAP8L	-	HA95|HAP95|NAKAP|NAKAP95	MIM:609475|HGNC:HGNC:29857|Ensembl:ENSG00000011243	19	19p13.12	A-kinase anchoring protein 8 like	protein-coding	AKAP8L	A-kinase anchoring protein 8 like	O	A-kinase anchor protein 8-like|A kinase (PRKA) anchor protein 8-like|AKAP8-like protein|helicase A-binding protein 95 kDa|homologous to AKAP95 protein|neighbor of A-kinase anchoring protein 95|neighbor of AKAP95|testis tissue sperm-binding protein Li 90mP	20210103	-
9606	26994	RNF11	-	CGI-123|SID1669	MIM:612598|HGNC:HGNC:10056|Ensembl:ENSG00000123091	1	1p32.3	ring finger protein 11	protein-coding	RNF11	ring finger protein 11	O	RING finger protein 11	20201206	-
9606	26995	TRUB2	-	CLONE24922	MIM:610727|HGNC:HGNC:17170|Ensembl:ENSG00000167112	9	9q34.11	TruB pseudouridine synthase family member 2	protein-coding	TRUB2	TruB pseudouridine synthase family member 2	O	mitochondrial mRNA pseudouridine synthase TRUB2|TruB pseudouridine (psi) synthase family member 2|TruB pseudouridine (psi) synthase homolog 2|probable tRNA pseudouridine synthase 2	20201124	-
9606	26996	GPR160	-	GPCR1|GPCR150	HGNC:HGNC:23693|Ensembl:ENSG00000173890	3	3q26.2	G protein-coupled receptor 160	protein-coding	GPR160	G protein-coupled receptor 160	O	probable G-protein coupled receptor 160|G-protein coupled receptor GPCR1|hGPCR1|putative G protein-coupled receptor	20201124	-
9606	26998	FETUB	-	16G2|Gugu|IRL685	MIM:605954|HGNC:HGNC:3658|Ensembl:ENSG00000090512	3	3q27.3	fetuin B	protein-coding	FETUB	fetuin B	O	fetuin-B|fetuin-like protein IRL685	20201124	-
9606	26999	CYFIP2	-	DEE65|EIEE65|PIR121	MIM:606323|HGNC:HGNC:13760|Ensembl:ENSG00000055163	5	5q33.3	cytoplasmic FMR1 interacting protein 2	protein-coding	CYFIP2	cytoplasmic FMR1 interacting protein 2	O	cytoplasmic FMR1-interacting protein 2|p53-inducible protein 121	20210123	-
9606	27000	DNAJC2	-	MPHOSPH11|MPP11|ZRF1|ZUO1	MIM:605502|HGNC:HGNC:13192|Ensembl:ENSG00000105821	7	7q22.1	DnaJ heat shock protein family (Hsp40) member C2	protein-coding	DNAJC2	DnaJ heat shock protein family (Hsp40) member C2	O	dnaJ homolog subfamily C member 2|DnaJ (Hsp40) homolog, subfamily C, member 2|M-phase phosphoprotein 11|zuotin-related factor 1	20201124	-
9606	27002	PAFAH1B1P2	-	LIS2P|PAFAH1P2	HGNC:HGNC:8578	2	2q13	platelet activating factor acetylhydrolase 1b regulatory subunit 1 pseudogene 2	pseudo	PAFAH1B1P2	platelet activating factor acetylhydrolase 1b regulatory subunit 1 pseudogene 2	O	platelet-activating factor acetylhydrolase 1b, regulatory subunit 1 (45kDa) pseudogene	20201124	-
9606	27004	TCL6	-	TNG1|TNG2	MIM:604412|HGNC:HGNC:13463	14	14q32.13	T cell leukemia/lymphoma 6	ncRNA	TCL6	T cell leukemia/lymphoma 6	O	T cell leukemia/lymphoma 6 (non-protein coding)|TCL1-neighboring gene 1|TCL1-neighboring gene 2	20210118	-
9606	27005	USP21	-	USP16|USP23	MIM:604729|HGNC:HGNC:12620|Ensembl:ENSG00000143258	1	1q23.3	ubiquitin specific peptidase 21	protein-coding	USP21	ubiquitin specific peptidase 21	O	ubiquitin carboxyl-terminal hydrolase 21|NEDD8-specific protease|deubiquitinating enzyme 21|ubiquitin specific protease 21|ubiquitin thioesterase 21|ubiquitin thiolesterase 21|ubiquitin-specific processing protease 21|ubiquitin-specific protease 16	20201213	-
9606	27006	FGF22	-	-	MIM:605831|HGNC:HGNC:3679|Ensembl:ENSG00000070388	19	19p13.3	fibroblast growth factor 22	protein-coding	FGF22	fibroblast growth factor 22	O	fibroblast growth factor 22|FGF-22	20201213	-
9606	27010	TPK1	-	HTPK1|PP20|THMD5	MIM:606370|HGNC:HGNC:17358|Ensembl:ENSG00000196511	7	7q35	thiamin pyrophosphokinase 1	protein-coding	TPK1	thiamin pyrophosphokinase 1	O	thiamin pyrophosphokinase 1|placental protein 20|thiamine diphosphokinase|thiamine kinase	20201124	-
9606	27012	KCNV1	-	HNKA|KCNB3|KV2.3|KV8.1	MIM:608164|HGNC:HGNC:18861|Ensembl:ENSG00000164794	8	8q23.2	potassium voltage-gated channel modifier subfamily V member 1	protein-coding	KCNV1	potassium voltage-gated channel modifier subfamily V member 1	O	potassium voltage-gated channel subfamily V member 1|neuronal potassium channel alpha subunit HNKA|potassium channel Kv8.1|potassium channel, subfamily V, member 1|potassium channel, voltage gated modifier subfamily V, member 1|voltage-gated potassium channel subunit Kv8.1	20201124	-
9606	27013	CNPPD1	-	C2orf24|CGI-57	HGNC:HGNC:25220|Ensembl:ENSG00000115649	2	2q35	cyclin Pas1/PHO80 domain containing 1	protein-coding	CNPPD1	cyclin Pas1/PHO80 domain containing 1	O	protein CNPPD1|cyclin Pas1/PHO80 domain-containing protein 1	20201124	-
9606	27018	BEX3	-	Bex|DXS6984E|HGR74|NADE|NGFRAP1	MIM:300361|HGNC:HGNC:13388|Ensembl:ENSG00000166681	X	Xq22.2	brain expressed X-linked 3	protein-coding	BEX3	brain expressed X-linked 3	O	protein BEX3|brain-expressed X-linked protein 3|nerve growth factor receptor (TNFRSF16) associated protein 1|ovarian granulosa cell 13.0 kDa protein HGR74|p75NTR-associated cell death executor	20201213	-
9606	27019	DNAI1	-	CILD1|DIC1|ICS1|PCD	MIM:604366|HGNC:HGNC:2954|Ensembl:ENSG00000122735	9	9p13.3	dynein axonemal intermediate chain 1	protein-coding	DNAI1	dynein axonemal intermediate chain 1	O	dynein intermediate chain 1, axonemal|dynein, axonemal, intermediate polypeptide 1|immotile cilia syndrome 1|testis tissue sperm-binding protein Li 87P	20201124	-
9606	27020	NPTN	-	GP55|GP65|SDFR1|SDR1|np55|np65	MIM:612820|HGNC:HGNC:17867|Ensembl:ENSG00000156642	15	15q24.1	neuroplastin	protein-coding	NPTN	neuroplastin	O	neuroplastin|SDR-1|stromal cell derived factor receptor 1|stromal cell-derived receptor 1	20210123	-
9606	27022	FOXD3	-	AIS1|Genesis|HFH2|VAMAS2	MIM:611539|HGNC:HGNC:3804|Ensembl:ENSG00000187140	1	1p31.3	forkhead box D3	protein-coding	FOXD3	forkhead box D3	O	forkhead box protein D3|HNF3/FH transcription factor genesis	20210118	-
9606	27023	FOXB1	-	FKH5|HFKH-5	HGNC:HGNC:3799|Ensembl:ENSG00000171956	15	15q22.2	forkhead box B1	protein-coding	FOXB1	forkhead box B1	O	forkhead box protein B1|transcription factor FKH-5	20201213	-
9606	27030	MLH3	-	HNPCC7	MIM:604395|HGNC:HGNC:7128|Ensembl:ENSG00000119684	14	14q24.3	mutL homolog 3	protein-coding	MLH3	mutL homolog 3	O	DNA mismatch repair protein Mlh3	20201211	-
9606	27031	NPHP3	-	CFAP31|MKS7|NPH3|RHPD|RHPD1|SLSN3	MIM:608002|HGNC:HGNC:7907|Ensembl:ENSG00000113971	3	3q22.1	nephrocystin 3	protein-coding	NPHP3	nephrocystin 3	O	nephrocystin-3|Meckel syndrome, type 7|cilia and flagella associated protein 31|nephronophthisis 3 (adolescent)	20201124	-
9606	27032	ATP2C1	-	ATP2C1A|BCPM|HHD|PMR1|SPCA1|hSPCA1	MIM:604384|HGNC:HGNC:13211|Ensembl:ENSG00000017260	3	3q22.1	ATPase secretory pathway Ca2+ transporting 1	protein-coding	ATP2C1	ATPase secretory pathway Ca2+ transporting 1	O	calcium-transporting ATPase type 2C member 1|ATP-dependent Ca(2+) pump PMR1|ATPase 2C1|ATPase, Ca(2+)-sequestering|ATPase, Ca++ transporting, type 2C, member 1|HUSSY-28|secretory pathway Ca2+/Mn2+ ATPase 1	20210118	-
9606	27033	ZBTB32	-	FAXF|FAZF|Rog|TZFP|ZNF538	MIM:605859|HGNC:HGNC:16763|Ensembl:ENSG00000011590	19	19q13.12	zinc finger and BTB domain containing 32	protein-coding	ZBTB32	zinc finger and BTB domain containing 32	O	zinc finger and BTB domain-containing protein 32|FANCC-interacting protein|fanconi anemia zinc finger protein|repressor of GATA|testis zinc finger protein|zinc finger protein 538	20201124	-
9606	27034	ACAD8	-	ACAD-8|ARC42|IBDH	MIM:604773|HGNC:HGNC:87|Ensembl:ENSG00000151498	11	11q25	acyl-CoA dehydrogenase family member 8	protein-coding	ACAD8	acyl-CoA dehydrogenase family member 8	O	isobutyryl-CoA dehydrogenase, mitochondrial|activator-recruited cofactor 42 kDa component|acyl-Coenzyme A dehydrogenase family, member 8	20210114	-
9606	27035	NOX1	-	GP91-2|MOX1|NOH-1|NOH1	MIM:300225|HGNC:HGNC:7889|Ensembl:ENSG00000007952	X	Xq22.1	NADPH oxidase 1	protein-coding	NOX1	NADPH oxidase 1	O	NADPH oxidase 1|NADH/NADPH mitogenic oxidase subunit P65-MOX|NADPH oxidase homolog-1|mitogenic oxidase (pyridine nucleotide-dependent superoxide-generating)|mitogenic oxidase 1	20210114	-
9606	27036	SIGLEC7	-	AIRM-1|AIRM1|CD328|CDw328|D-siglec|QA79|SIGLEC-7|SIGLEC19P|SIGLECP2|p75|p75/AIRM1	MIM:604410|HGNC:HGNC:10876|Ensembl:ENSG00000168995	19	19q13.41	sialic acid binding Ig like lectin 7	protein-coding	SIGLEC7	sialic acid binding Ig like lectin 7	O	sialic acid-binding Ig-like lectin 7|QA79 membrane protein|adhesion inhibitory receptor molecule 1, siglec-7|sialic acid binding immunoglobulin-like lectin 7	20201213	-
9606	27037	TRMT2A	-	HTF9C	MIM:611151|HGNC:HGNC:24974|Ensembl:ENSG00000099899	22	22q11.21	tRNA methyltransferase 2 homolog A	protein-coding	TRMT2A	tRNA methyltransferase 2 homolog A	O	tRNA (uracil-5-)-methyltransferase homolog A|TRM2 tRNA methyltransferase 2 homolog A|hpaII tiny fragments locus 9c protein	20201124	-
9606	27038	ARVD6	-	-	MIM:604401	10	10p14-p12	arrhythmogenic right ventricular dysplasia 6	unknown	-	-	-	-	20170408	-
9606	27039	PKD2L2	-	TRPP5	MIM:604669|HGNC:HGNC:9012|Ensembl:ENSG00000078795	5	5q31.2	polycystin 2 like 2, transient receptor potential cation channel	protein-coding	PKD2L2	polycystin 2 like 2, transient receptor potential cation channel	O	polycystic kidney disease 2-like 2 protein|polycystin-2L2|polycystin-L2|transient receptor potential cation channel subfamily P member 5	20201124	-
9606	27040	LAT	-	IMD52|LAT1|pp36	MIM:602354|HGNC:HGNC:18874|Ensembl:ENSG00000213658	16	16p11.2	linker for activation of T cells	protein-coding	LAT	linker for activation of T cells	O	linker for activation of T-cells family member 1|36 kDa phospho-tyrosine adapter protein|36 kDa phospho-tyrosine adaptor protein|linker for activation of T cells, transmembrane adaptor|p36-38	20201213	-
9606	27042	UTP25	-	C1orf107|DEF|DIEXF|DJ434O14.5	HGNC:HGNC:28440|Ensembl:ENSG00000117597	1	1q32.2	UTP25 small subunit processor component	protein-coding	UTP25	UTP25 small subunit processor component	O	digestive organ expansion factor homolog|digestive-organ expansion factor homolog	20210103	-
9606	27043	PELP1	-	MNAR|P160	MIM:609455|HGNC:HGNC:30134|Ensembl:ENSG00000141456	17	17p13.2	proline, glutamate and leucine rich protein 1	protein-coding	PELP1	proline, glutamate and leucine rich protein 1	O	proline-, glutamic acid- and leucine-rich protein 1|modulator of non-genomic activity of estrogen receptor|proline and glutamic acid rich nuclear protein|transcription factor HMX3	20201206	-
9606	27044	SND1	-	TDRD11|Tudor-SN|p100	MIM:602181|HGNC:HGNC:30646|Ensembl:ENSG00000197157	7	7q32.1	staphylococcal nuclease and tudor domain containing 1	protein-coding	SND1	staphylococcal nuclease and tudor domain containing 1	O	staphylococcal nuclease domain-containing protein 1|EBNA2 coactivator p100|testis tissue sperm-binding protein Li 82P|tudor domain-containing protein 11	20210103	-
9606	27063	ANKRD1	-	ALRP|C-193|CARP|CVARP|MCARP|bA320F15.2	MIM:609599|HGNC:HGNC:15819|Ensembl:ENSG00000148677	10	10q23.31	ankyrin repeat domain 1	protein-coding	ANKRD1	ankyrin repeat domain 1	O	ankyrin repeat domain-containing protein 1|ankyrin repeat domain 1 (cardiac muscle)|cardiac ankyrin repeat protein|cytokine-inducible gene C-193 protein|cytokine-inducible nuclear protein|epididymis secretory sperm binding protein|liver ankyrin repeat domain 1	20210111	-
9606	27065	NSG1	-	D4S234|D4S234E|NEEP21|P21	MIM:607645|HGNC:HGNC:18790|Ensembl:ENSG00000168824	4	4p16.3	neuronal vesicle trafficking associated 1	protein-coding	NSG1	neuronal vesicle trafficking associated 1	O	neuronal vesicle trafficking-associated protein 1|brain neuron cytoplasmic protein 1|carboxyterminally EE-tagged neuron-enriched endosomal 21 kDa protein|neuron specific gene family member 1|neuron-enriched endosomal protein of 21 kDa|neuron-specific protein family member 1	20201213	-
9606	27067	STAU2	-	39K2|39K3	MIM:605920|HGNC:HGNC:11371|Ensembl:ENSG00000040341	8	8q21.11	staufen double-stranded RNA binding protein 2	protein-coding	STAU2	staufen double-stranded RNA binding protein 2	O	double-stranded RNA-binding protein Staufen homolog 2|staufen homolog 2|staufen, RNA binding protein, homolog 2	20201124	-
9606	27068	PPA2	-	HSPC124|SCFAI|SCFI|SID6-306	MIM:609988|HGNC:HGNC:28883|Ensembl:ENSG00000138777	4	4q24	inorganic pyrophosphatase 2	protein-coding	PPA2	inorganic pyrophosphatase 2	O	inorganic pyrophosphatase 2, mitochondrial|PPase 2|pyrophosphatase (inorganic) 2|pyrophosphatase SID6-306|pyrophosphate phospho-hydrolase 2	20201206	-
9606	27069	GHITM	-	DERP2|HSPC282|MICS1|My021|PTD010|TMBIM5	HGNC:HGNC:17281|Ensembl:ENSG00000165678	10	10q23.1	growth hormone inducible transmembrane protein	protein-coding	GHITM	growth hormone inducible transmembrane protein	O	growth hormone-inducible transmembrane protein|dermal papilla-derived protein 2|mitochondrial morphology and cristae structure 1|transmembrane BAX inhibitor motif containing 5|transmembrane BAX inhibitor motif-containing protein 5	20201213	-
9606	27071	DAPP1	-	BAM32	MIM:605768|HGNC:HGNC:16500|Ensembl:ENSG00000070190	4	4q23	dual adaptor of phosphotyrosine and 3-phosphoinositides 1	protein-coding	DAPP1	dual adaptor of phosphotyrosine and 3-phosphoinositides 1	O	dual adapter for phosphotyrosine and 3-phosphotyrosine and 3-phosphoinositide|B-cell adapter molecule of 32 kDa|b lymphocyte adapter protein Bam32|hDAPP1	20201124	-
9606	27072	VPS41	-	HVPS41|HVSP41|hVps41p	MIM:605485|HGNC:HGNC:12713|Ensembl:ENSG00000006715	7	7p14.1	VPS41 subunit of HOPS complex	protein-coding	VPS41	VPS41 subunit of HOPS complex	O	vacuolar protein sorting-associated protein 41 homolog|S53|VPS41, HOPS complex subunit|vacuolar assembly protein 41|vacuolar protein sorting 41 homolog	20201220	-
9606	27074	LAMP3	-	CD208|DC LAMP|DC-LAMP|DCLAMP|LAMP|LAMP-3|TSC403	MIM:605883|HGNC:HGNC:14582|Ensembl:ENSG00000078081	3	3q27.1	lysosomal associated membrane protein 3	protein-coding	LAMP3	lysosomal associated membrane protein 3	O	lysosome-associated membrane glycoprotein 3|DC-lysosome-associated membrane glycoprotein	20201227	-
9606	27075	TSPAN13	-	NET-6|NET6|TM4SF13	MIM:613139|HGNC:HGNC:21643|Ensembl:ENSG00000106537	7	7p21.1	tetraspanin 13	protein-coding	TSPAN13	tetraspanin 13	O	tetraspanin-13|tetraspan NET-6|transmembrane 4 superfamily member 13|transmembrane 4 superfamily member tetraspan NET-6|tspan-13	20201124	-
9606	27076	LYPD3	-	C4.4A	MIM:609484|HGNC:HGNC:24880|Ensembl:ENSG00000124466	19	19q13.31	LY6/PLAUR domain containing 3	protein-coding	LYPD3	LY6/PLAUR domain containing 3	O	ly6/PLAUR domain-containing protein 3|2310061G07Rik|GPI-anchored metastasis-associated protein C4.4A homolog|GPI-anchored metastasis-associated protein homolog|MIG-C4|matrigel-induced gene C4 protein	20201124	-
9606	27077	B9D1	-	B9|EPPB9|JBTS27|MKS9|MKSR-1|MKSR1	MIM:614144|HGNC:HGNC:24123|Ensembl:ENSG00000108641	17	17p11.2	B9 domain containing 1	protein-coding	B9D1	B9 domain containing 1	O	B9 domain-containing protein 1|B9 protein domain 1|MKS1-related protein 1|endothelial precursor protein B9	20201213	-
9606	27079	RPUSD2	-	C15orf19|C18B11|PUS9	HGNC:HGNC:24180|Ensembl:ENSG00000166133	15	15q15.1	RNA pseudouridine synthase domain containing 2	protein-coding	RPUSD2	RNA pseudouridine synthase domain containing 2	O	RNA pseudouridylate synthase domain-containing protein 2|C18B11 homolog (44.9kD)|RNA pseudouridylate synthase domain containing 2	20201124	-
9606	27085	MTBP	-	MDM2BP	MIM:605927|HGNC:HGNC:7417|Ensembl:ENSG00000172167	8	8q24.12	MDM2 binding protein	protein-coding	MTBP	MDM2 binding protein	O	mdm2-binding protein|MDM2 (mouse double minute 2)-binding protein, 104kD|Mdm2, transformed 3T3 cell double minute 2, p53 binding protein binding protein, 104kDa	20201124	-
9606	27086	FOXP1	-	12CC4|HSPC215|MFH|QRF1|hFKH1B	MIM:605515|HGNC:HGNC:3823|Ensembl:ENSG00000114861	3	3p13	forkhead box P1	protein-coding	FOXP1	forkhead box P1	O	forkhead box protein P1|fork head-related protein like B|glutamine-rich factor 1|mac-1-regulated forkhead	20210124	-
9606	27087	B3GAT1	-	CD57|GLCATP|GLCUATP|HNK1|LEU7|NK-1|NK1	MIM:151290|HGNC:HGNC:921|Ensembl:ENSG00000109956	11	11q25	beta-1,3-glucuronyltransferase 1	protein-coding	B3GAT1	beta-1,3-glucuronyltransferase 1	O	galactosylgalactosylxylosylprotein 3-beta-glucuronosyltransferase 1|LEU7 antigen|UDP-GlcUA:glycoprotein beta-1,3-glucuronyltransferase|glucuronosyltransferase P	20201213	-
9606	27089	UQCRQ	-	MC3DN4|QCR8|QP-C|QPC|UQCR7	MIM:612080|HGNC:HGNC:29594|Ensembl:ENSG00000164405	5	5q31.1	ubiquinol-cytochrome c reductase complex III subunit VII	protein-coding	UQCRQ	ubiquinol-cytochrome c reductase complex III subunit VII	O	cytochrome b-c1 complex subunit 8|complex III subunit 8|complex III subunit VIII|low molecular mass ubiquinone-binding protein (9.5kD)|ubiquinol-cytochrome c reductase complex 9.5 kDa protein|ubiquinol-cytochrome c reductase complex ubiquinone-binding protein QP-C|ubiquinol-cytochrome c reductase, complex III subunit VII, 9.5kDa	20201206	-
9606	27090	ST6GALNAC4	-	IV|SIAT3-C|SIAT3C|SIAT7-D|SIAT7D|ST6GALNACIV|ST6GalNAc	MIM:606378|HGNC:HGNC:17846|Ensembl:ENSG00000136840	9	9q34.11	ST6 N-acetylgalactosaminide alpha-2,6-sialyltransferase 4	protein-coding	ST6GALNAC4	ST6 N-acetylgalactosaminide alpha-2,6-sialyltransferase 4	O	alpha-N-acetyl-neuraminyl-2,3-beta-galactosyl-1,3-N-acetyl-galactosaminide alpha-2,6-sialyltransferase|NeuAc-alpha-2,3-Gal-beta-1,3-GalNAc-alpha-2, 6-sialyltransferase alpha2,6-sialyltransferase|NeuAc-alpha-2,3-Gal-beta-1,3-GalNAc-alpha-2,6-sialyltransferase IV|ST6 (alpha-N-acetyl-neuraminyl-2,3-beta-galactosyl-1,3)-N-acetylgalactosaminide alpha-2,6-sialyltransferase 4|ST6 GalNAc alpha-2,6-sialyltransferase 4|ST6 neuraminyl-2,3-beta-galactosyl-1,3)-N-acetylgalactosaminidealpha-2,6-sialyltransferase 4|ST6GalNAc IV|sialyltransferase 3C|sialyltransferase 7D ((alpha-N-acetylneuraminyl-2,3-beta-galactosyl-1,3)-N-acetyl galactosaminide alpha-2,6-sialyltransferase)	20201213	-
9606	27091	CACNG5	-	-	MIM:606405|HGNC:HGNC:1409|Ensembl:ENSG00000075429	17	17q24.2	calcium voltage-gated channel auxiliary subunit gamma 5	protein-coding	CACNG5	calcium voltage-gated channel auxiliary subunit gamma 5	O	voltage-dependent calcium channel gamma-5 subunit|TARP gamma-5|calcium channel, voltage-dependent, gamma subunit 5|neuronal voltage-gated calcium channel gamma-5 subunit|transmembrane AMPAR regulatory protein gamma-5	20201213	-
9606	27092	CACNG4	-	-	MIM:606404|HGNC:HGNC:1408|Ensembl:ENSG00000075461	17	17q24.2	calcium voltage-gated channel auxiliary subunit gamma 4	protein-coding	CACNG4	calcium voltage-gated channel auxiliary subunit gamma 4	O	voltage-dependent calcium channel gamma-4 subunit|TARP gamma-4|calcium channel, voltage-dependent, gamma subunit 4|neuronal voltage-gated calcium channel gamma-4 subunit|transmembrane AMPAR regulatory protein gamma-4	20201213	-
9606	27093	KCNMB3P1	-	KCNMB2L|KCNMB3L|KCNMB3L1|KCNMBLP	HGNC:HGNC:6288	22	22q11.1	KCNMB3 pseudogene 1	pseudo	KCNMB3P1	KCNMB3 pseudogene 1	O	potassium calcium-activated channel subfamily M regulatory beta subunit 3 pseudogene 1|potassium channel subfamily M regulatory beta subunit 3 pseudogene 1|potassium large conductance calcium-activated channel, subfamily M, beta member 3 pseudogene 1	20201124	-
9606	27094	KCNMB3	-	BKBETA3|HBETA3|K(VCA)BETA-3|KCNMB2|KCNMBL|SLO-BETA-3|SLOBETA3	MIM:605222|HGNC:HGNC:6287|Ensembl:ENSG00000171121	3	3q26.32	potassium calcium-activated channel subfamily M regulatory beta subunit 3	protein-coding	KCNMB3	potassium calcium-activated channel subfamily M regulatory beta subunit 3	O	calcium-activated potassium channel subunit beta-3|BK channel beta subunit 3|BK channel subunit beta-3|MaxiK channel beta-subunit 3|big potassium channel beta subunit 3|calcium-activated potassium channel regulatory subunit|calcium-activated potassium channel, subfamily M subunit beta-3|charybdotoxin receptor subunit beta-3|large conductance, voltage and Ca2+ activated potassium channel Maxi K beta 3 subunit|maxi K channel subunit beta-3|potassium channel subfamily M regulatory beta subunit 3|potassium large conductance calcium-activated channel, subfamily M beta member 3	20201124	-
9606	27095	TRAPPC3	-	BET3	MIM:610955|HGNC:HGNC:19942|Ensembl:ENSG00000054116	1	1p34.3	trafficking protein particle complex 3	protein-coding	TRAPPC3	trafficking protein particle complex 3	O	trafficking protein particle complex subunit 3	20201124	-
9606	27097	TAF5L	-	PAF65B	HGNC:HGNC:17304|Ensembl:ENSG00000135801	1	1q42.13	TATA-box binding protein associated factor 5 like	protein-coding	TAF5L	TATA-box binding protein associated factor 5 like	O	TAF5-like RNA polymerase II p300/CBP-associated factor-associated factor 65 kDa subunit 5L|PAF65-beta|PCAF-associated factor 65 beta|TAF5-like RNA polymerase II, p300/CBP-associated factor (PCAF)-associated factor, 65kDa	20201213	-
9606	27098	CLUL1	-	RA337M	MIM:616990|HGNC:HGNC:2096|Ensembl:ENSG00000079101	18	18p11.32	clusterin like 1	protein-coding	CLUL1	clusterin like 1	O	clusterin-like protein 1|clusterin-like 1 (retinal)|retinal clusterin-like protein|retinal-specific clusterin-like protein	20201124	-
9606	27099	SND1-IT1	-	C7orf54|NAG8|NSG-X	HGNC:HGNC:24158|Ensembl:ENSG00000279078	7	7q32.1	SND1 intronic transcript 1	ncRNA	SND1-IT1	SND1 intronic transcript 1	O	SND1 intronic transcript 1 (non-protein coding)|brain and nasopharyngeal carcinoma susceptibility|nasopharyngeal carcinoma associated gene 8	20201124	-
9606	27101	CACYBP	-	GIG5|PNAS-107|S100A6BP|SIP	MIM:606186|HGNC:HGNC:30423|Ensembl:ENSG00000116161	1	1q25.1	calcyclin binding protein	protein-coding	CACYBP	calcyclin binding protein	O	calcyclin-binding protein|S100A6-binding protein|Siah-interacting protein (SIP)|growth-inhibiting gene 5 protein|hCacyBP	20201206	-
9606	27102	EIF2AK1	-	HCR|HRI|LEMSPAD|hHRI	MIM:613635|HGNC:HGNC:24921|Ensembl:ENSG00000086232	7	7p22.1	eukaryotic translation initiation factor 2 alpha kinase 1	protein-coding	EIF2AK1	eukaryotic translation initiation factor 2 alpha kinase 1	O	eukaryotic translation initiation factor 2-alpha kinase 1|heme regulated initiation factor 2 alpha kinase|heme sensitive initiation factor 2a kinase|heme-controlled repressor|heme-regulated eukaryotic initiation factor eIF-2-alpha kinase|heme-regulated inhibitor|heme-regulated repressor|hemin-sensitive initiation factor 2-alpha kinase	20210123	-
9606	27106	ARRDC2	-	CLONE24945|PP2703	HGNC:HGNC:25225|Ensembl:ENSG00000105643	19	19p13.11	arrestin domain containing 2	protein-coding	ARRDC2	arrestin domain containing 2	O	arrestin domain-containing protein 2	20201124	-
9606	27107	ZBTB11	-	MRT69|ZNF-U69274|ZNF913	MIM:618181|HGNC:HGNC:16740|Ensembl:ENSG00000066422	3	3q12.3	zinc finger and BTB domain containing 11	protein-coding	ZBTB11	zinc finger and BTB domain containing 11	O	zinc finger and BTB domain-containing protein 11	20210123	-
9606	27109	DMAC2L	-	ATP5S|ATPW|FB|HSU79253	MIM:618579|HGNC:HGNC:18799|Ensembl:ENSG00000125375	14	14q21.3	distal membrane arm assembly complex 2 like	protein-coding	DMAC2L	distal membrane arm assembly complex 2 like	O	ATP synthase subunit s, mitochondrial|ATP synthase coupling factor B, mitochondrial|ATP synthase coupling factor B-like 1|ATP synthase, H+ transporting, mitochondrial F0 complex, subunit s (factor B)|ATP synthase, H+ transporting, mitochondrial Fo complex subunit s (factor B)|ATP synthase-coupling factor B|distal membrane arm assembly complex 2-like protein|mitochondrial ATP synthase regulatory component factor B	20201124	-
9606	27111	SDCBP2	-	SITAC|SITAC18|ST-2|ST2	MIM:617358|HGNC:HGNC:15756|Ensembl:ENSG00000125775	20	20p13	syndecan binding protein 2	protein-coding	SDCBP2	syndecan binding protein 2	O	syntenin-2|syndecan binding protein (syntenin) 2	20201213	-
9606	27112	FAM155B	-	CXorf63|TED|TMEM28|bB57D9.1	HGNC:HGNC:30701|Ensembl:ENSG00000130054	X	Xq13.1	family with sequence similarity 155 member B	protein-coding	FAM155B	family with sequence similarity 155 member B	O	transmembrane protein FAM155B|bB57D9.1 (TED protein)|transmembrane protein 28	20201124	-
9606	27113	BBC3	-	JFY-1|JFY1|PUMA	MIM:605854|HGNC:HGNC:17868|Ensembl:ENSG00000105327	19	19q13.32	BCL2 binding component 3	protein-coding	BBC3	BCL2 binding component 3	O	bcl-2-binding component 3|p53 up-regulated modulator of apoptosis|p53-upregulated modulator of apoptosis	20210110	-
9606	27115	PDE7B	-	bA472E5.1	MIM:604645|HGNC:HGNC:8792|Ensembl:ENSG00000171408	6	6q23.3	phosphodiesterase 7B	protein-coding	PDE7B	phosphodiesterase 7B	O	cAMP-specific 3',5'-cyclic phosphodiesterase 7B|high-affinity cAMP-specific 3',5'-cyclic phosphodiesterase|rolipram-insensitive phosphodiesterase type 7	20201124	-
9606	27120	DKKL1	-	CT34|SGY|SGY-1|SGY1	MIM:605418|HGNC:HGNC:16528|Ensembl:ENSG00000104901	19	19q13.33	dickkopf like acrosomal protein 1	protein-coding	DKKL1	dickkopf like acrosomal protein 1	O	dickkopf-like protein 1|cancer/testis antigen 34|dickkopf-like 1|protein soggy-1|soggy|soggy-1|testicular secretory protein Li 15	20201124	-
9606	27121	DKK4	-	DKK-4	MIM:605417|HGNC:HGNC:2894|Ensembl:ENSG00000104371	8	8p11.21	dickkopf WNT signaling pathway inhibitor 4	protein-coding	DKK4	dickkopf WNT signaling pathway inhibitor 4	O	dickkopf-related protein 4|dickkopf-4|hDkk-4	20201124	-
9606	27122	DKK3	-	REIC|RIG	MIM:605416|HGNC:HGNC:2893|Ensembl:ENSG00000050165	11	11p15.3	dickkopf WNT signaling pathway inhibitor 3	protein-coding	DKK3	dickkopf WNT signaling pathway inhibitor 3	O	dickkopf-related protein 3|RIG-like 5-6|RIG-like 7-1|dickkopf 3 homolog|dickkopf homolog 3|dickkopf-3|dkk-3|hDkk-3|regulated in glioma	20201227	-
9606	27123	DKK2	-	DKK-2	MIM:605415|HGNC:HGNC:2892|Ensembl:ENSG00000155011	4	4q25	dickkopf WNT signaling pathway inhibitor 2	protein-coding	DKK2	dickkopf WNT signaling pathway inhibitor 2	O	dickkopf-related protein 2|dickkopf 2 homolog|dickkopf homolog 2|dickkopf-2|hDkk-2	20201124	-
9606	27124	INPP5J	-	INPP5|PIB5PA|PIPP	MIM:606481|HGNC:HGNC:8956|Ensembl:ENSG00000185133	22	22q12.2	inositol polyphosphate-5-phosphatase J	protein-coding	INPP5J	inositol polyphosphate-5-phosphatase J	O	phosphatidylinositol 4,5-bisphosphate 5-phosphatase A	20201124	-
9606	27125	AFF4	-	AF5Q31|CHOPS|MCEF	MIM:604417|HGNC:HGNC:17869|Ensembl:ENSG00000072364	5	5q31.1	AF4/FMR2 family member 4	protein-coding	AFF4	AF4/FMR2 family member 4	O	AF4/FMR2 family member 4|ALL1-fused gene from chromosome 5q31 protein|major CDK9 elongation factor-associated protein	20201124	-
9606	27127	SMC1B	-	SMC1BETA|SMC1L2	MIM:608685|HGNC:HGNC:11112|Ensembl:ENSG00000077935	22	22q13.31	structural maintenance of chromosomes 1B	protein-coding	SMC1B	structural maintenance of chromosomes 1B	O	structural maintenance of chromosomes protein 1B|SMC protein 1B|SMC1 (structural maintenance of chromosomes 1, yeast)-like 1|SMC1 structural maintenance of chromosomes 1-like 2|mitosis-specific chromosome segregation protein like protein beta	20201124	-
9606	27128	CYTH4	-	CYT4|DJ63G5.1|PSCD4|cytohesin-4	MIM:606514|HGNC:HGNC:9505|Ensembl:ENSG00000100055	22	22q13.1	cytohesin 4	protein-coding	CYTH4	cytohesin 4	O	cytohesin-4|PH, SEC7 and coiled-coil domain-containing protein 4|pleckstrin homology, Sec7 and coiled/coil domains 4	20201213	-
9606	27129	HSPB7	-	cvHSP	MIM:610692|HGNC:HGNC:5249|Ensembl:ENSG00000173641	1	1p36.13	heat shock protein family B (small) member 7	protein-coding	HSPB7	heat shock protein family B (small) member 7	O	heat shock protein beta-7|cardiovascular heat shock protein|heat shock 27kD protein family, member 7 (cardiovascular)|heat shock 27kDa protein family, member 7 (cardiovascular)	20201124	-
9606	27130	INVS	-	INV|NPH2|NPHP2	MIM:243305|HGNC:HGNC:17870|Ensembl:ENSG00000119509	9	9q31.1	inversin	protein-coding	INVS	inversin	O	inversin|inversion of embryo turning homolog|inversion of embryonic turning|nephrocystin-2	20201124	-
9606	27131	SNX5	-	-	MIM:605937|HGNC:HGNC:14969|Ensembl:ENSG00000089006	20	20p11.23	sorting nexin 5	protein-coding	SNX5	sorting nexin 5	O	sorting nexin-5	20210103	-
9606	27132	CPNE7	-	-	MIM:605689|HGNC:HGNC:2320|Ensembl:ENSG00000178773	16	16q24.3	copine 7	protein-coding	CPNE7	copine 7	O	copine-7|copine VII	20201124	-
9606	27133	KCNH5	-	EAG2|H-EAG2|Kv10.2|hEAG2	MIM:605716|HGNC:HGNC:6254|Ensembl:ENSG00000140015	14	14q23.2	potassium voltage-gated channel subfamily H member 5	protein-coding	KCNH5	potassium voltage-gated channel subfamily H member 5	O	potassium voltage-gated channel subfamily H member 5|ether-a-go-go 2|ether-a-go-go-related potassium channel 2|potassium channel, voltage gated eag related subfamily H, member 5|potassium voltage-gated channel, subfamily H (eag-related), member 5|voltage-gated potassium channel subunit Kv10.2	20201227	-
9606	27134	TJP3	-	ZO-3|ZO3	MIM:612689|HGNC:HGNC:11829|Ensembl:ENSG00000105289	19	19p13.3	tight junction protein 3	protein-coding	TJP3	tight junction protein 3	O	tight junction protein ZO-3|tight junction protein 3 (zona occludens 3)|zona occludens protein 3|zonula occludens protein 3	20201124	-
9606	27136	MORC1	-	CT33|MORC|ZCW6	MIM:603205|HGNC:HGNC:7198|Ensembl:ENSG00000114487	3	3q13.13	MORC family CW-type zinc finger 1	protein-coding	MORC1	MORC family CW-type zinc finger 1	O	MORC family CW-type zinc finger protein 1|cancer/testis antigen 33|microrchidia, mouse, homolog of	20201124	-
9606	27141	CIDEB	-	-	MIM:604441|HGNC:HGNC:1977|Ensembl:ENSG00000136305	14	14q12	cell death inducing DFFA like effector b	protein-coding	CIDEB	cell death inducing DFFA like effector b	O	cell death activator CIDE-B	20201124	-
9606	27143	PALD1	-	KIAA1274|PALD	MIM:614656|HGNC:HGNC:23530|Ensembl:ENSG00000107719	10	10q22.1	phosphatase domain containing paladin 1	protein-coding	PALD1	phosphatase domain containing paladin 1	O	paladin|palladin	20201206	-
9606	27145	FILIP1	-	FILIP	MIM:607307|HGNC:HGNC:21015|Ensembl:ENSG00000118407	6	6q14.1	filamin A interacting protein 1	protein-coding	FILIP1	filamin A interacting protein 1	O	filamin-A-interacting protein 1	20201124	-
9606	27146	FAM184B	-	-	HGNC:HGNC:29235|Ensembl:ENSG00000047662	4	4p15.32-p15.31	family with sequence similarity 184 member B	protein-coding	FAM184B	family with sequence similarity 184 member B	O	protein FAM184B	20201124	-
9606	27147	DENND2A	-	FAM31D|KIAA1277	HGNC:HGNC:22212|Ensembl:ENSG00000146966	7	7q34	DENN domain containing 2A	protein-coding	DENND2A	DENN domain containing 2A	O	DENN domain-containing protein 2A|DENN/MADD domain containing 2A	20201213	-
9606	27148	STK36	-	FU	MIM:607652|HGNC:HGNC:17209|Ensembl:ENSG00000163482	2	2q35	serine/threonine kinase 36	protein-coding	STK36	serine/threonine kinase 36	O	serine/threonine-protein kinase 36|fused homolog|testicular tissue protein Li 188	20201124	-
9606	27151	CPAMD8	-	ASGD8|K-CAP|VIP	MIM:608841|HGNC:HGNC:23228|Ensembl:ENSG00000160111	19	19p13.11	C3 and PZP like alpha-2-macroglobulin domain containing 8	protein-coding	CPAMD8	C3 and PZP like alpha-2-macroglobulin domain containing 8	O	C3 and PZP-like alpha-2-macroglobulin domain-containing protein 8|alpha-2 macroglobulin family protein VIP	20201213	-
9606	27152	INTU	-	CPLANE4|INT|OFD17|PDZD6|PDZK6|SRTD20	MIM:610621|HGNC:HGNC:29239|Ensembl:ENSG00000164066	4	4q28.1	inturned planar cell polarity protein	protein-coding	INTU	inturned planar cell polarity protein	O	protein inturned|PDZ domain containing 6|PDZ domain-containing protein 6|ciliogenesis and planar polarity effector 4|inturned planar cell polarity effector homolog	20210123	-
9606	27153	ZNF777	-	-	HGNC:HGNC:22213|Ensembl:ENSG00000196453	7	7q36.1	zinc finger protein 777	protein-coding	ZNF777	zinc finger protein 777	O	zinc finger protein 777	20201124	-
9606	27154	BRPF3	-	-	MIM:616856|HGNC:HGNC:14256|Ensembl:ENSG00000096070	6	6p21.31	bromodomain and PHD finger containing 3	protein-coding	BRPF3	bromodomain and PHD finger containing 3	O	bromodomain and PHD finger-containing protein 3	20201213	-
9606	27156	RSPH14	-	RTDR1	MIM:605663|HGNC:HGNC:13437|Ensembl:ENSG00000100218	22	22q11.22-q11.23	radial spoke head 14 homolog	protein-coding	RSPH14	radial spoke head 14 homolog	O	radial spoke head 14 homolog|rhabdoid tumor deletion region gene 1|rhabdoid tumor deletion region protein 1	20201124	-
9606	27158	NDOR1	-	CIAE1|NR1|bA350O14.9	MIM:606073|HGNC:HGNC:29838|Ensembl:ENSG00000188566	9	9q34.3	NADPH dependent diflavin oxidoreductase 1	protein-coding	NDOR1	NADPH dependent diflavin oxidoreductase 1	O	NADPH-dependent diflavin oxidoreductase 1|NADPH-dependent FMN and FAD-containing oxidoreductase	20210114	-
9606	27159	CHIA	-	AMCASE|CHIT2|TSA1902	MIM:606080|HGNC:HGNC:17432|Ensembl:ENSG00000134216	1	1p13.2	chitinase acidic	protein-coding	CHIA	chitinase acidic	O	acidic mammalian chitinase|lung-specific protein TSA1902	20201124	-
9606	27160	INGX	-	ING1-like|ING2	MIM:300452|HGNC:HGNC:6064|Ensembl:ENSG00000243468	X	Xq13.1	inhibitor of growth family, X-linked (pseudogene)	pseudo	INGX	inhibitor of growth family, X-linked (pseudogene)	O	ING1-like tumor suppressor protein|inhibitor of growth family, member 2	20201124	-
9606	27161	AGO2	-	CASC7|EIF2C2|LESKRES|LINC00980|PPD|Q10	MIM:606229|HGNC:HGNC:3263|Ensembl:ENSG00000123908	8	8q24.3	argonaute RISC catalytic component 2	protein-coding	AGO2	argonaute RISC catalytic component 2	O	protein argonaute-2|PAZ Piwi domain protein|argonaute 2, RISC catalytic component|cancer susceptibility candidate 7 (non-protein coding)|eukaryotic translation initiation factor 2C, 2|long intergenic non-protein coding RNA 980|protein slicer	20210123	-
9606	27163	NAAA	-	ASAHL|PLT	MIM:607469|HGNC:HGNC:736|Ensembl:ENSG00000138744	4	4q21.1	N-acylethanolamine acid amidase	protein-coding	NAAA	N-acylethanolamine acid amidase	O	N-acylethanolamine-hydrolyzing acid amidase|ASAH-like protein|acid ceramidase-like protein|acylsphingosine deacylase NAAA	20201213	-
9606	27164	SALL3	-	ZNF796	MIM:605079|HGNC:HGNC:10527|Ensembl:ENSG00000256463	18	18q23	spalt like transcription factor 3	protein-coding	SALL3	spalt like transcription factor 3	O	sal-like protein 3|C2H2 zinc finger protein SALL3|epididymis secretory sperm binding protein|hSALL3|spalt-like zinc finger protein|zinc finger protein 796	20201213	-
9606	27165	GLS2	-	GA|GLS|LGA|hLGA	MIM:606365|HGNC:HGNC:29570|Ensembl:ENSG00000135423	12	12q13.3	glutaminase 2	protein-coding	GLS2	glutaminase 2	O	glutaminase liver isoform, mitochondrial|L-glutamine amidohydrolase|breast cell glutaminase|glutaminase 2 (liver, mitochondrial)|glutaminase I|phosphate-activated glutaminase|phosphate-dependent glutaminase	20201124	-
9606	27166	PRELID1	-	CGI-106|PRELI|PX19|SBBI12	MIM:605733|HGNC:HGNC:30255|Ensembl:ENSG00000169230	5	5q35.3	PRELI domain containing 1	protein-coding	PRELID1	PRELI domain containing 1	O	PRELI domain-containing protein 1, mitochondrial|25 kDa protein of relevant evolutionary and lymphoid interest|px19-like protein	20201124	-
9606	27170	COTL1P1	-	CLPSMCR	HGNC:HGNC:2086	17	17p11.2	COTL1 pseudogene 1	pseudo	COTL1P1	COTL1 pseudogene 1	O	COTL1 pseudogene 1|coactosin-like 1 pseudogene 1|coactosin-like F-actin binding protein 1 pseudogene 1|coactosin-like, Smith Magenis syndrome chromosome region	20201124	-
9606	27173	SLC39A1	-	ZIP1|ZIRTL	MIM:604740|HGNC:HGNC:12876|Ensembl:ENSG00000143570	1	1q21.3	solute carrier family 39 member 1	protein-coding	SLC39A1	solute carrier family 39 member 1	O	zinc transporter ZIP1|solute carrier family 39 (zinc transporter), member 1|solute carrier family 39 (zinc transporter), member 3|zrt- and Irt-like protein 1	20210103	-
9606	27175	TUBG2	-	-	MIM:605785|HGNC:HGNC:12419|Ensembl:ENSG00000037042	17	17q21.2	tubulin gamma 2	protein-coding	TUBG2	tubulin gamma 2	O	tubulin gamma-2 chain|gamma-2-tubulin|tubulin gamma 2 chain	20201124	-
9606	27177	IL36B	-	FIL1|FIL1-(ETA)|FIL1H|FILI-(ETA)|IL-1F8|IL-1H2|IL1-ETA|IL1F8|IL1H2	MIM:605508|HGNC:HGNC:15564|Ensembl:ENSG00000136696	2	2q14.1	interleukin 36 beta	protein-coding	IL36B	interleukin 36 beta	O	interleukin-36 beta|FIL1 eta|IL-1 eta|IL-1F8 (FIL1-eta)|IL1F8 (Canonical product IL-1F8a)|Interleukin-1 Superfamily e|family of interleukin 1-eta|interleukin 1 family, member 8 (eta)|interleukin-1 eta|interleukin-1 family member 8|interleukin-1 homolog 2	20201124	-
9606	27178	IL37	-	FIL1|FIL1(ZETA)|FIL1Z|IL-1F7|IL-1H|IL-1H4|IL-1RP1|IL-23|IL-37|IL1F7|IL1H4|IL1RP1	MIM:605510|HGNC:HGNC:15563|Ensembl:ENSG00000125571	2	2q14.1	interleukin 37	protein-coding	IL37	interleukin 37	O	interleukin-37|FIL1 zeta|IL-1 zeta|IL-1F7b (IL-1H4, IL-1H, IL-1RP1)|IL-1X protein|IL1F7 (canonical product IL-1F7b)|interleukin 1 family member 7|interleukin 1, zeta|interleukin-1 homolog 4|interleukin-1 superfamily z|interleukin-1-related protein|interleukin-23	20210110	-
9606	27179	IL36A	-	FIL1|FIL1(EPSILON)|FIL1E|IL-1F6|IL1(EPSILON)|IL1F6	MIM:605509|HGNC:HGNC:15562|Ensembl:ENSG00000136694	2	2q14.1	interleukin 36 alpha	protein-coding	IL36A	interleukin 36 alpha	O	interleukin-36 alpha|FIL1 epsilon|IL-1 epsilon|IL-1F6 (FIL-1-epsilon)|interleukin 1 family, member 6 (epsilon)|interleukin-1 epsilon|interleukin-1 family member 6	20201213	-
9606	27180	SIGLEC9	-	CD329|CDw329|FOAP-9|OBBP-LIKE|siglec-9	MIM:605640|HGNC:HGNC:10878|Ensembl:ENSG00000129450	19	19q13.41	sialic acid binding Ig like lectin 9	protein-coding	SIGLEC9	sialic acid binding Ig like lectin 9	O	sialic acid-binding Ig-like lectin 9|protein FOAP-9	20201124	-
9606	27181	SIGLEC8	-	SAF2|SIGLEC-8|SIGLEC8L	MIM:605639|HGNC:HGNC:10877|Ensembl:ENSG00000105366	19	19q13.41	sialic acid binding Ig like lectin 8	protein-coding	SIGLEC8	sialic acid binding Ig like lectin 8	O	sialic acid-binding Ig-like lectin 8|CDw329|SAF-2|sialoadhesin family member 2	20201124	-
9606	27183	VPS4A	-	SKD1|SKD1A|SKD2|VPS4|VPS4-1	MIM:609982|HGNC:HGNC:13488|Ensembl:ENSG00000132612	16	16q22.1	vacuolar protein sorting 4 homolog A	protein-coding	VPS4A	vacuolar protein sorting 4 homolog A	O	vacuolar protein sorting-associated protein 4A|SKD1-homolog|hVPS4|vacuolar protein sorting factor 4A|vacuolar sorting protein 4	20210118	-
9606	27184	DISC2	-	DISC1-AS1|DISC1OS|NCRNA00015	MIM:606271|HGNC:HGNC:2889	1	1q42.2	disrupted in schizophrenia 2	ncRNA	DISC2	disrupted in schizophrenia 2	O	DISC1 antisense RNA 1|DISC1 opposite strand|disrupted in schizophrenia 2 (non-protein coding)	20201124	-
9606	27185	DISC1	-	C1orf136|SCZD9	MIM:605210|HGNC:HGNC:2888|Ensembl:ENSG00000162946	1	1q42.2	DISC1 scaffold protein	protein-coding	DISC1	DISC1 scaffold protein	O	disrupted in schizophrenia 1 protein	20201213	-
9606	27187	MOCS1P1	-	MOCS1P2	HGNC:HGNC:7191	16	16q12.1	molybdenum cofactor synthesis 1 pseudogene 1	pseudo	MOCS1P1	molybdenum cofactor synthesis 1 pseudogene 1	O	molybdenum cofactor synthesis 1 pseudogene 2	20201124	-
9606	27189	IL17C	-	CX2|IL-17C	MIM:604628|HGNC:HGNC:5983|Ensembl:ENSG00000124391	16	16q24.2	interleukin 17C	protein-coding	IL17C	interleukin 17C	O	interleukin-17C|cytokine CX2	20201124	-
9606	27190	IL17B	-	IL-17B|IL-20|NIRF|ZCYTO7	MIM:604627|HGNC:HGNC:5982|Ensembl:ENSG00000127743	5	5q32	interleukin 17B	protein-coding	IL17B	interleukin 17B	O	interleukin-17B|cytokine-like protein ZCYTO7|interleukin 20|interleukin-17 beta|neuronal interleukin-17 related factor	20201124	-
9606	27192	TRAPPC2P6	-	SEDLP6	HGNC:HGNC:10715	Y	Yq11.23	trafficking protein particle complex 2 pseudogene 6	pseudo	TRAPPC2P6	trafficking protein particle complex 2 pseudogene 6	O	spondyloepiphyseal dysplasia, late, pseudogene 6	20190324	-
9606	27193	TRAPPC2P5	-	SEDLP5	HGNC:HGNC:10714	Y	Yq11.23	trafficking protein particle complex 2 pseudogene 5	pseudo	TRAPPC2P5	trafficking protein particle complex 2 pseudogene 5	O	spondyloepiphyseal dysplasia, late, pseudogene 5	20201124	-
9606	27194	TRAPPC2P4	-	SEDLP4	HGNC:HGNC:10713	Y	Yq11.23	trafficking protein particle complex 2 pseudogene 4	pseudo	TRAPPC2P4	trafficking protein particle complex 2 pseudogene 4	O	spondyloepiphyseal dysplasia, late, pseudogene 4	20201124	-
9606	27195	TRAPPC2P3	-	SEDLP3	HGNC:HGNC:10712	Y	Yq11.222	trafficking protein particle complex 2 pseudogene 3	pseudo	TRAPPC2P3	trafficking protein particle complex 2 pseudogene 3	O	spondyloepiphyseal dysplasia, late, pseudogene 3	20201124	-
9606	27196	TRAPPC2P2	-	SEDLP2	HGNC:HGNC:10711	8	8q13.3	trafficking protein particle complex 2 pseudogene 2	pseudo	TRAPPC2P2	trafficking protein particle complex 2 pseudogene 2	O	spondyloepiphyseal dysplasia, late, pseudogene 2	20201124	-
9606	27197	GPR82	-	-	MIM:300748|HGNC:HGNC:4533|Ensembl:ENSG00000171657	X	Xp11.4	G protein-coupled receptor 82	protein-coding	GPR82	G protein-coupled receptor 82	O	probable G-protein coupled receptor 82	20201124	-
9606	27198	HCAR1	-	FKSG80|GPR104|GPR81|HCA1|LACR1|TA-GPCR|TAGPCR	MIM:606923|HGNC:HGNC:4532|Ensembl:ENSG00000196917	12	12q24.31	hydroxycarboxylic acid receptor 1	protein-coding	HCAR1	hydroxycarboxylic acid receptor 1	O	hydroxycarboxylic acid receptor 1|G protein-coupled receptor 104|G-protein coupled receptor 81|T-cell activation G protein-coupled receptor|hydroxy-carboxylic acid receptor 1|lactate receptor 1	20210118	-
9606	27199	OXGR1	-	GPR80|GPR99|P2RY15|P2Y15|aKGR	MIM:606922|HGNC:HGNC:4531|Ensembl:ENSG00000165621	13	13q32.1	oxoglutarate receptor 1	protein-coding	OXGR1	oxoglutarate receptor 1	O	2-oxoglutarate receptor 1|G protein-coupled receptor 80|G-protein coupled receptor 99|P2Y purinoceptor 15|P2Y-like GPCR|P2Y-like nucleotide receptor|alpha-ketoglutarate receptor 1|oxoglutarate (alpha-ketoglutarate) receptor 1|seven transmembrane helix receptor	20201213	-
9606	27200	GPR79	-	GPR79P	HGNC:HGNC:4529|Ensembl:ENSG00000232374	3	3q25.32	G protein-coupled receptor 79, pseudogene	pseudo	GPR79	G protein-coupled receptor 79, pseudogene	O	-	20201124	-
9606	27201	GPR78	-	-	MIM:606921|HGNC:HGNC:4528|Ensembl:ENSG00000155269	4	4p16.1	G protein-coupled receptor 78	protein-coding	GPR78	G protein-coupled receptor 78	O	G-protein coupled receptor 78	20201124	-
9606	27202	C5AR2	-	C5L2|GPF77|GPR77	MIM:609949|HGNC:HGNC:4527|Ensembl:ENSG00000134830	19	19q13.32	complement component 5a receptor 2	protein-coding	C5AR2	complement component 5a receptor 2	O	C5a anaphylatoxin chemotactic receptor 2|C5a anaphylatoxin chemotactic receptor C5L2|G protein-coupled receptor 77|G protein-coupled receptor C5L2	20201124	-
9606	27229	TUBGCP4	-	76P|GCP-4|GCP4|Grip76|MCCRP3	MIM:609610|HGNC:HGNC:16691|Ensembl:ENSG00000137822	15	15q15.3	tubulin gamma complex associated protein 4	protein-coding	TUBGCP4	tubulin gamma complex associated protein 4	O	gamma-tubulin complex component 4|gamma tubulin ring complex protein (76p gene)|gamma-ring complex protein 76 kDa	20201213	-
9606	27230	SERP1	-	RAMP4	MIM:617674|HGNC:HGNC:10759|Ensembl:ENSG00000120742	3	3q25.1	stress associated endoplasmic reticulum protein 1	protein-coding	SERP1	stress associated endoplasmic reticulum protein 1	O	stress-associated endoplasmic reticulum protein 1|ribosome associated membrane protein 4|ribosome-attached membrane protein 4	20201124	-
9606	27231	NMRK2	-	ITGB1BP3|MIBP|NRK2	MIM:608705|HGNC:HGNC:17871|Ensembl:ENSG00000077009	19	19p13.3	nicotinamide riboside kinase 2	protein-coding	NMRK2	nicotinamide riboside kinase 2	O	nicotinamide riboside kinase 2|NRK 2|RNK 2|integrin beta-1-binding protein 3|muscle-specific beta 1 integrin binding protein|nicotinic acid riboside kinase 2|nmR-K 2|ribosylnicotinamide kinase 2|ribosylnicotinic acid kinase 2	20210112	-
9606	27232	GNMT	-	HEL-S-182mP	MIM:606628|HGNC:HGNC:4415|Ensembl:ENSG00000124713	6	6p21.1	glycine N-methyltransferase	protein-coding	GNMT	glycine N-methyltransferase	O	glycine N-methyltransferase|epididymis secretory sperm binding protein Li 182mP	20201124	-
9606	27233	SULT1C4	-	SULT1C|SULT1C2	MIM:608357|HGNC:HGNC:11457|Ensembl:ENSG00000198075	2	2q12.3	sulfotransferase family 1C member 4	protein-coding	SULT1C4	sulfotransferase family 1C member 4	O	sulfotransferase 1C4|ST1C4|SULT1C#2|sulfotransferase 1C2|sulfotransferase family, cytosolic, 1C, member 2|sulfotransferase family, cytosolic, 1C, member 4|sulfotransferase family, cytosolic, 1C, member C2	20201124	-
9606	27235	COQ2	-	CL640|COQ10D1|MSA1|PHB:PPT	MIM:609825|HGNC:HGNC:25223|Ensembl:ENSG00000173085	4	4q21.23	coenzyme Q2, polyprenyltransferase	protein-coding	COQ2	coenzyme Q2, polyprenyltransferase	O	4-hydroxybenzoate polyprenyltransferase, mitochondrial|4-HB polyprenyltransferase|4-hydroxybenzoate decaprenyltransferase|PHB:polyprenyltransferase|coenzyme Q2 4-hydroxybenzoate polyprenyltransferase|coenzyme Q2 homolog, prenyltransferase|para-hydroxybenzoate-polyprenyltransferase, mitochondrial	20201219	-
9606	27236	ARFIP1	-	HSU52521	MIM:605928|HGNC:HGNC:21496|Ensembl:ENSG00000164144	4	4q31.3	ADP ribosylation factor interacting protein 1	protein-coding	ARFIP1	ADP ribosylation factor interacting protein 1	O	arfaptin-1	20201206	-
9606	27237	ARHGEF16	-	GEF16|NBR	MIM:618871|HGNC:HGNC:15515|Ensembl:ENSG00000130762	1	1p36.32	Rho guanine nucleotide exchange factor 16	protein-coding	ARHGEF16	Rho guanine nucleotide exchange factor 16	O	rho guanine nucleotide exchange factor 16|Rho guanine exchange factor (GEF) 16|Rho guanine nucleotide exchange factor (GEF) 16|ephexin-4|ephexin4	20201213	-
9606	27238	GPKOW	-	GPATC5|GPATCH5|Mos2|Spp2|T54	MIM:301003|HGNC:HGNC:30677|Ensembl:ENSG00000068394	X	Xp11.23	G-patch domain and KOW motifs	protein-coding	GPKOW	G-patch domain and KOW motifs	O	G-patch domain and KOW motifs-containing protein|G patch domain and KOW motifs-containing protein|protein MOS2 homolog	20210103	-
9606	27239	GPR162	-	A-2|GRCA	HGNC:HGNC:16693|Ensembl:ENSG00000250510	12	12p13.31	G protein-coupled receptor 162	protein-coding	GPR162	G protein-coupled receptor 162	O	probable G-protein coupled receptor 162|gene rich cluster, A|gene-rich cluster gene A protein	20201124	-
9606	27240	SIT1	-	SIT|SIT-R	MIM:604964|HGNC:HGNC:17710|Ensembl:ENSG00000137078	9	9p13.3	signaling threshold regulating transmembrane adaptor 1	protein-coding	SIT1	signaling threshold regulating transmembrane adaptor 1	O	signaling threshold-regulating transmembrane adapter 1|SHP-2 interacting transmembrane adaptor protein|SHP2 interacting transmembrane adaptor|SHP2-interacting transmembrane adapter protein|SHP2-interacting transmembrane adaptor protein|gp30/40|suppression inducing transmembrane adaptor 1|suppression-inducing transmembrane adapter 1	20201124	-
9606	27241	BBS9	-	B1|C18|D1|PTHB1	MIM:607968|HGNC:HGNC:30000|Ensembl:ENSG00000122507	7	7p14.3	Bardet-Biedl syndrome 9	protein-coding	BBS9	Bardet-Biedl syndrome 9	O	protein PTHB1|PTH-responsive osteosarcoma B1 protein|bardet-Biedl syndrome 9 protein|parathyroid hormone-responsive B1 gene protein	20201124	-
9606	27242	TNFRSF21	-	BM-018|CD358|DR6	MIM:605732|HGNC:HGNC:13469|Ensembl:ENSG00000146072	6	6p12.3	TNF receptor superfamily member 21	protein-coding	TNFRSF21	TNF receptor superfamily member 21	O	tumor necrosis factor receptor superfamily member 21|TNFR-related death receptor 6|death receptor 6	20201124	-
9606	27243	CHMP2A	-	BC-2|BC2|CHMP2|VPS2|VPS2A	MIM:610893|HGNC:HGNC:30216|Ensembl:ENSG00000130724	19	19q13.43	charged multivesicular body protein 2A	protein-coding	CHMP2A	charged multivesicular body protein 2A	O	charged multivesicular body protein 2a|VPS2 homolog A|chromatin modifying protein 2A|putative breast adenocarcinoma marker (32kD)|putative breast adenocarcinoma marker BC-2|vacuolar protein sorting-associated protein 2-1|vps2-1	20201124	-
9606	27244	SESN1	-	PA26|SEST1	MIM:606103|HGNC:HGNC:21595|Ensembl:ENSG00000080546	6	6q21	sestrin 1	protein-coding	SESN1	sestrin 1	O	sestrin-1|p53 activated gene 26|p53 regulated PA26 nuclear protein	20210114	-
9606	27245	AHDC1	-	MRD25|XIGIS	MIM:615790|HGNC:HGNC:25230|Ensembl:ENSG00000126705	1	1p36.11-p35.3	AT-hook DNA binding motif containing 1	protein-coding	AHDC1	AT-hook DNA binding motif containing 1	O	AT-hook DNA-binding motif-containing protein 1	20201124	-
9606	27246	RNF115	-	BCA2|ZNF364	HGNC:HGNC:18154|Ensembl:ENSG00000265491	1	1q21.1	ring finger protein 115	protein-coding	RNF115	ring finger protein 115	O	E3 ubiquitin-protein ligase RNF115|RING-type E3 ubiquitin transferase RNF115|rabring 7|zinc finger protein 364	20201124	-
9606	27247	NFU1	-	CGI-33|HIRIP|HIRIP5|MMDS1|NIFUC|Nfu|NifU	MIM:608100|HGNC:HGNC:16287|Ensembl:ENSG00000169599	2	2p13.3	NFU1 iron-sulfur cluster scaffold	protein-coding	NFU1	NFU1 iron-sulfur cluster scaffold	O	NFU1 iron-sulfur cluster scaffold homolog, mitochondrial|HIRA-interacting protein 5|NifU-like C-terminal domain containing|iron-sulfur cluster scaffold protein	20201206	-
9606	27248	ERLEC1	-	C2orf30|CIM|CL24936|CL25084|HEL117|XTP3-B|XTP3TPB	MIM:611229|HGNC:HGNC:25222|Ensembl:ENSG00000068912	2	2p16.2	endoplasmic reticulum lectin 1	protein-coding	ERLEC1	endoplasmic reticulum lectin 1	O	endoplasmic reticulum lectin 1|ER lectin|XTP3-transactivated gene B protein|XTP3-transactivated protein B|cancer invasion and metastasis-related|epididymis luminal protein 117|erlectin 1	20210103	-
9606	27249	MMADHC	-	C2orf25|CL25022|cblD	MIM:611935|HGNC:HGNC:25221|Ensembl:ENSG00000168288	2	2q23.2	metabolism of cobalamin associated D	protein-coding	MMADHC	metabolism of cobalamin associated D	O	cobalamin trafficking protein CblD|methylmalonic aciduria (cobalamin deficiency) cblD type, with homocystinuria|methylmalonic aciduria and homocystinuria type D protein, mitochondrial|protein C2orf25, mitochondrial	20201219	-
9606	27250	PDCD4	-	H731	MIM:608610|HGNC:HGNC:8763|Ensembl:ENSG00000150593	10	10q25.2	programmed cell death 4	protein-coding	PDCD4	programmed cell death 4	O	programmed cell death protein 4|neoplastic transformation inhibitor protein|nuclear antigen H731|programmed cell death 4 (neoplastic transformation inhibitor)|protein 197/15a	20210110	-
9606	27252	KLHL20	-	KHLHX|KLEIP|KLHLX	MIM:617679|HGNC:HGNC:25056|Ensembl:ENSG00000076321	1	1q25.1	kelch like family member 20	protein-coding	KLHL20	kelch like family member 20	O	kelch-like protein 20|Kelch motif containing protein|kelch-like ECT2-interacting protein|kelch-like protein X	20201124	-
9606	27253	PCDH17	-	PCDH68|PCH68	MIM:611760|HGNC:HGNC:14267|Ensembl:ENSG00000118946	13	13q21.1	protocadherin 17	protein-coding	PCDH17	protocadherin 17	O	protocadherin-17|protocadherin 68	20201213	-
9606	27254	CSDC2	-	PIPPIN|dJ347H13.2	MIM:617689|HGNC:HGNC:30359|Ensembl:ENSG00000172346	22	22q13.2	cold shock domain containing C2	protein-coding	CSDC2	cold shock domain containing C2	O	cold shock domain-containing protein C2|RNA-binding protein pippin|cold shock domain containing C2, RNA binding	20201124	-
9606	27255	CNTN6	-	NB3	MIM:607220|HGNC:HGNC:2176|Ensembl:ENSG00000134115	3	3p26.3	contactin 6	protein-coding	CNTN6	contactin 6	O	contactin-6|neural adhesion molecule|neural recognition molecule NB-3	20201213	-
9606	27257	LSM1	-	CASM|YJL124C	MIM:607281|HGNC:HGNC:20472|Ensembl:ENSG00000175324	8	8p11.23	LSM1 homolog, mRNA degradation associated	protein-coding	LSM1	LSM1 homolog, mRNA degradation associated	O	U6 snRNA-associated Sm-like protein LSm1|LSM1 homolog, U6 small nuclear RNA associated|LSM1 mRNA degradation associated|LSM1, U6 small nuclear RNA associated|LSM1-like protein U6 small nuclear RNA associated|cancer-associated Sm protein|cancer-associated Sm-like protein|small nuclear ribonuclear CaSm	20201124	-
9606	27258	LSM3	-	SMX4|USS2|YLR438C	MIM:607283|HGNC:HGNC:17874|Ensembl:ENSG00000170860	3	3p25.1	LSM3 homolog, U6 small nuclear RNA and mRNA degradation associated	protein-coding	LSM3	LSM3 homolog, U6 small nuclear RNA and mRNA degradation associated	O	U6 snRNA-associated Sm-like protein LSm3|LSM3 U6 small nuclear RNA and mRNA degradation associated|LSM3 homolog, U6 small nuclear RNA associated	20201124	-
9606	27259	HPLH1	-	FHL1|HLH1	MIM:267700	9	9q21.3-q22	hemophagocytic lymphohistiocytosis 1	unknown	-	-	-	-	20191002	-
9606	27283	TINAG	-	TIN-AG	MIM:606749|HGNC:HGNC:14599|Ensembl:ENSG00000137251	6	6p12.1	tubulointerstitial nephritis antigen	protein-coding	TINAG	tubulointerstitial nephritis antigen	O	tubulointerstitial nephritis antigen	20201124	-
9606	27284	SULT1B1	-	ST1B1|ST1B2|SULT1B2	MIM:608436|HGNC:HGNC:17845|Ensembl:ENSG00000173597	4	4q13.3	sulfotransferase family 1B member 1	protein-coding	SULT1B1	sulfotransferase family 1B member 1	O	sulfotransferase family cytosolic 1B member 1|sulfotransferase 1B1|sulfotransferase 1B2|sulfotransferase family, cytosolic, 1B, member 1|thyroid hormone sulfotransferase	20201124	-
9606	27285	TEKT2	-	TEKTB1|TEKTIN-T|h-tektin-t	MIM:608953|HGNC:HGNC:11725|Ensembl:ENSG00000092850	1	1p34.3	tektin 2	protein-coding	TEKT2	tektin 2	O	tektin-2|tektin 2 (testicular)|tektin-B1|testicular tektin B1-like protein	20201206	-
9606	27286	SRPX2	-	BPP|CBPS|PMGX|RESDX|SRPUL	MIM:300642|HGNC:HGNC:30668|Ensembl:ENSG00000102359	X	Xq22.1	sushi repeat containing protein X-linked 2	protein-coding	SRPX2	sushi repeat containing protein X-linked 2	O	sushi repeat-containing protein SRPX2|sushi-repeat protein up-regulated in leukemia|sushi-repeat protein upregulated in leukemia	20201124	-
9606	27287	VENTX	-	HPX42B|NA88A|VENTX2	MIM:607158|HGNC:HGNC:13639|Ensembl:ENSG00000151650	10	10q26.3	VENT homeobox	protein-coding	VENTX	VENT homeobox	O	homeobox protein VENTX|VENT homeobox homolog|VENT-like homeobox 2|VENT-like homeobox protein 2|hemopoietic progenitor homeobox protein VENTX2	20201213	-
9606	27288	RBMXL2	-	HNRNPG-T|HNRNPGT|HNRPGT	MIM:605444|HGNC:HGNC:17886|Ensembl:ENSG00000170748	11	11p15.4	RBMX like 2	protein-coding	RBMXL2	RBMX like 2	O	RNA-binding motif protein, X-linked-like-2|RNA binding motif protein, X-linked like 2|heterogeneous nuclear ribonucleoprotein G T|hnRNP G-T|testes-specific heterogenous nuclear ribonucleoprotein G-T|testis-specific heterogeneous nuclear ribonucleoprotein G-T	20201124	-
9606	27289	RND1	-	ARHS|RHO6|RHOS	MIM:609038|HGNC:HGNC:18314|Ensembl:ENSG00000172602	12	12q13.12	Rho family GTPase 1	protein-coding	RND1	Rho family GTPase 1	O	rho-related GTP-binding protein Rho6|ras homolog gene family, member S	20201124	-
9606	27290	SPINK4	-	HEL136|PEC-60|PEC60	MIM:613929|HGNC:HGNC:16646|Ensembl:ENSG00000122711	9	9p13.3	serine peptidase inhibitor Kazal type 4	protein-coding	SPINK4	serine peptidase inhibitor Kazal type 4	O	serine protease inhibitor Kazal-type 4|epididymis luminal protein 136|gastrointestinal peptide|peptide PEC-60 homolog	20201213	-
9606	27291	R3HCC1L	-	C10orf28|GIDRP86|GIDRP88|PSORT	HGNC:HGNC:23512|Ensembl:ENSG00000166024	10	10q24.2	R3H domain and coiled-coil containing 1 like	protein-coding	R3HCC1L	R3H domain and coiled-coil containing 1 like	O	coiled-coil domain-containing protein R3HCC1L|R3H and coiled-coil domain-containing protein 1-like|growth inhibition and differentiation related protein 86|growth inhibition and differentiation-related protein 88|putative mitochondrial space protein 32.1	20201124	-
9606	27292	DIMT1	-	DIM1|DIMT1L|HSA9761|HUSSY5	MIM:612499|HGNC:HGNC:30217|Ensembl:ENSG00000086189	5	5q12.1	DIMT1 rRNA methyltransferase and ribosome maturation factor	protein-coding	DIMT1	DIMT1 rRNA methyltransferase and ribosome maturation factor	O	probable dimethyladenosine transferase|18S rRNA (adenine(1779)-N(6)/adenine(1780)-N(6))-dimethyltransferase|18S rRNA dimethylase|DIM1 dimethyladenosine transferase 1 homolog|DIM1 dimethyladenosine transferase 1-like|S-adenosylmethionine-6-N',N'-adenosyl(rRNA) dimethyltransferase|dimethyladenosine transferase|probable 18S rRNA (adenine(1779)-N(6)/adenine(1780)-N(6))-dimethyltransferase|probable 18S rRNA dimethylase|probable S-adenosylmethionine-6-N',N'-adenosyl(rRNA) dimethyltransferase	20210103	-
9606	27293	SMPDL3B	-	ASML3B	MIM:617737|HGNC:HGNC:21416|Ensembl:ENSG00000130768	1	1p35.3	sphingomyelin phosphodiesterase acid like 3B	protein-coding	SMPDL3B	sphingomyelin phosphodiesterase acid like 3B	O	acid sphingomyelinase-like phosphodiesterase 3b|ASM-like phosphodiesterase 3b	20201124	-
9606	27294	DHDH	-	2DD|HUM2DD	MIM:606377|HGNC:HGNC:17887|Ensembl:ENSG00000104808	19	19q13.33	dihydrodiol dehydrogenase	protein-coding	DHDH	dihydrodiol dehydrogenase	O	trans-1,2-dihydrobenzene-1,2-diol dehydrogenase|3-deoxyglucosone reductase|D-xylose 1-dehydrogenase|D-xylose-NADP dehydrogenase|dihydrodiol dehydrogenase (dimeric)	20201124	-
9606	27295	PDLIM3	-	ALP	MIM:605889|HGNC:HGNC:20767|Ensembl:ENSG00000154553	4	4q35.1	PDZ and LIM domain 3	protein-coding	PDLIM3	PDZ and LIM domain 3	O	PDZ and LIM domain protein 3|alpha-actinin-2-associated LIM protein|enigma homolog	20210123	-
9606	27296	TP53TG5	-	C20orf10|CLG01	MIM:617316|HGNC:HGNC:15856|Ensembl:ENSG00000124251	20	20q13.12	TP53 target 5	protein-coding	TP53TG5	TP53 target 5	O	TP53-target gene 5 protein|TP53-inducible gene 5 protein	20201213	-
9606	27297	CRCP	-	C17|CGRP-RCP|CGRPRCP|POLR3I|POLR3J|RCP|RCP9|RPC9	MIM:606121|HGNC:HGNC:17888|Ensembl:ENSG00000241258	7	7q11.21	CGRP receptor component	protein-coding	CRCP	CGRP receptor component	O	DNA-directed RNA polymerase III subunit RPC9|CGRP-receptor component protein|RNA polymerase III subunit C9|calcitonin gene-related peptide-receptor component protein	20201124	-
9606	27299	ADAMDEC1	-	M12.219	MIM:606393|HGNC:HGNC:16299|Ensembl:ENSG00000134028	8	8p21.2	ADAM like decysin 1	protein-coding	ADAMDEC1	ADAM like decysin 1	O	ADAM DEC1|ADAM-like protein decysin-1|a disintegrin and metalloproteinase domain-like protein decysin-1|decysin|disintegrin protease	20201124	-
9606	27300	ZNF544	-	-	HGNC:HGNC:16759|Ensembl:ENSG00000198131|Ensembl:ENSG00000283515	19	19q13.43	zinc finger protein 544	protein-coding	ZNF544	zinc finger protein 544	O	zinc finger protein 544	20201209	-
9606	27301	APEX2	-	APE2|APEXL2|XTH2|ZGRF2	MIM:300773|HGNC:HGNC:17889|Ensembl:ENSG00000169188	X	Xp11.21	apurinic/apyrimidinic endodeoxyribonuclease 2	protein-coding	APEX2	apurinic/apyrimidinic endodeoxyribonuclease 2	O	DNA-(apurinic or apyrimidinic site) endonuclease 2|AP endonuclease 2|AP endonuclease XTH2|APEX nuclease (apurinic/apyrimidinic endonuclease) 2|DNA-(apurinic or apyrimidinic site) lyase 2|apurinic/apyrimidinic endonuclease-like 2|zinc finger, GRF-type containing 2	20201124	-
9606	27302	BMP10	-	-	MIM:608748|HGNC:HGNC:20869|Ensembl:ENSG00000163217	2	2p13.3	bone morphogenetic protein 10	protein-coding	BMP10	bone morphogenetic protein 10	O	bone morphogenetic protein 10	20201124	-
9606	27303	RBMS3	-	-	MIM:605786|HGNC:HGNC:13427|Ensembl:ENSG00000144642	3	3p24.1	RNA binding motif single stranded interacting protein 3	protein-coding	RBMS3	RNA binding motif single stranded interacting protein 3	O	RNA-binding motif, single-stranded-interacting protein 3|RNA binding motif, single stranded interacting protein|RNA-binding protein	20201213	-
9606	27304	MOCS3	-	UBA4	MIM:609277|HGNC:HGNC:15765|Ensembl:ENSG00000124217	20	20q13.13	molybdenum cofactor synthesis 3	protein-coding	MOCS3	molybdenum cofactor synthesis 3	O	adenylyltransferase and sulfurtransferase MOCS3|MPT synthase sulfurylase|UBA4, ubiquitin-activating enzyme E1 homolog|molybdenum cofactor synthesis protein 3|molybdopterin synthase sulfurylase|ubiquitin-like modifier activating enzyme 4	20201213	-
9606	27306	HPGDS	-	GSTS|GSTS1|GSTS1-1|PGD2|PGDS	MIM:602598|HGNC:HGNC:17890|Ensembl:ENSG00000163106	4	4q22.3	hematopoietic prostaglandin D synthase	protein-coding	HPGDS	hematopoietic prostaglandin D synthase	O	hematopoietic prostaglandin D synthase|GST class-sigma|epididymis secretory sperm binding protein|glutathione S-transferase sigma|glutathione-dependent PGD synthase|glutathione-dependent PGD synthetase|glutathione-requiring prostaglandin D synthase|hematopoietic prostaglandin D2 synthase|prostaglandin-H2 D-isomerase	20201213	-
9606	27309	ZNF330	-	HSA6591|NOA36	MIM:609550|HGNC:HGNC:15462|Ensembl:ENSG00000109445	4	4q31.21	zinc finger protein 330	protein-coding	ZNF330	zinc finger protein 330	O	zinc finger protein 330|nucleolar autoantigen 36|nucleolar cysteine-rich protein|zinc finger autoantigen 330	20201124	-
9606	27314	RAB30	-	-	MIM:605693|HGNC:HGNC:9770|Ensembl:ENSG00000137502	11	11q14.1	RAB30, member RAS oncogene family	protein-coding	RAB30	RAB30, member RAS oncogene family	O	ras-related protein Rab-30	20201124	-
9606	27315	PGAP2	-	CWH43-N|FRAG1|HPMRS3|MRT17|MRT21	MIM:615187|HGNC:HGNC:17893|Ensembl:ENSG00000148985	11	11p15.4	post-GPI attachment to proteins 2	protein-coding	PGAP2	post-GPI attachment to proteins 2	O	post-GPI attachment to proteins factor 2|FGF receptor activating protein 1|cell wall biogenesis 43 N-terminal homolog|mental retardation, non-syndromic, autosomal recessive, 17|mental retardation, non-syndromic, autosomal recessive, 21	20201124	-
9606	27316	RBMX	-	HNRNPG|HNRPG|MRXS11|RBMXP1|RBMXRT|RNMX|hnRNP-G	MIM:300199|HGNC:HGNC:9910|Ensembl:ENSG00000147274	X	Xq26.3	RNA binding motif protein X-linked	protein-coding	RBMX	RNA binding motif protein X-linked	O	RNA-binding motif protein, X chromosome|glycoprotein p43|heterogeneous nuclear ribonucleoprotein G|hnRNP G	20210103	-
9606	27319	BHLHE22	-	BHLHB5|Beta3|Beta3a|CAGL85|TNRC20	MIM:613483|HGNC:HGNC:11963|Ensembl:ENSG00000180828	8	8q12.3	basic helix-loop-helix family member e22	protein-coding	BHLHE22	basic helix-loop-helix family member e22	O	class E basic helix-loop-helix protein 22|basic helix-loop-helix domain containing, class B, 5|class B basic helix-loop-helix protein 5|trinucleotide repeat containing 20	20201124	-
9606	27320	TNRC18P2	-	TNRC18|TNRC18B	HGNC:HGNC:34014|Ensembl:ENSG00000223566	7	7q11.21	trinucleotide repeat containing 18 pseudogene 2	pseudo	TNRC18P2	trinucleotide repeat containing 18 pseudogene 2	O	trinucleotide repeat containing 18B	20201124	-
9606	27321	TNRC17	-	CAGL234	HGNC:HGNC:11961	2	2q37.2	trinucleotide repeat containing 17	ncRNA	TNRC17	trinucleotide repeat containing 17	O	-	20201124	-
9606	27324	TOX3	-	CAGF9|TNRC9	MIM:611416|HGNC:HGNC:11972|Ensembl:ENSG00000103460	16	16q12.1	TOX high mobility group box family member 3	protein-coding	TOX3	TOX high mobility group box family member 3	O	TOX high mobility group box family member 3|CAG trinucleotide repeat-containing gene F9 protein|trinucleotide repeat-containing gene 9 protein	20201124	-
9606	27327	TNRC6A	-	CAGH26|FAME6|GW1|GW182|TNRC6	MIM:610739|HGNC:HGNC:11969|Ensembl:ENSG00000090905	16	16p12.1	trinucleotide repeat containing adaptor 6A	protein-coding	TNRC6A	trinucleotide repeat containing adaptor 6A	O	trinucleotide repeat-containing gene 6A protein|CAG repeat protein 26|CTD-2540M10.1|EDIE|EMSY interactor protein|GW182 autoantigen|glycine-tryptophan protein of 182 kDa|trinucleotide repeat containing 6A	20210123	-
9606	27328	PCDH11X	-	PCDH-X|PCDH-Y|PCDH11|PCDH11Y|PCDH22|PCDHX|PPP1R119	MIM:300246|HGNC:HGNC:8656|Ensembl:ENSG00000102290	X	Xq21.31	protocadherin 11 X-linked	protein-coding	PCDH11X	protocadherin 11 X-linked	O	protocadherin-11 X-linked|Protocadherin on the Y chromosome|Protocadherin prostate cancer|Protocadherin-11 Y-linked|Protocadherin-22|Protocadherin-PC|protein phosphatase 1, regulatory subunit 119|protocadherin 11X|protocadherin on the X chromosome|protocadherin-S	20201208	-
9606	27329	ANGPTL3	-	ANG-5|ANGPT5|ANL3|FHBL2	MIM:604774|HGNC:HGNC:491|Ensembl:ENSG00000132855	1	1p31.3	angiopoietin like 3	protein-coding	ANGPTL3	angiopoietin like 3	O	angiopoietin-related protein 3|angiopoietin 5	20210110	-
9606	27330	RPS6KA6	-	PP90RSK4|RSK-4|RSK4|S6K-alpha-6|p90RSK6	MIM:300303|HGNC:HGNC:10435|Ensembl:ENSG00000072133	X	Xq21.1	ribosomal protein S6 kinase A6	protein-coding	RPS6KA6	ribosomal protein S6 kinase A6	O	ribosomal protein S6 kinase alpha-6|90 kDa ribosomal protein S6 kinase 6|S6K-alpha 6|p90-RSK 6|ribosomal S6 kinase 4|ribosomal protein S6 kinase, 90kDa, polypeptide 6	20210110	-
9606	27332	ZNF638	-	NP220|ZFML|Zfp638	MIM:614349|HGNC:HGNC:17894|Ensembl:ENSG00000075292	2	2p13.2	zinc finger protein 638	protein-coding	ZNF638	zinc finger protein 638	O	zinc finger protein 638|CTCL tumor antigen se33-1|CTCL-associated antigen se33-1|NP220 nuclear protein|cutaneous T-cell lymphoma-associated antigen se33-1|nuclear protein 220|zinc finger matrin-like protein	20201206	-
9606	27333	GOLIM4	-	GIMPC|GOLPH4|GPP130|P138	MIM:606805|HGNC:HGNC:15448|Ensembl:ENSG00000173905	3	3q26.2	golgi integral membrane protein 4	protein-coding	GOLIM4	golgi integral membrane protein 4	O	Golgi integral membrane protein 4|130 kDa golgi-localized phosphoprotein|cis Golgi-localized calcium-binding protein|golgi integral membrane protein, cis|golgi phosphoprotein 4|golgi phosphoprotein of 130 kDa|golgi-localized phosphoprotein of 130 kDa|type II Golgi membrane protein	20201124	-
9606	27334	P2RY10	-	LYPSR2|P2Y10	MIM:300529|HGNC:HGNC:19906|Ensembl:ENSG00000078589	X	Xq21.1	P2Y receptor family member 10	protein-coding	P2RY10	P2Y receptor family member 10	O	putative P2Y purinoceptor 10|G-protein coupled purinergic receptor P2Y10|P2Y-like receptor|purinergic receptor P2Y, G-protein coupled, 10|purinergic receptor P2Y10	20201124	-
9606	27335	EIF3K	-	ARG134|EIF3-p28|EIF3S12|HSPC029|M9|MSTP001|PLAC-24|PLAC24|PRO1474|PTD001	MIM:609596|HGNC:HGNC:24656|Ensembl:ENSG00000178982	19	19q13.2	eukaryotic translation initiation factor 3 subunit K	protein-coding	EIF3K	eukaryotic translation initiation factor 3 subunit K	O	eukaryotic translation initiation factor 3 subunit K|eIF-3 p28|eukaryotic translation initiation factor 3, subunit 12|muscle specific|muscle-specific gene M9 protein	20201124	-
9606	27336	HTATSF1	-	TAT-SF1|TATSF1|dJ196E23.2	MIM:300346|HGNC:HGNC:5276|Ensembl:ENSG00000102241	X	Xq26.3	HIV-1 Tat specific factor 1	protein-coding	HTATSF1	HIV-1 Tat specific factor 1	O	HIV Tat-specific factor 1|HIV TAT specific factor 1|cofactor required for Tat activation of HIV-1 transcription	20201124	-
9606	27338	UBE2S	-	E2-EPF|E2EPF|EPF5	MIM:610309|HGNC:HGNC:17895|Ensembl:ENSG00000108106	19	19q13.42	ubiquitin conjugating enzyme E2 S	protein-coding	UBE2S	ubiquitin conjugating enzyme E2 S	O	ubiquitin-conjugating enzyme E2 S|E2 ubiquitin-conjugating enzyme S|E2-EPF5|ubiquitin carrier protein S|ubiquitin conjugating enzyme E2S|ubiquitin-conjugating enzyme E2-24 kDa|ubiquitin-conjugating enzyme E2-EPF5|ubiquitin-protein ligase S	20201124	-
9606	27339	PRPF19	-	NMP200|PRP19|PSO4|SNEV|UBOX4|hPSO4	MIM:608330|HGNC:HGNC:17896|Ensembl:ENSG00000110107	11	11q12.2	pre-mRNA processing factor 19	protein-coding	PRPF19	pre-mRNA processing factor 19	O	pre-mRNA-processing factor 19|PRP19/PSO4 homolog|PRP19/PSO4 pre-mRNA processing factor 19 homolog|RING-type E3 ubiquitin transferase PRP19|nuclear matrix protein 200|nuclear matrix protein NMP200 related to splicing factor PRP19|psoralen 4|senescence evasion factor	20210103	-
9606	27340	UTP20	-	1A6/DRIM|DRIM	MIM:612822|HGNC:HGNC:17897|Ensembl:ENSG00000120800	12	12q23.2	UTP20 small subunit processome component	protein-coding	UTP20	UTP20 small subunit processome component	O	small subunit processome component 20 homolog|NNP73|UTP20 small subunit (SSU) processome component|UTP20, small subunit (SSU) processome component, homolog|down regulated in metastasis|down-regulated in metastasis protein|novel nucleolar protein 73	20201124	-
9606	27341	RRP7A	-	BK126B4.3|CGI-96|Rrp7	HGNC:HGNC:24286|Ensembl:ENSG00000189306	22	22q13.2	ribosomal RNA processing 7 homolog A	protein-coding	RRP7A	ribosomal RNA processing 7 homolog A	O	ribosomal RNA-processing protein 7 homolog A|CTA-126B4.5|gastric cancer antigen Zg14	20201129	-
9606	27342	RABGEF1	-	RABEX5|RAP1|rabex-5	MIM:609700|HGNC:HGNC:17676|Ensembl:ENSG00000154710	7	7q11.21	RAB guanine nucleotide exchange factor 1	protein-coding	RABGEF1	RAB guanine nucleotide exchange factor 1	O	rab5 GDP/GTP exchange factor|RAB guanine nucleotide exchange factor (GEF) 1|rabaptin-5-associated exchange factor for Rab5	20201213	-
9606	27343	POLL	-	BETAN|POLKAPPA	MIM:606343|HGNC:HGNC:9184|Ensembl:ENSG00000166169	10	10q24.32	DNA polymerase lambda	protein-coding	POLL	DNA polymerase lambda	O	DNA polymerase lambda|DNA polymerase beta-2|DNA polymerase beta-N|DNA polymerase kappa|polymerase (DNA directed), lambda|polymerase (DNA) lambda	20201213	-
9606	27344	PCSK1N	-	BigLEN|PEN|PROSAAS|SAAS|SCG8|SgVIII	MIM:300399|HGNC:HGNC:17301|Ensembl:ENSG00000102109	X	Xp11.23	proprotein convertase subtilisin/kexin type 1 inhibitor	protein-coding	PCSK1N	proprotein convertase subtilisin/kexin type 1 inhibitor	O	proSAAS|granin-like neuroendocrine peptide|pro-SAAS|proprotein convertase 1 inhibitor	20201124	-
9606	27345	KCNMB4	-	-	MIM:605223|HGNC:HGNC:6289|Ensembl:ENSG00000135643	12	12q15	potassium calcium-activated channel subfamily M regulatory beta subunit 4	protein-coding	KCNMB4	potassium calcium-activated channel subfamily M regulatory beta subunit 4	O	calcium-activated potassium channel subunit beta-4|BK channel beta subunit 4|BK channel subunit beta-4|BKbeta4|MaxiK channel beta-subunit 4|big potassium channel beta subunit 4|calcium-activated potassium channel, subfamily M subunit beta-4|charybdotoxin receptor subunit beta-4|hbeta4|k(VCA)beta-4|large conductance calcium-dependent potassium ion channel beta 4 subunit|maxi K channel subunit beta-4|potassium channel subfamily M regulatory beta subunit 4|potassium large conductance calcium-activated channel, subfamily M, beta member 4|slo-beta-4	20201124	-
9606	27346	TMEM97	-	MAC30|sigma2R	MIM:612912|HGNC:HGNC:28106|Ensembl:ENSG00000109084	17	17q11.2	transmembrane protein 97	protein-coding	TMEM97	transmembrane protein 97	O	sigma intracellular receptor 2|meningioma-associated protein 30|sigma-2 receptor|sigma2 receptor	20201124	-
9606	27347	STK39	-	DCHT|PASK|SPAK	MIM:607648|HGNC:HGNC:17717|Ensembl:ENSG00000198648	2	2q24.3	serine/threonine kinase 39	protein-coding	STK39	serine/threonine kinase 39	O	STE20/SPS1-related proline-alanine-rich protein kinase|STE20/SPS1 homolog|Ste20-like protein kinase|proline-alanine-rich STE20-related kinase|serine threonine kinase 39 (STE20/SPS1 homolog, yeast)|serine/threonine-protein kinase 39|small intestine SPAK-like kinase|ste-20-related kinase	20210103	-
9606	27348	TOR1B	-	DQ1	MIM:608050|HGNC:HGNC:11995|Ensembl:ENSG00000136816	9	9q34.11	torsin family 1 member B	protein-coding	TOR1B	torsin family 1 member B	O	torsin-1B|torsin ATPase-1B|torsin B	20201124	-
9606	27349	MCAT	-	FASN2C|MCT|MCT1|MT|NET62|fabD	MIM:614479|HGNC:HGNC:29622|Ensembl:ENSG00000100294	22	22q13.2	malonyl-CoA-acyl carrier protein transacylase	protein-coding	MCAT	malonyl-CoA-acyl carrier protein transacylase	O	malonyl-CoA-acyl carrier protein transacylase, mitochondrial|[Acyl-carrier-protein] malonyltransferase|[acyl-carrier-protein] S-malonyltransferase|malonyl CoA:ACP acyltransferase (mitochondrial)|mitochondrial malonyl CoA:ACP acyltransferase|mitochondrial malonyltransferase	20201124	-
9606	27350	APOBEC3C	-	A3C|APOBEC1L|ARDC2|ARDC4|ARP5|PBI|bK150C2.3	MIM:607750|HGNC:HGNC:17353|Ensembl:ENSG00000244509	22	22q13.1	apolipoprotein B mRNA editing enzyme catalytic subunit 3C	protein-coding	APOBEC3C	apolipoprotein B mRNA editing enzyme catalytic subunit 3C	O	DNA dC->dU-editing enzyme APOBEC-3C|apolipoprotein B editing enzyme catalytic polypeptide-like 3C|apolipoprotein B mRNA editing enzyme, catalytic polypeptide-like 3C|phorbolin I|probable DNA dC->dU-editing enzyme APOBEC-3C	20210103	-
9606	27351	DESI1	-	D15Wsu75e|DESI2|DJ347H13.4|DeSI-1|FAM152B|POST|PPPDE2	MIM:614637|HGNC:HGNC:24577|Ensembl:ENSG00000100418	22	22q13.2	desumoylating isopeptidase 1	protein-coding	DESI1	desumoylating isopeptidase 1	O	desumoylating isopeptidase 1|PPPDE peptidase domain containing 2|PPPDE peptidase domain-containing protein 2|desumoylating isopeptidase 2|family with sequence similarity 152, member B|polyubiquitinated substrate transporter	20201124	-
9606	27352	SGSM3	-	CIP85|MAP|RABGAP5|RUSC3|RUTBC3|RabGAP-5|rabGAPLP	MIM:610440|HGNC:HGNC:25228|Ensembl:ENSG00000100359	22	22q13.1	small G protein signaling modulator 3	protein-coding	SGSM3	small G protein signaling modulator 3	O	small G protein signaling modulator 3|RUN and SH3 containing 3|RUN and TBC1 domain containing 3|RUN and TBC1 domain-containing protein 3|merlin binding protein|merlin-associated protein|rab-GTPase-activating protein-like protein|small G protein signaling modulator 3 protein	20201213	-
9606	27429	HTRA2	-	MGCA8|OMI|PARK13|PRSS25	MIM:606441|HGNC:HGNC:14348|Ensembl:ENSG00000115317	2	2p13.1	HtrA serine peptidase 2	protein-coding	HTRA2	HtrA serine peptidase 2	O	serine protease HTRA2, mitochondrial|HtrA-like serine protease|Omi stress-regulated endoprotease|epididymis secretory sperm binding protein|high temperature requirement protein A2|protease, serine, 25|serine protease 25|serine proteinase OMI	20210103	-
9606	27430	MAT2B	-	MAT-II|MATIIbeta|Nbla02999|SDR23E1|TGR	MIM:605527|HGNC:HGNC:6905|Ensembl:ENSG00000038274	5	5q34	methionine adenosyltransferase 2B	protein-coding	MAT2B	methionine adenosyltransferase 2B	O	methionine adenosyltransferase 2 subunit beta|MAT II beta|beta regulatory subunit of methionine adenosyltransferase|dTDP-4-keto-6-deoxy-D-glucose 4-reductase|methionine adenosyltransferase II, beta|putative dTDP-4-keto-6-deoxy-D-glucose 4-reductase|putative protein product of Nbla02999|short chain dehydrogenase/reductase family 23E, member 1|testicular tissue protein Li 118	20201124	-
9606	27433	TOR2A	-	TORP1	MIM:608052|HGNC:HGNC:11996|Ensembl:ENSG00000160404	9	9q34.11	torsin family 2 member A	protein-coding	TOR2A	torsin family 2 member A	O	prosalusin|salusin-beta|torsin-2A|torsin-related protein 1	20201213	-
9606	27434	POLM	-	Pol Mu|Tdt-N	MIM:606344|HGNC:HGNC:9185|Ensembl:ENSG00000122678	7	7p13	DNA polymerase mu	protein-coding	POLM	DNA polymerase mu	O	DNA-directed DNA/RNA polymerase mu|Pol iota|polymerase (DNA) mu|polymerase (DNA-directed), mu|terminal transferase	20201213	-
9606	27436	EML4	-	C2orf2|ELP120|EMAP-4|EMAPL4|ROPP120	MIM:607442|HGNC:HGNC:1316|Ensembl:ENSG00000143924	2	2p21	EMAP like 4	protein-coding	EML4	EMAP like 4	O	echinoderm microtubule-associated protein-like 4|echinoderm microtubule associated protein like 4|restrictedly overexpressed proliferation-associated protein|ropp 120	20201213	-
9606	27437	HSFY1P1	-	CECR8|HSFYL1|HSFYP1|NCRNA00016	HGNC:HGNC:1846|Ensembl:ENSG00000229027	22	22q11.1	HSFY1 pseudogene 1	pseudo	HSFY1P1	HSFY1 pseudogene 1	O	cat eye syndrome chromosome region, candidate 8 (non-protein coding)|heat shock transcription factor, Y-linked 1 pseudogene 1|heat shock transcription factor, Y-linked-like 1, pseudogene|heat shock transcription factor, Y-linked-like pseudogene 1	20201124	-
9606	27439	TMEM121B	-	CECR6	HGNC:HGNC:1844|Ensembl:ENSG00000183307	22	22q11.1	transmembrane protein 121B	protein-coding	TMEM121B	transmembrane protein 121B	O	transmembrane protein 121B|cat eye syndrome chromosome region, candidate 6|cat eye syndrome critical region protein 6	20201206	-
9606	27440	HDHD5	-	CECR5	HGNC:HGNC:1843|Ensembl:ENSG00000069998	22	22q11.1	haloacid dehalogenase like hydrolase domain containing 5	protein-coding	HDHD5	haloacid dehalogenase like hydrolase domain containing 5	O	haloacid dehalogenase-like hydrolase domain-containing 5|cat eye syndrome chromosome region, candidate 5|cat eye syndrome critical region protein 5	20201124	-
9606	27442	CECR3	-	-	HGNC:HGNC:1841|Ensembl:ENSG00000241832	22	22q11.1	cat eye syndrome chromosome region, candidate 3	ncRNA	CECR3	cat eye syndrome chromosome region, candidate 3	O	cat eye syndrome chromosome region, candidate 3 (non-protein coding)	20201124	-
9606	27443	CECR2	-	-	MIM:607576|HGNC:HGNC:1840|Ensembl:ENSG00000099954	22	22q11.1-q11.21	CECR2 histone acetyl-lysine reader	protein-coding	CECR2	CECR2 histone acetyl-lysine reader	O	cat eye syndrome critical region protein 2|cat eye syndrome chromosome region, candidate 2	20201213	-
9606	27445	PCLO	-	ACZ|PCH3	MIM:604918|HGNC:HGNC:13406|Ensembl:ENSG00000186472	7	7q21.11	piccolo presynaptic cytomatrix protein	protein-coding	PCLO	piccolo presynaptic cytomatrix protein	O	protein piccolo|aczonin	20210103	-
9606	28227	PPP2R3B	-	NYREN8|PPP2R3L|PPP2R3LY|PR48|PR70	MIM:300339|HGNC:HGNC:13417|Ensembl:ENSG00000167393	X|Y	X;Y	protein phosphatase 2 regulatory subunit B''beta	protein-coding	PPP2R3B	protein phosphatase 2 regulatory subunit B''beta	O	serine/threonine-protein phosphatase 2A regulatory subunit B'' subunit beta|NY-REN-8 antigen|protein phosphatase 2 (formerly 2A), regulatory subunit B'', beta|protein phosphatase 2, regulatory subunit B'', beta|serine/threonine protein phosphatase 2A, 48kDa regulatory subunit B	20201213	-
9606	28231	SLCO4A1	-	OATP-E|OATP1|OATP4A1|OATPE|OATPRP1|POAT|SLC21A12	MIM:612436|HGNC:HGNC:10953|Ensembl:ENSG00000101187	20	20q13.33	solute carrier organic anion transporter family member 4A1	protein-coding	SLCO4A1	solute carrier organic anion transporter family member 4A1	O	solute carrier organic anion transporter family member 4A1|OATP-RP1|colon organic anion transporter|organic anion transporter polypeptide-related protein 1|organic anion transporting polypeptide E|sodium-independent organic anion transporter E|solute carrier family 21 (organic anion transporter), member 12|solute carrier family 21 member 12	20201124	-
9606	28232	SLCO3A1	-	OATP-D|OATP-RP3|OATP3A1|OATPD|OATPRP3|SLC21A11	MIM:612435|HGNC:HGNC:10952|Ensembl:ENSG00000176463	15	15q26.1	solute carrier organic anion transporter family member 3A1	protein-coding	SLCO3A1	solute carrier organic anion transporter family member 3A1	O	solute carrier organic anion transporter family member 3A1|PGE1 transporter|organic anion transporter polypeptide-related protein 3|organic anion-transporting polypeptide D|sodium-independent organic anion transporter D|solute carrier family 21 (organic anion transporter), member 11|solute carrier family 21 member 11	20201124	-
9606	28234	SLCO1B3	-	HBLRR|LST-2|LST-3TM13|LST3|OATP-8|OATP1B3|OATP8|SLC21A8	MIM:605495|HGNC:HGNC:10961|Ensembl:ENSG00000111700	12	12p12.2	solute carrier organic anion transporter family member 1B3	protein-coding	SLCO1B3	solute carrier organic anion transporter family member 1B3	O	solute carrier organic anion transporter family member 1B3|liver-specific organic anion transporter 2|liver-specific organic anion transporter 3TM13|organic anion transporter 8|organic anion transporter LST-3c|organic anion-transporting polypeptide 8|solute carrier family 21 (organic anion transporter), member 8	20201213	-
9606	28299	IGKV1-5	-	IGKV|IGKV15|L12|L12a|V1	HGNC:HGNC:5741|Ensembl:ENSG00000243466|IMGT/GENE-DB:IGKV1-5	2	2p11.2	immunoglobulin kappa variable 1-5	other	IGKV1-5	immunoglobulin kappa variable 1-5	O	Ig kappa chain V-region	20201124	-
9606	28300	IGHV3OR16-15	-	IGHV3OR1615	HGNC:HGNC:5639|IMGT/GENE-DB:IGHV3/OR16-15	16	16p11.2	immunoglobulin heavy variable 3/OR16-15 (pseudogene)	pseudo	IGHV3OR16-15	immunoglobulin heavy variable 3/OR16-15 (pseudogene)	O	IGHV3/OR16-15	20201124	-
9606	28301	IGHV3OR16-16	-	IGHV3OR1616	HGNC:HGNC:5640|IMGT/GENE-DB:IGHV3/OR16-16	16	16p11.2	immunoglobulin heavy variable 3/OR16-16 (pseudogene)	pseudo	IGHV3OR16-16	immunoglobulin heavy variable 3/OR16-16 (pseudogene)	O	IGHV3/OR16-16	20201124	-
9606	28304	IGHV3OR16-12	-	IGHV3OR1612	HGNC:HGNC:5636|IMGT/GENE-DB:IGHV3/OR16-12	16	16p11.2	immunoglobulin heavy variable 3/OR16-12 (non-functional)	pseudo	IGHV3OR16-12	immunoglobulin heavy variable 3/OR16-12 (non-functional)	O	IGHV3/OR16-12	20201124	-
9606	28305	IGHV3OR16-11	-	IGHV3OR1611	HGNC:HGNC:5635|IMGT/GENE-DB:IGHV3/OR16-11	16	16p11.2	immunoglobulin heavy variable 3/OR16-11 (pseudogene)	pseudo	IGHV3OR16-11	immunoglobulin heavy variable 3/OR16-11 (pseudogene)	O	IGHV3/OR16-11	20201124	-
9606	28306	IGHV3OR16-10	-	IGHV3OR1610	HGNC:HGNC:5634|IMGT/GENE-DB:IGHV3/OR16-10	16	16p11.2	immunoglobulin heavy variable 3/OR16-10 (non-functional)	pseudo	IGHV3OR16-10	immunoglobulin heavy variable 3/OR16-10 (non-functional)	O	IGHV3/OR16-10	20201124	-
9606	28307	IGHV3OR16-9	-	IGHV3OR169	HGNC:HGNC:5644|Ensembl:ENSG00000270472|IMGT/GENE-DB:IGHV3/OR16-9	16	16p11.2	immunoglobulin heavy variable 3/OR16-9 (non-functional)	pseudo	IGHV3OR16-9	immunoglobulin heavy variable 3/OR16-9 (non-functional)	O	IGHV3/OR16-9	20201124	-
9606	28309	IGHV3OR16-7	-	IGH|IGHV|IGHV3/OR16-7|IGHV3OR167	HGNC:HGNC:5642|IMGT/GENE-DB:IGHV3/OR16-7	16	16p11.2	immunoglobulin heavy variable 3/OR16-7 (pseudogene)	pseudo	IGHV3OR16-7	immunoglobulin heavy variable 3/OR16-7 (pseudogene)	O	anti-pneumococcal antibody 1.10 heavy chain variable region|immunoglobulin heavy chain variable region	20201124	-
9606	28312	IGHV1OR16-4	-	IGHV1OR164	HGNC:HGNC:5573|IMGT/GENE-DB:IGHV1/OR16-4	16	16p11.2	immunoglobulin heavy variable 1/OR16-4 (pseudogene)	pseudo	IGHV1OR16-4	immunoglobulin heavy variable 1/OR16-4 (pseudogene)	O	IGHV1/OR16-4	20190324	-
9606	28313	IGHV1OR16-3	-	IGHV1OR163	HGNC:HGNC:5572|IMGT/GENE-DB:IGHV1/OR16-3	16	16p11.2	immunoglobulin heavy variable 1/OR16-3 (pseudogene)	pseudo	IGHV1OR16-3	immunoglobulin heavy variable 1/OR16-3 (pseudogene)	O	IGHV1/OR16-3	20190324	-
9606	28314	IGHV1OR16-2	-	IGHV1OR162	HGNC:HGNC:5571|IMGT/GENE-DB:IGHV1/OR16-2	16	16p11.2	immunoglobulin heavy variable 1/OR16-2 (pseudogene)	pseudo	IGHV1OR16-2	immunoglobulin heavy variable 1/OR16-2 (pseudogene)	O	IGHV1/OR16-2	20190324	-
9606	28315	IGHV1OR16-1	-	IGHV1OR161	HGNC:HGNC:5570|IMGT/GENE-DB:IGHV1/OR16-1	16	16p11.2	immunoglobulin heavy variable 1/OR16-1 (pseudogene)	pseudo	IGHV1OR16-1	immunoglobulin heavy variable 1/OR16-1 (pseudogene)	O	IGHV1/OR16-1	20201124	-
9606	28316	CDH20	-	CDH7L3|Cdh7	MIM:605807|HGNC:HGNC:1760|Ensembl:ENSG00000101542	18	18q21.33	cadherin 20	protein-coding	CDH20	cadherin 20	O	cadherin-20|cadherin 20, type 2	20201124	-
9606	28317	IGHV4OR15-8	-	IGHV4OR158|VSIG6	HGNC:HGNC:5658|IMGT/GENE-DB:IGHV4/OR15-8	15	15q11.2	immunoglobulin heavy variable 4/OR15-8 (non-functional)	other	IGHV4OR15-8	immunoglobulin heavy variable 4/OR15-8 (non-functional)	O	IGHV4/OR15-8|V-set and immunoglobulin domain containing 6	20190324	-
9606	28318	IGHV3OR15-7	-	IGHV3/OR15-7	HGNC:HGNC:5633|IMGT/GENE-DB:IGHV3/OR15-7	15	15q11.1	immunoglobulin heavy variable 3/OR15-7 (pseudogene)	pseudo	IGHV3OR15-7	immunoglobulin heavy variable 3/OR15-7 (pseudogene)	O	-	20190213	-
9606	28320	IGHV1OR15-6	-	IGHV1OR156	HGNC:HGNC:5568|IMGT/GENE-DB:IGHV1/OR15-6	15	15q11.2	immunoglobulin heavy variable 1/OR15-6 (pseudogene)	pseudo	IGHV1OR15-6	immunoglobulin heavy variable 1/OR15-6 (pseudogene)	O	IGHV1/OR15-6	20201124	-
9606	28326	IGHD5OR15-5B	-	IGHD5OR155B	HGNC:HGNC:5513|IMGT/GENE-DB:IGHD5/OR15-5b	15	15q11.2	immunoglobulin heavy diversity 5/OR15-5B (non-functional)	pseudo	IGHD5OR15-5B	immunoglobulin heavy diversity 5/OR15-5B (non-functional)	O	IGHD5/OR15-5B	20201124	-
9606	28327	IGHD5OR15-5A	-	IGHD5OR155A	HGNC:HGNC:5512|IMGT/GENE-DB:IGHD5/OR15-5a	15	15q11.2	immunoglobulin heavy diversity 5/OR15-5A (non-functional)	other	IGHD5OR15-5A	immunoglobulin heavy diversity 5/OR15-5A (non-functional)	O	IGHD5/OR15-5A	20190324	-
9606	28328	IGHD4OR15-4B	-	IGHD4OR154B	HGNC:HGNC:5507|IMGT/GENE-DB:IGHD4/OR15-4b	15	15q11.2	immunoglobulin heavy diversity 4/OR15-4B (non-functional)	other	IGHD4OR15-4B	immunoglobulin heavy diversity 4/OR15-4B (non-functional)	O	IGHD4/OR15-4B	20190324	-
9606	28329	IGHD4OR15-4A	-	IGHD4OR154A	HGNC:HGNC:5506|IMGT/GENE-DB:IGHD4/OR15-4a	15	15q11.2	immunoglobulin heavy diversity 4/OR15-4A (non-functional)	other	IGHD4OR15-4A	immunoglobulin heavy diversity 4/OR15-4A (non-functional)	O	IGHD4/OR15-4A	20190324	-
9606	28330	IGHD3OR15-3B	-	IGHD3OR153B	HGNC:HGNC:5501|IMGT/GENE-DB:IGHD3/OR15-3b	15	15q11.2	immunoglobulin heavy diversity 3/OR15-3B (non-functional)	other	IGHD3OR15-3B	immunoglobulin heavy diversity 3/OR15-3B (non-functional)	O	IGHD3/OR15-3B	20190324	-
9606	28331	IGHD3OR15-3A	-	IGHD3OR153A	HGNC:HGNC:5500|IMGT/GENE-DB:IGHD3/OR15-3a	15	15q11.2	immunoglobulin heavy diversity 3/OR15-3A (non-functional)	other	IGHD3OR15-3A	immunoglobulin heavy diversity 3/OR15-3A (non-functional)	O	IGHD3/OR15-3A	20190324	-
9606	28332	IGHD2OR15-2B	-	IGHD2OR152B	HGNC:HGNC:5494|IMGT/GENE-DB:IGHD2/OR15-2b	15	15q11.2	immunoglobulin heavy diversity 2/OR15-2B (non-functional)	other	IGHD2OR15-2B	immunoglobulin heavy diversity 2/OR15-2B (non-functional)	O	IGHD2/OR15-2B	20190324	-
9606	28333	IGHD2OR15-2A	-	IGHD2OR152A	HGNC:HGNC:5493|IMGT/GENE-DB:IGHD2/OR15-2a	15	15q11.2	immunoglobulin heavy diversity 2/OR15-2A (non-functional)	other	IGHD2OR15-2A	immunoglobulin heavy diversity 2/OR15-2A (non-functional)	O	IGHD2/OR15-2A	20190324	-
9606	28334	IGHD1OR15-1B	-	IGHD1OR151B	HGNC:HGNC:5488|IMGT/GENE-DB:IGHD1/OR15-1b	15	15q11.2	immunoglobulin heavy diversity 1/OR15-1B (non-functional)	other	IGHD1OR15-1B	immunoglobulin heavy diversity 1/OR15-1B (non-functional)	O	IGHD1/OR15-1B	20190324	-
9606	28335	IGHD1OR15-1A	-	IGHD1OR151A	HGNC:HGNC:5487|IMGT/GENE-DB:IGHD1/OR15-1a	15	15q11.2	immunoglobulin heavy diversity 1/OR15-1A (non-functional)	other	IGHD1OR15-1A	immunoglobulin heavy diversity 1/OR15-1A (non-functional)	O	IGHD1/OR15-1A	20190324	-
9606	28337	IGHVIV-44-1	-	(IV)-44|4-44.1P|IGHVIV441	HGNC:HGNC:5710|IMGT/GENE-DB:IGHV(IV)-44-1	14	14q32.33	immunoglobulin heavy variable (IV)-44-1 (pseudogene)	pseudo	IGHVIV-44-1	immunoglobulin heavy variable (IV)-44-1 (pseudogene)	O	IGHV(IV)-44-1	20201124	-
9606	28338	IGHVIII-82	-	3-82P|IGHVIII82	HGNC:HGNC:5709|Ensembl:ENSG00000253303|IMGT/GENE-DB:IGHV(III)-82	14	14q32.33	immunoglobulin heavy variable (III)-82 (pseudogene)	pseudo	IGHVIII-82	immunoglobulin heavy variable (III)-82 (pseudogene)	O	IGHV(III)-82	20201124	-
9606	28339	IGHVIII-76-1	-	3-76.1P|IGHVIII761	HGNC:HGNC:5708|Ensembl:ENSG00000253310|IMGT/GENE-DB:IGHV(III)-76-1	14	14q32.33	immunoglobulin heavy variable (III)-76-1 (pseudogene)	pseudo	IGHVIII-76-1	immunoglobulin heavy variable (III)-76-1 (pseudogene)	O	IGHV(III)-76-1	20201124	-
9606	28340	IGHVIII-67-4	-	3-67.4P|IGHVIII674	HGNC:HGNC:5707|Ensembl:ENSG00000254052|IMGT/GENE-DB:IGHV(III)-67-4	14	14q32.33	immunoglobulin heavy variable (III)-67-4 (pseudogene)	pseudo	IGHVIII-67-4	immunoglobulin heavy variable (III)-67-4 (pseudogene)	O	IGHV(III)-67-4	20201124	-
9606	28341	IGHVIII-67-3	-	3-67.3P|IGHV(III)-6|IGHVIII673	HGNC:HGNC:5706|Ensembl:ENSG00000253635|IMGT/GENE-DB:IGHV(III)-67-3	14	14q32.33	immunoglobulin heavy variable (III)-67-3 (pseudogene)	pseudo	IGHVIII-67-3	immunoglobulin heavy variable (III)-67-3 (pseudogene)	O	IGHV(III)-67-3	20201124	-
9606	28342	IGHVIII-67-2	-	3-67.2P|IGHVIII672	HGNC:HGNC:5705|Ensembl:ENSG00000254036|IMGT/GENE-DB:IGHV(III)-67-2	14	14q32.33	immunoglobulin heavy variable (III)-67-2 (pseudogene)	pseudo	IGHVIII-67-2	immunoglobulin heavy variable (III)-67-2 (pseudogene)	O	IGHV(III)-67-2	20201124	-
9606	28343	IGHV8-51-1	-	3-51.1P|IGHVIII-51-1|IGHVIII511	HGNC:HGNC:5704|Ensembl:ENSG00000254167|IMGT/GENE-DB:IGHV8-51-1	14	14q32.33	immunoglobulin heavy variable IGHV8-51-1 (non-functional)	pseudo	IGHV8-51-1	immunoglobulin heavy variable IGHV8-51-1 (non-functional)	O	IGHV(III)-51-1|immunoglobulin heavy variable (III)-51-1 (pseudogene)|immunoglobulin heavy variable IGHV8-51-1 (pseudogene)	20201124	-
9606	28344	IGHVIII-47-1	-	3-47.1P|IGHVIII471	HGNC:HGNC:5701|Ensembl:ENSG00000253862|IMGT/GENE-DB:IGHV(III)-47-1	14	14q32.33	immunoglobulin heavy variable (III)-47-1 (pseudogene)	pseudo	IGHVIII-47-1	immunoglobulin heavy variable (III)-47-1 (pseudogene)	O	IGHV(III)-47-1	20201124	-
9606	28345	IGHVIII-44	-	3-44P|IGHVIII44	HGNC:HGNC:5700|IMGT/GENE-DB:IGHV(III)-44	14	14q32.33	immunoglobulin heavy variable (III)-44 (pseudogene)	pseudo	IGHVIII-44	immunoglobulin heavy variable (III)-44 (pseudogene)	O	IGHV(III)-44	20201124	-
9606	28346	IGHVIII-38-1	-	3-38.1P|38-1|IGHVIII381	HGNC:HGNC:5699|Ensembl:ENSG00000253989|IMGT/GENE-DB:IGHV(III)-38-1	14	14q32.33	immunoglobulin heavy variable (III)-38-1 (pseudogene)	pseudo	IGHVIII-38-1	immunoglobulin heavy variable (III)-38-1 (pseudogene)	O	IGHV(III)-38-1	20201124	-
9606	28347	IGHVIII-26-1	-	3-26.1P|IGHVIII261	HGNC:HGNC:5698|Ensembl:ENSG00000253462|IMGT/GENE-DB:IGHV(III)-26-1	14	14q32.33	immunoglobulin heavy variable (III)-26-1 (pseudogene)	pseudo	IGHVIII-26-1	immunoglobulin heavy variable (III)-26-1 (pseudogene)	O	IGHV(III)-26-1	20201124	-
9606	28348	IGHVIII-25-1	-	3-25.1P|IGHVIII251	HGNC:HGNC:5697|Ensembl:ENSG00000253367|IMGT/GENE-DB:IGHV(III)-25-1	14	14q32.33	immunoglobulin heavy variable (III)-25-1 (pseudogene)	pseudo	IGHVIII-25-1	immunoglobulin heavy variable (III)-25-1 (pseudogene)	O	IGHV(III)-25-1	20201124	-
9606	28349	IGHVIII-22-2	-	3-22.2P|IGHVIII222	HGNC:HGNC:5696|IMGT/GENE-DB:IGHV(III)-22-2	14	14q32.33	immunoglobulin heavy variable (III)-22-2 (pseudogene)	pseudo	IGHVIII-22-2	immunoglobulin heavy variable (III)-22-2 (pseudogene)	O	IGHV(III)-22-2	20201124	-
9606	28350	IGHVIII-16-1	-	3-16.1P|IGHVIII161	HGNC:HGNC:5694|Ensembl:ENSG00000283948|IMGT/GENE-DB:IGHV(III)-16-1	14	14q32.33	immunoglobulin heavy variable (III)-16-1 (pseudogene)	pseudo	IGHVIII-16-1	immunoglobulin heavy variable (III)-16-1 (pseudogene)	O	IGHV(III)-16-1	20201124	-
9606	28351	IGHVIII-13-1	-	3-13.1P|IGHVIII131	HGNC:HGNC:5693|Ensembl:ENSG00000253412|IMGT/GENE-DB:IGHV(III)-13-1	14	14q32.33	immunoglobulin heavy variable (III)-13-1 (pseudogene)	pseudo	IGHVIII-13-1	immunoglobulin heavy variable (III)-13-1 (pseudogene)	O	IGHV(III)-13-1	20201124	-
9606	28352	IGHVIII-11-1	-	3-11.1P|IGHVIII111	HGNC:HGNC:5692|IMGT/GENE-DB:IGHV(III)-11-1	14	14q32.33	immunoglobulin heavy variable (III)-11-1 (pseudogene)	pseudo	IGHVIII-11-1	immunoglobulin heavy variable (III)-11-1 (pseudogene)	O	IGHV(III)-11-1	20201124	-
9606	28353	IGHVIII-5-2	-	3-05.2P|IGHVIII52	HGNC:HGNC:5703|Ensembl:ENSG00000254053|IMGT/GENE-DB:IGHV(III)-5-2	14	14q32.33	immunoglobulin heavy variable (III)-5-2 (pseudogene)	pseudo	IGHVIII-5-2	immunoglobulin heavy variable (III)-5-2 (pseudogene)	O	IGHV(III)-5-2	20201124	-
9606	28354	IGHVIII-5-1	-	3-05.1P|IGHVIII51	HGNC:HGNC:5702|Ensembl:ENSG00000253387|IMGT/GENE-DB:IGHV(III)-5-1	14	14q32.33	immunoglobulin heavy variable (III)-5-1 (pseudogene)	pseudo	IGHVIII-5-1	immunoglobulin heavy variable (III)-5-1 (pseudogene)	O	IGHV(III)-5-1	20201124	-
9606	28355	IGHVIII-2-1	-	3-02.1P|IGHVIII21	HGNC:HGNC:5695|Ensembl:ENSG00000253780|IMGT/GENE-DB:IGHV(III)-2-1	14	14q32.33	immunoglobulin heavy variable (III)-2-1 (pseudogene)	pseudo	IGHVIII-2-1	immunoglobulin heavy variable (III)-2-1 (pseudogene)	O	IGHV(III)-2-1	20201124	-
9606	28356	IGHVII-78-1	-	4-78.1P|IGHVII781	HGNC:HGNC:5691|Ensembl:ENSG00000253674|IMGT/GENE-DB:IGHV(II)-78-1	14	14q32.33	immunoglobulin heavy variable (II)-78-1 (pseudogene)	pseudo	IGHVII-78-1	immunoglobulin heavy variable (II)-78-1 (pseudogene)	O	IGHV(II)-78-1	20201124	-
9606	28357	IGHVII-74-1	-	4-74.1P|IGHVII741	HGNC:HGNC:5690|IMGT/GENE-DB:IGHV(II)-74-1	14	14q32.33	immunoglobulin heavy variable (II)-74-1 (pseudogene)	pseudo	IGHVII-74-1	immunoglobulin heavy variable (II)-74-1 (pseudogene)	O	IGHV(II)-74-1	20201124	-
9606	28358	IGHVII-67-1	-	4-67.1P|IGHVII671	HGNC:HGNC:5689|IMGT/GENE-DB:IGHV(II)-67-1	14	14q32.33	immunoglobulin heavy variable (II)-67-1 (pseudogene)	pseudo	IGHVII-67-1	immunoglobulin heavy variable (II)-67-1 (pseudogene)	O	IGHV(II)-67-1	20201124	-
9606	28359	IGHVII-65-1	-	4-65.1P|IGHVII651	HGNC:HGNC:5688|Ensembl:ENSG00000253169|IMGT/GENE-DB:IGHV(II)-65-1	14	14q32.33	immunoglobulin heavy variable (II)-65-1 (pseudogene)	pseudo	IGHVII-65-1	immunoglobulin heavy variable (II)-65-1 (pseudogene)	O	IGHV(II)-65-1	20201124	-
9606	28360	IGHVII-62-1	-	4-62.1P|IGHVII621	HGNC:HGNC:5687|Ensembl:ENSG00000253747|IMGT/GENE-DB:IGHV(II)-62-1	14	14q32.33	immunoglobulin heavy variable (II)-62-1 (pseudogene)	pseudo	IGHVII-62-1	immunoglobulin heavy variable (II)-62-1 (pseudogene)	O	IGHV(II)-62-1	20201124	-
9606	28361	IGHVII-60-1	-	4-60.1P|IGHVII601	HGNC:HGNC:5686|Ensembl:ENSG00000254329|IMGT/GENE-DB:IGHV(II)-60-1	14	14q32.33	immunoglobulin heavy variable (II)-60-1 (pseudogene)	pseudo	IGHVII-60-1	immunoglobulin heavy variable (II)-60-1 (pseudogene)	O	IGHV(II)-60-1	20201124	-
9606	28362	IGHVII-53-1	-	4-53.1P|IGHVII531	HGNC:HGNC:5685|Ensembl:ENSG00000253714|IMGT/GENE-DB:IGHV(II)-53-1	14	14q32.33	immunoglobulin heavy variable (II)-53-1 (pseudogene)	pseudo	IGHVII-53-1	immunoglobulin heavy variable (II)-53-1 (pseudogene)	O	IGHV(II)-53-1	20201124	-
9606	28363	IGHVII-51-2	-	4-51.2P|IGHVII512	HGNC:HGNC:5684|Ensembl:ENSG00000253941|IMGT/GENE-DB:IGHV(II)-51-2	14	14q32.33	immunoglobulin heavy variable (II)-51-2 (pseudogene)	pseudo	IGHVII-51-2	immunoglobulin heavy variable (II)-51-2 (pseudogene)	O	IGHV(II)-51-2	20201124	-
9606	28364	IGHVII-49-1	-	4-49.1P|IGHVII491	HGNC:HGNC:5683|Ensembl:ENSG00000253386|IMGT/GENE-DB:IGHV(II)-49-1	14	14q32.33	immunoglobulin heavy variable (II)-49-1 (pseudogene)	pseudo	IGHVII-49-1	immunoglobulin heavy variable (II)-49-1 (pseudogene)	O	IGHV(II)-49-1	20201124	-
9606	28365	IGHVII-46-1	-	4-46.1P|IGHVII461	HGNC:HGNC:5682|IMGT/GENE-DB:IGHV(II)-46-1	14	14q32.33	immunoglobulin heavy variable (II)-46-1 (pseudogene)	pseudo	IGHVII-46-1	immunoglobulin heavy variable (II)-46-1 (pseudogene)	O	IGHV(II)-46-1	20201124	-
9606	28366	IGHVII-44-2	-	4-44.2P|IGHVII442	HGNC:HGNC:5681|Ensembl:ENSG00000253895|IMGT/GENE-DB:IGHV(II)-44-2	14	14q32.33	immunoglobulin heavy variable (II)-44-2 (pseudogene)	pseudo	IGHVII-44-2	immunoglobulin heavy variable (II)-44-2 (pseudogene)	O	IGHV(II)-44-2	20201124	-
9606	28367	IGHVII-43-1	-	4-43.1P|IGHVII431	HGNC:HGNC:5680|Ensembl:ENSG00000283195|IMGT/GENE-DB:IGHV(II)-43-1	14	14q32.33	immunoglobulin heavy variable (II)-43-1 (pseudogene)	pseudo	IGHVII-43-1	immunoglobulin heavy variable (II)-43-1 (pseudogene)	O	IGHV(II)-43-1	20201124	-
9606	28368	IGHVII-40-1	-	4-40.1P|IGHVII401	HGNC:HGNC:5679|IMGT/GENE-DB:IGHV(II)-40-1	14	14q32.33	immunoglobulin heavy variable (II)-40-1 (pseudogene)	pseudo	IGHVII-40-1	immunoglobulin heavy variable (II)-40-1 (pseudogene)	O	IGHV(II)-40-1	20201124	-
9606	28369	IGHVII-33-1	-	4-33.1P|IGHVII331	HGNC:HGNC:5678|Ensembl:ENSG00000254203|IMGT/GENE-DB:IGHV(II)-33-1	14	14q32.33	immunoglobulin heavy variable (II)-33-1 (pseudogene)	pseudo	IGHVII-33-1	immunoglobulin heavy variable (II)-33-1 (pseudogene)	O	IGHV(II)-33-1	20201124	-
9606	28370	IGHVII-31-1	-	4-31.1P|IGHVII311	HGNC:HGNC:5677|IMGT/GENE-DB:IGHV(II)-31-1	14	14q32.33	immunoglobulin heavy variable (II)-31-1 (pseudogene)	pseudo	IGHVII-31-1	immunoglobulin heavy variable (II)-31-1 (pseudogene)	O	IGHV(II)-31-1	20200313	-
9606	28371	IGHVII-30-1	-	4-30.1P|IGHVII301	HGNC:HGNC:5676|Ensembl:ENSG00000253491|IMGT/GENE-DB:IGHV(II)-30-1	14	14q32.33	immunoglobulin heavy variable (II)-30-1 (pseudogene)	pseudo	IGHVII-30-1	immunoglobulin heavy variable (II)-30-1 (pseudogene)	O	IGHV(II)-30-1	20201124	-
9606	28372	IGHVII-28-1	-	4-28.1P|IGHVII281	HGNC:HGNC:5675|Ensembl:ENSG00000253149|IMGT/GENE-DB:IGHV(II)-28-1	14	14q32.33	immunoglobulin heavy variable (II)-28-1 (pseudogene)	pseudo	IGHVII-28-1	immunoglobulin heavy variable (II)-28-1 (pseudogene)	O	IGHV(II)-28-1	20201124	-
9606	28373	IGHVII-26-2	-	4-26.2P|IGHVII262	HGNC:HGNC:5674|Ensembl:ENSG00000253482|IMGT/GENE-DB:IGHV(II)-26-2	14	14q32.33	immunoglobulin heavy variable (II)-26-2 (pseudogene)	pseudo	IGHVII-26-2	immunoglobulin heavy variable (II)-26-2 (pseudogene)	O	IGHV(II)-26-2	20201124	-
9606	28374	IGHVII-22-1	-	4-22.1P|IGHVII221	HGNC:HGNC:5673|Ensembl:ENSG00000253345|IMGT/GENE-DB:IGHV(II)-22-1	14	14q32.33	immunoglobulin heavy variable (II)-22-1 (pseudogene)	pseudo	IGHVII-22-1	immunoglobulin heavy variable (II)-22-1 (pseudogene)	O	IGHV(II)-22-1	20201124	-
9606	28375	IGHVII-20-1	-	4-20.1P|IGHVII201	HGNC:HGNC:5672|IMGT/GENE-DB:IGHV(II)-20-1	14	14q32.33	immunoglobulin heavy variable (II)-20-1 (pseudogene)	pseudo	IGHVII-20-1	immunoglobulin heavy variable (II)-20-1 (pseudogene)	O	IGHV(II)-20-1	20201124	-
9606	28376	IGHVII-15-1	-	4-15.1P|IGHVII151	HGNC:HGNC:5671|Ensembl:ENSG00000253458|IMGT/GENE-DB:IGHV(II)-15-1	14	14q32.33	immunoglobulin heavy variable (II)-15-1 (pseudogene)	pseudo	IGHVII-15-1	immunoglobulin heavy variable (II)-15-1 (pseudogene)	O	IGHV(II)-15-1	20201124	-
9606	28377	IGHVII-1-1	-	4-01.1P|IGHVII11	HGNC:HGNC:5670|IMGT/GENE-DB:IGHV(II)-1-1	14	14q32.33	immunoglobulin heavy variable (II)-1-1 (pseudogene)	pseudo	IGHVII-1-1	immunoglobulin heavy variable (II)-1-1 (pseudogene)	O	IGHV(II)-1-1	20201124	-
9606	28378	IGHV7-81	-	IGHV781	HGNC:HGNC:5669|Ensembl:ENSG00000211979|IMGT/GENE-DB:IGHV7-81	14	14q32.33	immunoglobulin heavy variable 7-81 (non-functional)	other	IGHV7-81	immunoglobulin heavy variable 7-81 (non-functional)	O	-	20201124	-
9606	28380	IGHV7-56	-	7-56P|IGHV756	HGNC:HGNC:5667|Ensembl:ENSG00000253131|IMGT/GENE-DB:IGHV7-56	14	14q32.33	immunoglobulin heavy variable 7-56 (pseudogene)	pseudo	IGHV7-56	immunoglobulin heavy variable 7-56 (pseudogene)	O	immunoglobulin heavy chain variable region	20201124	-
9606	28381	IGHV7-40	-	7-40P|IGHV740	HGNC:HGNC:5666|IMGT/GENE-DB:IGHV7-40	14	14q32.33	immunoglobulin heavy variable 7-40 (pseudogene)	pseudo	IGHV7-40	immunoglobulin heavy variable 7-40 (pseudogene)	O	-	20201124	-
9606	28382	IGHV7-34-1	-	7-34.1P|IGHV7341	HGNC:HGNC:5664|Ensembl:ENSG00000253325|IMGT/GENE-DB:IGHV7-34-1	14	14q32.33	immunoglobulin heavy variable 7-34-1 (pseudogene)	pseudo	IGHV7-34-1	immunoglobulin heavy variable 7-34-1 (pseudogene)	O	-	20201124	-
9606	28383	IGHV7-27	-	7-27P|IGHV727	HGNC:HGNC:5663|Ensembl:ENSG00000254326|IMGT/GENE-DB:IGHV7-27	14	14q32.33	immunoglobulin heavy variable 7-27 (pseudogene)	pseudo	IGHV7-27	immunoglobulin heavy variable 7-27 (pseudogene)	O	-	20201124	-
9606	28385	IGHV6-1	-	IGHV61|VH	HGNC:HGNC:5662|Ensembl:ENSG00000211933|IMGT/GENE-DB:IGHV6-1	14	14q32.33	immunoglobulin heavy variable 6-1	other	IGHV6-1	immunoglobulin heavy variable 6-1	O	immunogloblin heavy chain variable region	20201124	-
9606	28386	IGHV5-10-1	-	IGHV5-A|IGHV5A	HGNC:HGNC:5661|IMGT/GENE-DB:IGHV5-10-1	14	14q32.33	immunoglobulin heavy variable 5-10-1	other	IGHV5-10-1	immunoglobulin heavy variable 5-10-1	O	immunoglobulin heavy variable 5-A (provisional)|immunoglobulin heavy variable 5-A (provisional, gene/pseudogene)	20201124	-
9606	28387	IGHV5-78	-	5-78P|IGHV578|VH5	HGNC:HGNC:5660|Ensembl:ENSG00000211978|IMGT/GENE-DB:IGHV5-78	14	14q32.33	immunoglobulin heavy variable 5-78 (pseudogene)	pseudo	IGHV5-78	immunoglobulin heavy variable 5-78 (pseudogene)	O	-	20201124	-
9606	28388	IGHV5-51	-	IGHV551|VH	HGNC:HGNC:5659|Ensembl:ENSG00000211966|IMGT/GENE-DB:IGHV5-51	14	14q32.33	immunoglobulin heavy variable 5-51	other	IGHV5-51	immunoglobulin heavy variable 5-51	O	immunogloblin heavy chain variable region	20201124	-
9606	28389	IGHV4-38-2	-	IGHV4-B|IGHV4B	HGNC:HGNC:5657|IMGT/GENE-DB:IGHV4-38-2	14	14q32.33	immunoglobulin heavy variable 4-38-2	other	IGHV4-38-2	immunoglobulin heavy variable 4-38-2	O	immunoglobulin heavy variable 4-B (provisional)	20190512	-
9606	28390	IGHV4-80	-	4-80P|IGHV480	HGNC:HGNC:5656|Ensembl:ENSG00000283906|IMGT/GENE-DB:IGHV4-80	14	14q32.33	immunoglobulin heavy variable 4-80 (pseudogene)	pseudo	IGHV4-80	immunoglobulin heavy variable 4-80 (pseudogene)	O	-	20201124	-
9606	28391	IGHV4-61	-	IGHV461|VH	HGNC:HGNC:5655|Ensembl:ENSG00000211970|IMGT/GENE-DB:IGHV4-61	14	14q32.33	immunoglobulin heavy variable 4-61	other	IGHV4-61	immunoglobulin heavy variable 4-61	O	immunogloblin heavy chain variable region	20201124	-
9606	28392	IGHV4-59	-	IGHV459|VH	HGNC:HGNC:5654|Ensembl:ENSG00000224373|IMGT/GENE-DB:IGHV4-59	14	14q32.33	immunoglobulin heavy variable 4-59	other	IGHV4-59	immunoglobulin heavy variable 4-59	O	Ig heavy chain V-II region NEWM|immunogloblin heavy chain variable region	20201124	-
9606	28393	IGHV4-55	-	4-55P|IGHV455	HGNC:HGNC:5653|Ensembl:ENSG00000254395|IMGT/GENE-DB:IGHV4-55	14	14q32.33	immunoglobulin heavy variable 4-55 (pseudogene)	pseudo	IGHV4-55	immunoglobulin heavy variable 4-55 (pseudogene)	O	immunoglobulin alpha chain VH4 variable region	20201124	-
9606	28394	IGHV4-39	-	IGHV439|VH	HGNC:HGNC:5651|Ensembl:ENSG00000211959|IMGT/GENE-DB:IGHV4-39	14	14q32.33	immunoglobulin heavy variable 4-39	other	IGHV4-39	immunoglobulin heavy variable 4-39	O	Ig heavy chain V-II region WAH|immunogloblin heavy chain variable region	20201124	-
9606	28395	IGHV4-34	-	IGHV434|VH	HGNC:HGNC:5650|Ensembl:ENSG00000211956|IMGT/GENE-DB:IGHV4-34	14	14q32.33	immunoglobulin heavy variable 4-34	other	IGHV4-34	immunoglobulin heavy variable 4-34	O	Ig heavy chain V-II region ARH-77|immunogloblin heavy chain variable region	20201124	-
9606	28396	IGHV4-31	-	IGHV431	HGNC:HGNC:5649|IMGT/GENE-DB:IGHV4-31	14	14q32.33	immunoglobulin heavy variable 4-31	other	IGHV4-31	immunoglobulin heavy variable 4-31	O	anti-RhD monoclonal T125 gamma1 heavy chain	20200313	-
9606	28397	IGHV4-30-4	-	IGHV4-3|IGHV4304	HGNC:HGNC:5648|IMGT/GENE-DB:IGHV4-30-4	14	14q32.33	immunoglobulin heavy variable 4-30-4	other	IGHV4-30-4	immunoglobulin heavy variable 4-30-4	O	-	20190512	-
9606	28398	IGHV4-30-2	-	IGHV4-3|IGHV4302	HGNC:HGNC:5647|Ensembl:ENSG00000231475|IMGT/GENE-DB:IGHV4-30-2	14	14q32.33	immunoglobulin heavy variable 4-30-2	other	IGHV4-30-2	immunoglobulin heavy variable 4-30-2	O	-	20201124	-
9606	28399	IGHV4-30-1	-	IGHV4-3	HGNC:HGNC:5646|IMGT/GENE-DB:IGHV4-30-1	14	14q32.33	immunoglobulin heavy variable 4-30-1	other	IGHV4-30-1	immunoglobulin heavy variable 4-30-1	O	-	20190324	-
9606	28400	IGHV4-28	-	IGHV428|VH	HGNC:HGNC:5645|Ensembl:ENSG00000211952|IMGT/GENE-DB:IGHV4-28	14	14q32.33	immunoglobulin heavy variable 4-28	other	IGHV4-28	immunoglobulin heavy variable 4-28	O	immunogloblin heavy chain variable region	20201124	-
9606	28401	IGHV4-4	-	IGHV44|VH	HGNC:HGNC:5652|Ensembl:ENSG00000276775|IMGT/GENE-DB:IGHV4-4	14	14q32.33	immunoglobulin heavy variable 4-4	other	IGHV4-4	immunoglobulin heavy variable 4-4	O	immunogloblin heavy chain variable region	20201124	-
9606	28402	IGHV3-69-1	-	IGH|IGHM|IGHV|IGHV3-11|IGHV3-H|IGHV3H|IgVH	HGNC:HGNC:5631|Ensembl:ENSG00000282600|IMGT/GENE-DB:IGHV3-69-1	14	14q32.33	immunoglobulin heavy variable 3-69-1 (pseudogene)	pseudo	IGHV3-69-1	immunoglobulin heavy variable 3-69-1 (pseudogene)	O	IGH c1906_heavy_IGHV3-11_IGHD3-22_IGHJ4|Ig heavy chain variable region|immunoglobulin heavy chain CDR3|immunoglobulin heavy chain variable region|immunoglobulin heavy variable 3-H (provisional) pseudogene|immunoglobulin heavy variable 3-H (pseudogene)|immunoglobulin heavy variable 3-H pseudogene (provisional)|immunoglobulin mu heavy chain variable region	20201208	-
9606	28404	IGHV3-38-3	-	IGHV3-D|IGHV3D	HGNC:HGNC:5629|IMGT/GENE-DB:IGHV3-38-3	14	14q32.33	immunoglobulin heavy variable 3-38-3 (non-functional)	other	IGHV3-38-3	immunoglobulin heavy variable 3-38-3 (non-functional)	O	immunoglobulin heavy variable 3-D (provisional)	20201117	-
9606	28405	IGHV3-79	-	3-79P|IGHV379	HGNC:HGNC:5627|Ensembl:ENSG00000275747|IMGT/GENE-DB:IGHV3-79	14	14q32.33	immunoglobulin heavy variable 3-79 (pseudogene)	pseudo	IGHV3-79	immunoglobulin heavy variable 3-79 (pseudogene)	O	-	20201124	-
9606	28406	IGHV3-76	-	3-76P|IGHV376	HGNC:HGNC:5626|Ensembl:ENSG00000253247|IMGT/GENE-DB:IGHV3-76	14	14q32.33	immunoglobulin heavy variable 3-76 (pseudogene)	pseudo	IGHV3-76	immunoglobulin heavy variable 3-76 (pseudogene)	O	-	20201124	-
9606	28407	IGHV3-75	-	3-75P|IGHV375|VH3	HGNC:HGNC:5625|Ensembl:ENSG00000254176|IMGT/GENE-DB:IGHV3-75	14	14q32.33	immunoglobulin heavy variable 3-75 (pseudogene)	pseudo	IGHV3-75	immunoglobulin heavy variable 3-75 (pseudogene)	O	-	20201124	-
9606	28408	IGHV3-74	-	IGHV374|VH	HGNC:HGNC:5624|Ensembl:ENSG00000224650|IMGT/GENE-DB:IGHV3-74	14	14q32.33	immunoglobulin heavy variable 3-74	other	IGHV3-74	immunoglobulin heavy variable 3-74	O	immunogloblin heavy chain variable region	20201124	-
9606	28409	IGHV3-73	-	IGHV373|VH	HGNC:HGNC:5623|Ensembl:ENSG00000211976|IMGT/GENE-DB:IGHV3-73	14	14q32.33	immunoglobulin heavy variable 3-73	other	IGHV3-73	immunoglobulin heavy variable 3-73	O	immunogloblin heavy chain variable region	20201124	-
9606	28410	IGHV3-72	-	IGHV372|VH	HGNC:HGNC:5622|Ensembl:ENSG00000225698|IMGT/GENE-DB:IGHV3-72	14	14q32.33	immunoglobulin heavy variable 3-72	other	IGHV3-72	immunoglobulin heavy variable 3-72	O	immunogloblin heavy chain variable region	20201124	-
9606	28411	IGHV3-71	-	3-71P|IGHV3-G|IGHV371|IGHV3G	HGNC:HGNC:5621|Ensembl:ENSG00000254056|IMGT/GENE-DB:IGHV3-71	14	14q32.33	immunoglobulin heavy variable 3-71 (pseudogene)	pseudo	IGHV3-71	immunoglobulin heavy variable 3-71 (pseudogene)	O	immunoglobulin heavy variable 3-G (provisional)|immunoglobulin heavy variable 3-G pseudogene (provisional)	20201124	-
9606	28412	IGHV3-66	-	IGHV366|VH	HGNC:HGNC:5619|Ensembl:ENSG00000211972|IMGT/GENE-DB:IGHV3-66	14	14q32.33	immunoglobulin heavy variable 3-66	other	IGHV3-66	immunoglobulin heavy variable 3-66	O	immunogloblin heavy chain variable region	20201124	-
9606	28413	IGHV3-65	-	3-65P|IGHV365	HGNC:HGNC:5618|Ensembl:ENSG00000253209|IMGT/GENE-DB:IGHV3-65	14	14q32.33	immunoglobulin heavy variable 3-65 (pseudogene)	pseudo	IGHV3-65	immunoglobulin heavy variable 3-65 (pseudogene)	O	-	20201124	-
9606	28414	IGHV3-64	-	IGHV364|VH	HGNC:HGNC:5617|Ensembl:ENSG00000223648|IMGT/GENE-DB:IGHV3-64	14	14q32.33	immunoglobulin heavy variable 3-64	other	IGHV3-64	immunoglobulin heavy variable 3-64	O	immunogloblin heavy chain variable region	20201124	-
9606	28415	IGHV3-63	-	IGHV363|V3-63P	HGNC:HGNC:5616|Ensembl:ENSG00000253936|IMGT/GENE-DB:IGHV3-63	14	14q32.33	immunoglobulin heavy variable 3-63 (pseudogene)	pseudo	IGHV3-63	immunoglobulin heavy variable 3-63 (pseudogene)	O	-	20201124	-
9606	28416	IGHV3-62	-	3-62P|IGHV362	HGNC:HGNC:5615|Ensembl:ENSG00000253132|IMGT/GENE-DB:IGHV3-62	14	14q32.33	immunoglobulin heavy variable 3-62 (pseudogene)	pseudo	IGHV3-62	immunoglobulin heavy variable 3-62 (pseudogene)	O	immunoglobulin heavy chain variable region	20201124	-
9606	28417	IGHV3-60	-	3-60P|IGHV360	HGNC:HGNC:5614|Ensembl:ENSG00000253742|IMGT/GENE-DB:IGHV3-60	14	14q32.33	immunoglobulin heavy variable 3-60 (pseudogene)	pseudo	IGHV3-60	immunoglobulin heavy variable 3-60 (pseudogene)	O	-	20201124	-
9606	28418	IGHV3-57	-	3-57P|IGHV357	HGNC:HGNC:5612|Ensembl:ENSG00000253759|IMGT/GENE-DB:IGHV3-57	14	14q32.33	immunoglobulin heavy variable 3-57 (pseudogene)	pseudo	IGHV3-57	immunoglobulin heavy variable 3-57 (pseudogene)	O	-	20201124	-
9606	28419	IGHV3-54	-	3-54P|IGHV354	HGNC:HGNC:5611|Ensembl:ENSG00000275475|IMGT/GENE-DB:IGHV3-54	14	14q32.33	immunoglobulin heavy variable 3-54 (pseudogene)	pseudo	IGHV3-54	immunoglobulin heavy variable 3-54 (pseudogene)	O	-	20201124	-
9606	28420	IGHV3-53	-	IGHV353|VH	HGNC:HGNC:5610|Ensembl:ENSG00000211967|IMGT/GENE-DB:IGHV3-53	14	14q32.33	immunoglobulin heavy variable 3-53	other	IGHV3-53	immunoglobulin heavy variable 3-53	O	Ig heavy chain V-III region BUT|immunogloblin heavy chain variable region	20201124	-
9606	28421	IGHV3-52	-	3-52P|IGHV352	HGNC:HGNC:5609|Ensembl:ENSG00000253545|IMGT/GENE-DB:IGHV3-52	14	14q32.33	immunoglobulin heavy variable 3-52 (pseudogene)	pseudo	IGHV3-52	immunoglobulin heavy variable 3-52 (pseudogene)	O	immunoglobulin variable region	20201124	-
9606	28422	IGHV3-50	-	3-50P|IGHV350	HGNC:HGNC:5608|Ensembl:ENSG00000253241|IMGT/GENE-DB:IGHV3-50	14	14q32.33	immunoglobulin heavy variable 3-50 (pseudogene)	pseudo	IGHV3-50	immunoglobulin heavy variable 3-50 (pseudogene)	O	-	20201124	-
9606	28423	IGHV3-49	-	IGHV349|VH	HGNC:HGNC:5607|Ensembl:ENSG00000211965|IMGT/GENE-DB:IGHV3-49	14	14q32.33	immunoglobulin heavy variable 3-49	other	IGHV3-49	immunoglobulin heavy variable 3-49	O	immunogloblin heavy chain variable region	20201124	-
9606	28424	IGHV3-48	-	IGHV348|VH	HGNC:HGNC:5606|Ensembl:ENSG00000211964|IMGT/GENE-DB:IGHV3-48	14	14q32.33	immunoglobulin heavy variable 3-48	other	IGHV3-48	immunoglobulin heavy variable 3-48	O	Ig heavy chain V-III region WEA|immunogloblin heavy chain variable region	20201124	-
9606	28425	IGHV3-47	-	3-47P|IGHV347	HGNC:HGNC:5605|IMGT/GENE-DB:IGHV3-47	14	14q32.33	immunoglobulin heavy variable 3-47 (pseudogene)	pseudo	IGHV3-47	immunoglobulin heavy variable 3-47 (pseudogene)	O	-	20201124	-
9606	28426	IGHV3-43	-	IGHV343|VH	HGNC:HGNC:5604|Ensembl:ENSG00000232216|IMGT/GENE-DB:IGHV3-43	14	14q32.33	immunoglobulin heavy variable 3-43	other	IGHV3-43	immunoglobulin heavy variable 3-43	O	immunogloblin heavy chain variable region	20201124	-
9606	28427	IGHV3-42	-	3-42P|IGHV342	HGNC:HGNC:5603|Ensembl:ENSG00000254228|IMGT/GENE-DB:IGHV3-42	14	14q32.33	immunoglobulin heavy variable 3-42 (pseudogene)	pseudo	IGHV3-42	immunoglobulin heavy variable 3-42 (pseudogene)	O	-	20201124	-
9606	28428	IGHV3-41	-	3-41P|IGHV341	HGNC:HGNC:5602|Ensembl:ENSG00000278473|IMGT/GENE-DB:IGHV3-41	14	14q32.33	immunoglobulin heavy variable 3-41 (pseudogene)	pseudo	IGHV3-41	immunoglobulin heavy variable 3-41 (pseudogene)	O	-	20201124	-
9606	28429	IGHV3-38	-	IGHV338|VH	HGNC:HGNC:5601|Ensembl:ENSG00000211958|IMGT/GENE-DB:IGHV3-38	14	14q32.33	immunoglobulin heavy variable 3-38 (non-functional)	other	IGHV3-38	immunoglobulin heavy variable 3-38 (non-functional)	O	immunogloblin heavy chain variable region	20201124	-
9606	28430	IGHV3-37	-	3-37P|IGHV337	HGNC:HGNC:5600|Ensembl:ENSG00000253359|IMGT/GENE-DB:IGHV3-37	14	14q32.33	immunoglobulin heavy variable 3-37 (pseudogene)	pseudo	IGHV3-37	immunoglobulin heavy variable 3-37 (pseudogene)	O	-	20201124	-
9606	28431	IGHV3-36	-	3-36P|IGHV336	HGNC:HGNC:5599|Ensembl:ENSG00000253240|IMGT/GENE-DB:IGHV3-36	14	14q32.33	immunoglobulin heavy variable 3-36 (pseudogene)	pseudo	IGHV3-36	immunoglobulin heavy variable 3-36 (pseudogene)	O	-	20201124	-
9606	28432	IGHV3-35	-	IGHV335|VH	HGNC:HGNC:5598|Ensembl:ENSG00000211957|IMGT/GENE-DB:IGHV3-35	14	14q32.33	immunoglobulin heavy variable 3-35 (non-functional)	other	IGHV3-35	immunoglobulin heavy variable 3-35 (non-functional)	O	immunogloblin heavy chain variable region	20201124	-
9606	28433	IGHV3-33-2	-	3-33.2P|IGHV3332	HGNC:HGNC:5597|Ensembl:ENSG00000253440|IMGT/GENE-DB:IGHV3-33-2	14	14q32.33	immunoglobulin heavy variable 3-33-2 (pseudogene)	pseudo	IGHV3-33-2	immunoglobulin heavy variable 3-33-2 (pseudogene)	O	-	20201124	-
9606	28434	IGHV3-33	-	IGHV333|VH	HGNC:HGNC:5596|Ensembl:ENSG00000211955|IMGT/GENE-DB:IGHV3-33	14	14q32.33	immunoglobulin heavy variable 3-33	other	IGHV3-33	immunoglobulin heavy variable 3-33	O	Ig heavy chain V-III region KOL|immunogloblin heavy chain variable region	20201124	-
9606	28435	IGHV3-32	-	3-32P|IGHV332	HGNC:HGNC:5595|Ensembl:ENSG00000270474|IMGT/GENE-DB:IGHV3-32	14	14q32.33	immunoglobulin heavy variable 3-32 (pseudogene)	pseudo	IGHV3-32	immunoglobulin heavy variable 3-32 (pseudogene)	O	-	20201124	-
9606	28438	IGHV3-30-2	-	3-30.2P|IGHV3302	HGNC:HGNC:5592|Ensembl:ENSG00000253587|IMGT/GENE-DB:IGHV3-30-2	14	14q32.33	immunoglobulin heavy variable 3-30-2 (pseudogene)	pseudo	IGHV3-30-2	immunoglobulin heavy variable 3-30-2 (pseudogene)	O	-	20201124	-
9606	28439	IGHV3-30	-	IGHV330|VH	HGNC:HGNC:5591|Ensembl:ENSG00000270550|IMGT/GENE-DB:IGHV3-30	14	14q32.33	immunoglobulin heavy variable 3-30	other	IGHV3-30	immunoglobulin heavy variable 3-30	O	Ig heavy chain V-III region CAM|immunogloblin heavy chain variable region	20201124	-
9606	28440	IGHV3-29	-	3-29P|IGHV329	HGNC:HGNC:5590|Ensembl:ENSG00000254289|IMGT/GENE-DB:IGHV3-29	14	14q32.33	immunoglobulin heavy variable 3-29 (pseudogene)	pseudo	IGHV3-29	immunoglobulin heavy variable 3-29 (pseudogene)	O	-	20201124	-
9606	28441	IGHV3-25	-	3-25P|IGHV325	HGNC:HGNC:5589|Ensembl:ENSG00000253441|IMGT/GENE-DB:IGHV3-25	14	14q32.33	immunoglobulin heavy variable 3-25 (pseudogene)	pseudo	IGHV3-25	immunoglobulin heavy variable 3-25 (pseudogene)	O	-	20201124	-
9606	28442	IGHV3-23	-	DP47|IGHV323|V3-23|VH26	MIM:611939|HGNC:HGNC:5588|Ensembl:ENSG00000211949|IMGT/GENE-DB:IGHV3-23	14	14q32.33	immunoglobulin heavy variable 3-23	other	IGHV3-23	immunoglobulin heavy variable 3-23	O	mu-chain precursor (AA -19 to 142)	20201124	-
9606	28443	IGHV3-22	-	3-22P|IGHV322	HGNC:HGNC:5587|Ensembl:ENSG00000253957|IMGT/GENE-DB:IGHV3-22	14	14q32.33	immunoglobulin heavy variable 3-22 (pseudogene)	pseudo	IGHV3-22	immunoglobulin heavy variable 3-22 (pseudogene)	O	-	20201124	-
9606	28444	IGHV3-21	-	IGHV321|VH	HGNC:HGNC:5586|Ensembl:ENSG00000211947|IMGT/GENE-DB:IGHV3-21	14	14q32.33	immunoglobulin heavy variable 3-21	other	IGHV3-21	immunoglobulin heavy variable 3-21	O	immunogloblin heavy chain variable region	20201124	-
9606	28445	IGHV3-20	-	IGHV320|VH	HGNC:HGNC:5585|Ensembl:ENSG00000211946|IMGT/GENE-DB:IGHV3-20	14	14q32.33	immunoglobulin heavy variable 3-20	other	IGHV3-20	immunoglobulin heavy variable 3-20	O	immunogloblin heavy chain variable region	20201124	-
9606	28446	IGHV3-19	-	3-19P|IGHV319	HGNC:HGNC:5584|Ensembl:ENSG00000253883|IMGT/GENE-DB:IGHV3-19	14	14q32.33	immunoglobulin heavy variable 3-19 (pseudogene)	pseudo	IGHV3-19	immunoglobulin heavy variable 3-19 (pseudogene)	O	-	20201124	-
9606	28447	IGHV3-16	-	IGHV316|VH	HGNC:HGNC:5583|Ensembl:ENSG00000211944|IMGT/GENE-DB:IGHV3-16	14	14q32.33	immunoglobulin heavy variable 3-16 (non-functional)	other	IGHV3-16	immunoglobulin heavy variable 3-16 (non-functional)	O	immunogloblin heavy chain variable region	20201124	-
9606	28448	IGHV3-15	-	IGHV315|VH	HGNC:HGNC:5582|Ensembl:ENSG00000211943|IMGT/GENE-DB:IGHV3-15	14	14q32.33	immunoglobulin heavy variable 3-15	other	IGHV3-15	immunoglobulin heavy variable 3-15	O	immunogloblin heavy chain variable region	20201124	-
9606	28449	IGHV3-13	-	IGHV313	HGNC:HGNC:5581|Ensembl:ENSG00000211942|IMGT/GENE-DB:IGHV3-13	14	14q32.33	immunoglobulin heavy variable 3-13	other	IGHV3-13	immunoglobulin heavy variable 3-13	O	Ig heavy chain V-III region BRO	20201124	-
9606	28450	IGHV3-11	-	IGHV311|VH	HGNC:HGNC:5580|Ensembl:ENSG00000211941|IMGT/GENE-DB:IGHV3-11	14	14q32.33	immunoglobulin heavy variable 3-11	other	IGHV3-11	immunoglobulin heavy variable 3-11	O	Ig heavy chain V-III region TRO|immunogloblin heavy chain variable region	20201124	-
9606	28451	IGHV3-9	-	IGHV39|VH	HGNC:HGNC:5628|IMGT/GENE-DB:IGHV3-9	14	14q32.33	immunoglobulin heavy variable 3-9	other	IGHV3-9	immunoglobulin heavy variable 3-9	O	Ig heavy chain V-III region DOB|immunogloblin heavy chain variable region	20201124	-
9606	28452	IGHV3-7	-	IGHV37|VH	HGNC:HGNC:5620|Ensembl:ENSG00000211938|IMGT/GENE-DB:IGHV3-7	14	14q32.33	immunoglobulin heavy variable 3-7	other	IGHV3-7	immunoglobulin heavy variable 3-7	O	Ig heavy chain V-III region JON|immunogloblin heavy chain variable region	20201124	-
9606	28453	IGHV3-6	-	3-06P|IGHV36	HGNC:HGNC:5613|Ensembl:ENSG00000253763|IMGT/GENE-DB:IGHV3-6	14	14q32.33	immunoglobulin heavy variable 3-6 (pseudogene)	pseudo	IGHV3-6	immunoglobulin heavy variable 3-6 (pseudogene)	O	-	20201124	-
9606	28454	IGHV2-70	-	IGHV270|VH	HGNC:HGNC:5577|Ensembl:ENSG00000274576|IMGT/GENE-DB:IGHV2-70	14	14q32.33	immunoglobulin heavy variable 2-70	other	IGHV2-70	immunoglobulin heavy variable 2-70	O	Ig heavy chain V-II region OU|immunogloblin heavy chain variable region	20201124	-
9606	28455	IGHV2-26	-	IGHV226|VH	HGNC:HGNC:5575|Ensembl:ENSG00000211951|IMGT/GENE-DB:IGHV2-26	14	14q32.33	immunoglobulin heavy variable 2-26	other	IGHV2-26	immunoglobulin heavy variable 2-26	O	immunogloblin heavy chain variable region	20201124	-
9606	28456	IGHV2-10	-	2-10P|IGHV210	HGNC:HGNC:5574|IMGT/GENE-DB:IGHV2-10	14	14q32.33	immunoglobulin heavy variable 2-10 (pseudogene)	pseudo	IGHV2-10	immunoglobulin heavy variable 2-10 (pseudogene)	O	-	20190213	-
9606	28457	IGHV2-5	-	IGHV25|VH	HGNC:HGNC:5576|Ensembl:ENSG00000211937|IMGT/GENE-DB:IGHV2-5	14	14q32.33	immunoglobulin heavy variable 2-5	other	IGHV2-5	immunoglobulin heavy variable 2-5	O	Ig heavy chain V-II region 5|Ig heavy chain V-II region HE|Ig heavy chain V-II region MCE|immunogloblin heavy chain variable region	20201124	-
9606	28458	IGHV1-69-2	-	IGHV1-F|IGHV1F	HGNC:HGNC:5562|Ensembl:ENSG00000281990|IMGT/GENE-DB:IGHV1-69-2	14	14q32.33	immunoglobulin heavy variable 1-69-2	other	IGHV1-69-2	immunoglobulin heavy variable 1-69-2	O	immunoglobulin heavy variable 1-F (provisional)	20201124	-
9606	28460	IGHV1-38-4	-	IGHV1-C|IGHV1C	HGNC:HGNC:5560|IMGT/GENE-DB:IGHV1-38-4	14	14q32.33	immunoglobulin heavy variable 1-38-4 (non-functional)	other	IGHV1-38-4	immunoglobulin heavy variable 1-38-4 (non-functional)	O	immunoglobulin heavy variable 1-C (provisional)|immunoglobulin heavy variable 1-C (provisional, non-functional)	20201117	-
9606	28461	IGHV1-69	-	IGHV1-E|IGHV169|IGHV1E	HGNC:HGNC:5558|Ensembl:ENSG00000211973|IMGT/GENE-DB:IGHV1-69	14	14q32.33	immunoglobulin heavy variable 1-69	other	IGHV1-69	immunoglobulin heavy variable 1-69	O	Ig heavy chain V-I region EU|immunoglobulin heavy variable 1-e	20201124	-
9606	28462	IGHV1-68	-	1-68P|IGHV168	HGNC:HGNC:5557|Ensembl:ENSG00000253703|IMGT/GENE-DB:IGHV1-68	14	14q32.33	immunoglobulin heavy variable 1-68 (pseudogene)	pseudo	IGHV1-68	immunoglobulin heavy variable 1-68 (pseudogene)	O	-	20201124	-
9606	28463	IGHV1-67	-	1-67P|IGHV167	HGNC:HGNC:5556|Ensembl:ENSG00000253274|IMGT/GENE-DB:IGHV1-67	14	14q32.33	immunoglobulin heavy variable 1-67 (pseudogene)	pseudo	IGHV1-67	immunoglobulin heavy variable 1-67 (pseudogene)	O	-	20201124	-
9606	28464	IGHV1-58	-	IGHV158|VH	HGNC:HGNC:5555|Ensembl:ENSG00000211968|IMGT/GENE-DB:IGHV1-58	14	14q32.33	immunoglobulin heavy variable 1-58	other	IGHV1-58	immunoglobulin heavy variable 1-58	O	immunogloblin heavy chain variable region	20201124	-
9606	28465	IGHV1-46	-	IGHV146	HGNC:HGNC:5554|Ensembl:ENSG00000211962|IMGT/GENE-DB:IGHV1-46	14	14q32.33	immunoglobulin heavy variable 1-46	other	IGHV1-46	immunoglobulin heavy variable 1-46	O	-	20201124	-
9606	28466	IGHV1-45	-	IGHV145|VH	HGNC:HGNC:5553|Ensembl:ENSG00000211961|IMGT/GENE-DB:IGHV1-45	14	14q32.33	immunoglobulin heavy variable 1-45	other	IGHV1-45	immunoglobulin heavy variable 1-45	O	immunogloblin heavy chain variable region	20201124	-
9606	28467	IGHV1-24	-	IGHV124|VH	HGNC:HGNC:5551|Ensembl:ENSG00000211950|IMGT/GENE-DB:IGHV1-24	14	14q32.33	immunoglobulin heavy variable 1-24	other	IGHV1-24	immunoglobulin heavy variable 1-24	O	immunogloblin heavy chain variable region	20201124	-
9606	28468	IGHV1-18	-	IGHV118	HGNC:HGNC:5549|Ensembl:ENSG00000211945|IMGT/GENE-DB:IGHV1-18	14	14q32.33	immunoglobulin heavy variable 1-18	other	IGHV1-18	immunoglobulin heavy variable 1-18	O	-	20201124	-
9606	28469	IGHV1-17	-	1-17P|IGHV117	HGNC:HGNC:5548|Ensembl:ENSG00000254046|IMGT/GENE-DB:IGHV1-17	14	14q32.33	immunoglobulin heavy variable 1-17 (pseudogene)	pseudo	IGHV1-17	immunoglobulin heavy variable 1-17 (pseudogene)	O	-	20201124	-
9606	28470	IGHV1-14	-	1-14P|IGHV114	HGNC:HGNC:5547|Ensembl:ENSG00000253709|IMGT/GENE-DB:IGHV1-14	14	14q32.33	immunoglobulin heavy variable 1-14 (pseudogene)	pseudo	IGHV1-14	immunoglobulin heavy variable 1-14 (pseudogene)	O	-	20201124	-
9606	28471	IGHV1-12	-	1-12P|IGHV112	HGNC:HGNC:5546|Ensembl:ENSG00000254174|IMGT/GENE-DB:IGHV1-12	14	14q32.33	immunoglobulin heavy variable 1-12 (pseudogene)	pseudo	IGHV1-12	immunoglobulin heavy variable 1-12 (pseudogene)	O	-	20201124	-
9606	28472	IGHV1-8	-	IGHV18	HGNC:HGNC:5559|IMGT/GENE-DB:IGHV1-8	14	14q32.33	immunoglobulin heavy variable 1-8	other	IGHV1-8	immunoglobulin heavy variable 1-8	O	-	20190512	-
9606	28473	IGHV1-3	-	IGHV13|VI-3B	HGNC:HGNC:5552|Ensembl:ENSG00000211935|IMGT/GENE-DB:IGHV1-3	14	14q32.33	immunoglobulin heavy variable 1-3	other	IGHV1-3	immunoglobulin heavy variable 1-3	O	-	20201124	-
9606	28474	IGHV1-2	-	IGHV12|V35	HGNC:HGNC:5550|Ensembl:ENSG00000211934|IMGT/GENE-DB:IGHV1-2	14	14q32.33	immunoglobulin heavy variable 1-2	other	IGHV1-2	immunoglobulin heavy variable 1-2	O	-	20201124	-
9606	28475	IGHJ6	-	JH6b	HGNC:HGNC:5540|Ensembl:ENSG00000211900|IMGT/GENE-DB:IGHJ6	14	14q32.33	immunoglobulin heavy joining 6	other	IGHJ6	immunoglobulin heavy joining 6	O	-	20201124	-
9606	28476	IGHJ5	-	JH5b	HGNC:HGNC:5539|Ensembl:ENSG00000242472|IMGT/GENE-DB:IGHJ5	14	14q32.33	immunoglobulin heavy joining 5	other	IGHJ5	immunoglobulin heavy joining 5	O	-	20201124	-
9606	28477	IGHJ4	-	JH4b	HGNC:HGNC:5538|Ensembl:ENSG00000240041|IMGT/GENE-DB:IGHJ4	14	14q32.33	immunoglobulin heavy joining 4	other	IGHJ4	immunoglobulin heavy joining 4	O	-	20201124	-
9606	28478	IGHJ3P	-	Jpsi3	HGNC:HGNC:5537|Ensembl:ENSG00000237111|IMGT/GENE-DB:IGHJ3P	14	14q32.33	immunoglobulin heavy joining 3P (pseudogene)	pseudo	IGHJ3P	immunoglobulin heavy joining 3P (pseudogene)	O	-	20201124	-
9606	28479	IGHJ3	-	JH3b	HGNC:HGNC:5536|Ensembl:ENSG00000242887|IMGT/GENE-DB:IGHJ3	14	14q32.33	immunoglobulin heavy joining 3	other	IGHJ3	immunoglobulin heavy joining 3	O	-	20201124	-
9606	28480	IGHJ2P	-	Jpsi2	HGNC:HGNC:5535|Ensembl:ENSG00000237547|IMGT/GENE-DB:IGHJ2P	14	14q32.33	immunoglobulin heavy joining 2P (pseudogene)	pseudo	IGHJ2P	immunoglobulin heavy joining 2P (pseudogene)	O	-	20201124	-
9606	28481	IGHJ2	-	JH2	HGNC:HGNC:5534|Ensembl:ENSG00000211904|IMGT/GENE-DB:IGHJ2	14	14q32.33	immunoglobulin heavy joining 2	other	IGHJ2	immunoglobulin heavy joining 2	O	-	20201124	-
9606	28482	IGHJ1P	-	J-psi-1|Jpsi1	HGNC:HGNC:5533|Ensembl:ENSG00000227335|IMGT/GENE-DB:IGHJ1P	14	14q32.33	immunoglobulin heavy joining 1P (pseudogene)	pseudo	IGHJ1P	immunoglobulin heavy joining 1P (pseudogene)	O	-	20201124	-
9606	28483	IGHJ1	-	JH1	HGNC:HGNC:5532|Ensembl:ENSG00000211905|IMGT/GENE-DB:IGHJ1	14	14q32.33	immunoglobulin heavy joining 1	other	IGHJ1	immunoglobulin heavy joining 1	O	-	20201124	-
9606	28484	IGHD7-27	-	DHQ52|IGHD727	HGNC:HGNC:5518|Ensembl:ENSG00000236597|IMGT/GENE-DB:IGHD7-27	14	14q32.33	immunoglobulin heavy diversity 7-27	other	IGHD7-27	immunoglobulin heavy diversity 7-27	O	-	20201124	-
9606	28485	IGHD6-25	-	IGHD625	HGNC:HGNC:5516|Ensembl:ENSG00000225825|IMGT/GENE-DB:IGHD6-25	14	14q32.33	immunoglobulin heavy diversity 6-25	other	IGHD6-25	immunoglobulin heavy diversity 6-25	O	-	20201124	-
9606	28486	IGHD6-19	-	IGHD619	HGNC:HGNC:5515|Ensembl:ENSG00000211914|IMGT/GENE-DB:IGHD6-19	14	14q32.33	immunoglobulin heavy diversity 6-19	other	IGHD6-19	immunoglobulin heavy diversity 6-19	O	-	20201124	-
9606	28487	IGHD6-13	-	DN1|IGHD613	HGNC:HGNC:5514|Ensembl:ENSG00000211920|IMGT/GENE-DB:IGHD6-13	14	14q32.33	immunoglobulin heavy diversity 6-13	other	IGHD6-13	immunoglobulin heavy diversity 6-13	O	-	20201124	-
9606	28488	IGHD6-6	-	D(N4)|IGHD66	HGNC:HGNC:5517|Ensembl:ENSG00000228131|IMGT/GENE-DB:IGHD6-6	14	14q32.33	immunoglobulin heavy diversity 6-6	other	IGHD6-6	immunoglobulin heavy diversity 6-6	O	-	20201124	-
9606	28489	IGHD5-24	-	IGHD524	HGNC:HGNC:5510|Ensembl:ENSG00000211909|IMGT/GENE-DB:IGHD5-24	14	14q32.33	immunoglobulin heavy diversity 5-24 (non-functional)	other	IGHD5-24	immunoglobulin heavy diversity 5-24 (non-functional)	O	-	20201124	-
9606	28490	IGHD5-18	-	IGHD518	HGNC:HGNC:5509|Ensembl:ENSG00000211915|IMGT/GENE-DB:IGHD5-18	14	14q32.33	immunoglobulin heavy diversity 5-18	other	IGHD5-18	immunoglobulin heavy diversity 5-18	O	-	20201124	-
9606	28491	IGHD5-12	-	DK1|IGHD512	HGNC:HGNC:5508|Ensembl:ENSG00000211921|IMGT/GENE-DB:IGHD5-12	14	14q32.33	immunoglobulin heavy diversity 5-12	other	IGHD5-12	immunoglobulin heavy diversity 5-12	O	-	20201124	-
9606	28492	IGHD5-5	-	DK4|IGHD55	HGNC:HGNC:5511|Ensembl:ENSG00000211928|IMGT/GENE-DB:IGHD5-5	14	14q32.33	immunoglobulin heavy diversity 5-5	other	IGHD5-5	immunoglobulin heavy diversity 5-5	O	-	20201124	-
9606	28493	IGHD4-23	-	IGHD423	HGNC:HGNC:5504|Ensembl:ENSG00000227196|IMGT/GENE-DB:IGHD4-23	14	14q32.33	immunoglobulin heavy diversity 4-23 (non-functional)	other	IGHD4-23	immunoglobulin heavy diversity 4-23 (non-functional)	O	-	20201124	-
9606	28494	IGHD4-17	-	IGHD417	HGNC:HGNC:5503|Ensembl:ENSG00000227800|IMGT/GENE-DB:IGHD4-17	14	14q32.33	immunoglobulin heavy diversity 4-17	other	IGHD4-17	immunoglobulin heavy diversity 4-17	O	-	20201124	-
9606	28495	IGHD4-11	-	DA1|IGHD411	HGNC:HGNC:5502|Ensembl:ENSG00000232543|IMGT/GENE-DB:IGHD4-11	14	14q32.33	immunoglobulin heavy diversity 4-11 (non-functional)	other	IGHD4-11	immunoglobulin heavy diversity 4-11 (non-functional)	O	-	20201124	-
9606	28496	IGHD4-4	-	DA4|IGHD44	HGNC:HGNC:5505|Ensembl:ENSG00000233655|IMGT/GENE-DB:IGHD4-4	14	14q32.33	immunoglobulin heavy diversity 4-4	other	IGHD4-4	immunoglobulin heavy diversity 4-4	O	-	20201124	-
9606	28497	IGHD3-22	-	IGHD322	HGNC:HGNC:5497|Ensembl:ENSG00000211911|IMGT/GENE-DB:IGHD3-22	14	14q32.33	immunoglobulin heavy diversity 3-22	other	IGHD3-22	immunoglobulin heavy diversity 3-22	O	-	20201124	-
9606	28498	IGHD3-16	-	IGHD316	HGNC:HGNC:5496|Ensembl:ENSG00000211917|IMGT/GENE-DB:IGHD3-16	14	14q32.33	immunoglobulin heavy diversity 3-16	other	IGHD3-16	immunoglobulin heavy diversity 3-16	O	-	20201124	-
9606	28499	IGHD3-10	-	DXP'1|IGHD310	HGNC:HGNC:5495|Ensembl:ENSG00000211923|IMGT/GENE-DB:IGHD3-10	14	14q32.33	immunoglobulin heavy diversity 3-10	other	IGHD3-10	immunoglobulin heavy diversity 3-10	O	-	20201124	-
9606	28500	IGHD3-9	-	DXP1|IGHD39	HGNC:HGNC:5499|Ensembl:ENSG00000211924|IMGT/GENE-DB:IGHD3-9	14	14q32.33	immunoglobulin heavy diversity 3-9	other	IGHD3-9	immunoglobulin heavy diversity 3-9	O	-	20201124	-
9606	28501	IGHD3-3	-	DXP4|IGHD33	MIM:611937|HGNC:HGNC:5498|Ensembl:ENSG00000211930|IMGT/GENE-DB:IGHD3-3	14	14q32.33	immunoglobulin heavy diversity 3-3	other	IGHD3-3	immunoglobulin heavy diversity 3-3	O	-	20201124	-
9606	28502	IGHD2-21	-	IGHD221	HGNC:HGNC:5491|Ensembl:ENSG00000211912|IMGT/GENE-DB:IGHD2-21	14	14q32.33	immunoglobulin heavy diversity 2-21	other	IGHD2-21	immunoglobulin heavy diversity 2-21	O	-	20201124	-
9606	28503	IGHD2-15	-	D2|IGHD215	HGNC:HGNC:5489|Ensembl:ENSG00000211918|IMGT/GENE-DB:IGHD2-15	14	14q32.33	immunoglobulin heavy diversity 2-15	other	IGHD2-15	immunoglobulin heavy diversity 2-15	O	-	20201124	-
9606	28504	IGHD2-8	-	DLR1|IGHD28	HGNC:HGNC:5492|Ensembl:ENSG00000211925|IMGT/GENE-DB:IGHD2-8	14	14q32.33	immunoglobulin heavy diversity 2-8	other	IGHD2-8	immunoglobulin heavy diversity 2-8	O	-	20201124	-
9606	28505	IGHD2-2	-	IGHD22	HGNC:HGNC:5490|Ensembl:ENSG00000211931|IMGT/GENE-DB:IGHD2-2	14	14q32.33	immunoglobulin heavy diversity 2-2	other	IGHD2-2	immunoglobulin heavy diversity 2-2	O	-	20201124	-
9606	28506	IGHD1-26	-	IGHD126	HGNC:HGNC:5485|Ensembl:ENSG00000211907|IMGT/GENE-DB:IGHD1-26	14	14q32.33	immunoglobulin heavy diversity 1-26	other	IGHD1-26	immunoglobulin heavy diversity 1-26	O	-	20201124	-
9606	28507	IGHD1-20	-	IGHD120	HGNC:HGNC:5484|Ensembl:ENSG00000237020|IMGT/GENE-DB:IGHD1-20	14	14q32.33	immunoglobulin heavy diversity 1-20	other	IGHD1-20	immunoglobulin heavy diversity 1-20	O	-	20201124	-
9606	28508	IGHD1-14	-	DM2|IGHD114	HGNC:HGNC:5483|Ensembl:ENSG00000227108|IMGT/GENE-DB:IGHD1-14	14	14q32.33	immunoglobulin heavy diversity 1-14 (non-functional)	other	IGHD1-14	immunoglobulin heavy diversity 1-14 (non-functional)	O	-	20201124	-
9606	28509	IGHD1-7	-	DM1|IGHD17	HGNC:HGNC:5486|Ensembl:ENSG00000237197|IMGT/GENE-DB:IGHD1-7	14	14q32.33	immunoglobulin heavy diversity 1-7	other	IGHD1-7	immunoglobulin heavy diversity 1-7	O	-	20201124	-
9606	28510	IGHD1-1	-	IGHD11	HGNC:HGNC:5482|Ensembl:ENSG00000236170|IMGT/GENE-DB:IGHD1-1	14	14q32.33	immunoglobulin heavy diversity 1-1	other	IGHD1-1	immunoglobulin heavy diversity 1-1	O	-	20201124	-
9606	28511	NKIRAS2	-	KBRAS2|kappaB-Ras2	MIM:604497|HGNC:HGNC:17898|Ensembl:ENSG00000168256	17	17q21.2	NFKB inhibitor interacting Ras like 2	protein-coding	NKIRAS2	NFKB inhibitor interacting Ras like 2	O	NF-kappa-B inhibitor-interacting Ras-like protein 2|I-kappa-B-interacting Ras-like protein 2|NFKB inhibitor interacting Ras-like protein 2|kappa B-Ras protein 2	20201128	-
9606	28512	NKIRAS1	-	KBRAS1|kappaB-Ras1	MIM:604496|HGNC:HGNC:17899|Ensembl:ENSG00000197885	3	3p24.2	NFKB inhibitor interacting Ras like 1	protein-coding	NKIRAS1	NFKB inhibitor interacting Ras like 1	O	NF-kappa-B inhibitor-interacting Ras-like protein 1|I-kappa-B-interacting Ras-like protein 1|NFKB inhibitor interacting Ras-like protein 1|kappa B-Ras protein 1|kappa B-ras 1	20201213	-
9606	28513	CDH19	-	CDH7|CDH7L2	MIM:603016|HGNC:HGNC:1758|Ensembl:ENSG00000071991	18	18q22.1	cadherin 19	protein-coding	CDH19	cadherin 19	O	cadherin-19|cadherin 19, type 2	20201124	-
9606	28514	DLL1	-	DELTA1|DL1|Delta|NEDBAS	MIM:606582|HGNC:HGNC:2908|Ensembl:ENSG00000198719	6	6q27	delta like canonical Notch ligand 1	protein-coding	DLL1	delta like canonical Notch ligand 1	O	delta-like protein 1|H-Delta-1|drosophila Delta homolog 1|epididymis secretory sperm binding protein	20210123	-
9606	28515	HYPLIP2	-	FCHL2	MIM:604499	11	11p	hyperlipidemia, combined, 2	unknown	-	-	-	-	20170408	-
9606	28516	TRDV3	-	hDV103S1	HGNC:HGNC:12264|Ensembl:ENSG00000256590|IMGT/GENE-DB:TRDV3	14	14q11.2	T cell receptor delta variable 3	other	TRDV3	T cell receptor delta variable 3	O	-	20201124	-
9606	28517	TRDV2	-	hDV102S1	HGNC:HGNC:12263|Ensembl:ENSG00000211821|IMGT/GENE-DB:TRDV2	14	14q11.2	T cell receptor delta variable 2	other	TRDV2	T cell receptor delta variable 2	O	-	20201124	-
9606	28518	TRDV1	-	hDV101S1	HGNC:HGNC:12262|Ensembl:ENSG00000211804|IMGT/GENE-DB:TRDV1	14	14q11.2	T cell receptor delta variable 1	other	TRDV1	T cell receptor delta variable 1	O	-	20201124	-
9606	28519	TRDJ4	-	-	HGNC:HGNC:12260|Ensembl:ENSG00000211826|IMGT/GENE-DB:TRDJ4	14	14q11.2	T cell receptor delta joining 4	other	TRDJ4	T cell receptor delta joining 4	O	-	20201124	-
9606	28520	TRDJ3	-	-	HGNC:HGNC:12259|Ensembl:ENSG00000211828|IMGT/GENE-DB:TRDJ3	14	14q11.2	T cell receptor delta joining 3	other	TRDJ3	T cell receptor delta joining 3	O	-	20201124	-
9606	28521	TRDJ2	-	-	HGNC:HGNC:12258|Ensembl:ENSG00000211827|IMGT/GENE-DB:TRDJ2	14	14q11.2	T cell receptor delta joining 2	other	TRDJ2	T cell receptor delta joining 2	O	-	20201124	-
9606	28522	TRDJ1	-	TCRD	HGNC:HGNC:12257|Ensembl:ENSG00000211825|IMGT/GENE-DB:TRDJ1	14	14q11.2	T cell receptor delta joining 1	other	TRDJ1	T cell receptor delta joining 1	O	-	20201124	-
9606	28523	TRDD3	-	TCRD	HGNC:HGNC:12256|Ensembl:ENSG00000228985|IMGT/GENE-DB:TRDD3	14	14q11.2	T cell receptor delta diversity 3	other	TRDD3	T cell receptor delta diversity 3	O	-	20201124	-
9606	28524	TRDD2	-	-	HGNC:HGNC:12255|Ensembl:ENSG00000237235|IMGT/GENE-DB:TRDD2	14	14q11.2	T cell receptor delta diversity 2	other	TRDD2	T cell receptor delta diversity 2	O	-	20201124	-
9606	28525	TRDD1	-	-	HGNC:HGNC:12254|Ensembl:ENSG00000223997|IMGT/GENE-DB:TRDD1	14	14q11.2	T cell receptor delta diversity 1	other	TRDD1	T cell receptor delta diversity 1	O	-	20201124	-
9606	28526	TRDC	-	TCRD	MIM:186810|HGNC:HGNC:12253|IMGT/GENE-DB:TRDC	14	14q11.2	T cell receptor delta constant	other	TRDC	T cell receptor delta constant	O	-	20201124	-
9606	28552	TRBV23OR9-2	-	TCRBV19S2O|TCRBV23S2|TRBV23OR92	HGNC:HGNC:12202|Ensembl:ENSG00000229063|IMGT/GENE-DB:TRBV23/OR9-2	9	9p13.3	T cell receptor beta variable 23/OR9-2 (pseudogene)	pseudo	TRBV23OR9-2	T cell receptor beta variable 23/OR9-2 (pseudogene)	O	T cell receptor beta variable 23/OR9-2 (non-functional)|TRBV23/OR9-2	20201124	-
9606	28555	TRBVB	-	TCRBV34S1	HGNC:HGNC:12248|Ensembl:ENSG00000241911|IMGT/GENE-DB:TRBVB	7	7q34	T cell receptor beta variable B (pseudogene)	pseudo	TRBVB	T cell receptor beta variable B (pseudogene)	O	-	20201124	-
9606	28556	TRBVA	-	TCRBV33S1	HGNC:HGNC:12247|Ensembl:ENSG00000239992|IMGT/GENE-DB:TRBVA	7	7q34	T cell receptor beta variable A (pseudogene)	pseudo	TRBVA	T cell receptor beta variable A (pseudogene)	O	-	20201124	-
9606	28557	TRBV30	-	TCRBV20S1A1N2|TCRBV30S1	HGNC:HGNC:12214|Ensembl:ENSG00000237254|IMGT/GENE-DB:TRBV30	7	7q34	T cell receptor beta variable 30	other	TRBV30	T cell receptor beta variable 30	O	V_segment translation product	20201124	-
9606	28558	TRBV29-1	-	TCRBV29S1|TCRBV4S1A1T|TRBV291	HGNC:HGNC:12210|Ensembl:ENSG00000232869|IMGT/GENE-DB:TRBV29-1	7	7q34	T cell receptor beta variable 29-1	other	TRBV29-1	T cell receptor beta variable 29-1	O	V_segment translation product	20201124	-
9606	28559	TRBV28	-	TCRBV28S1|TCRBV3S1	HGNC:HGNC:12209|Ensembl:ENSG00000211753|IMGT/GENE-DB:TRBV28	7	7q34	T cell receptor beta variable 28	other	TRBV28	T cell receptor beta variable 28	O	V_segment translation product	20201124	-
9606	28560	TRBV27	-	TCRBV14S1|TCRBV27S1	HGNC:HGNC:12208|Ensembl:ENSG00000211752|IMGT/GENE-DB:TRBV27	7	7q34	T cell receptor beta variable 27	other	TRBV27	T cell receptor beta variable 27	O	V_segment translation product	20201124	-
9606	28561	TRBV26	-	TCRBV26S1|TCRBV28S1P	HGNC:HGNC:12207|Ensembl:ENSG00000249912|IMGT/GENE-DB:TRBV26	7	7q34	T cell receptor beta variable 26 (pseudogene)	pseudo	TRBV26	T cell receptor beta variable 26 (pseudogene)	O	-	20201124	-
9606	28562	TRBV25-1	-	TCRBV11S1A1T|TCRBV25S1|TRBV251	HGNC:HGNC:12205|Ensembl:ENSG00000282499|IMGT/GENE-DB:TRBV25-1	7	7q34	T cell receptor beta variable 25-1	other	TRBV25-1	T cell receptor beta variable 25-1	O	V_segment translation product	20201124	-
9606	28563	TRBV24-1	-	TCRBV15S1|TCRBV24S1|TRBV241	HGNC:HGNC:12203|Ensembl:ENSG00000211750|IMGT/GENE-DB:TRBV24-1	7	7q34	T cell receptor beta variable 24-1	other	TRBV24-1	T cell receptor beta variable 24-1	O	V_segment translation product	20201124	-
9606	28564	TRBV23-1	-	TCRBV19S1P|TCRBV23S1|TRBV231	HGNC:HGNC:12201|Ensembl:ENSG00000211749|IMGT/GENE-DB:TRBV23-1	7	7q34	T cell receptor beta variable 23-1 (non-functional)	pseudo	TRBV23-1	T cell receptor beta variable 23-1 (non-functional)	O	T cell receptor beta variable 23-1 pseudogene	20201124	-
9606	28565	TRBV22-1	-	TCRBV22S1|TCRBV29S1P|TRBV22	HGNC:HGNC:12200|Ensembl:ENSG00000240578|IMGT/GENE-DB:TRBV22-1	7	7q34	T cell receptor beta variable 22-1 (pseudogene)	pseudo	TRBV22-1	T cell receptor beta variable 22-1 (pseudogene)	O	T cell receptor beta variable 22 pseudogene	20201124	-
9606	28566	TRBV21-1	-	TCRBV10S1P|TCRBV21S1|TRBV211	HGNC:HGNC:12198|Ensembl:ENSG00000251578|IMGT/GENE-DB:TRBV21-1	7	7q34	T cell receptor beta variable 21-1 (pseudogene)	pseudo	TRBV21-1	T cell receptor beta variable 21-1 (pseudogene)	O	-	20201124	-
9606	28567	TRBV20-1	-	TCRBV20S1|TCRBV2S1|TRBV201	HGNC:HGNC:12196|Ensembl:ENSG00000211747|IMGT/GENE-DB:TRBV20-1	7	7q34	T cell receptor beta variable 20-1	other	TRBV20-1	T cell receptor beta variable 20-1	O	V_segment translation product	20201124	-
9606	28568	TRBV19	-	TCRBV17S1A1T|TCRBV19S1	HGNC:HGNC:12194|Ensembl:ENSG00000211746|IMGT/GENE-DB:TRBV19	7	7q34	T cell receptor beta variable 19	other	TRBV19	T cell receptor beta variable 19	O	V_segment translation product	20201124	-
9606	28569	TRBV18	-	TCRBV18S1	HGNC:HGNC:12193|Ensembl:ENSG00000276557|IMGT/GENE-DB:TRBV18	7	7q34	T cell receptor beta variable 18	other	TRBV18	T cell receptor beta variable 18	O	V_segment translation product	20201124	-
9606	28570	TRBV17	-	TCRBV17S1|TCRBV26S1P	HGNC:HGNC:12192|Ensembl:ENSG00000277880|IMGT/GENE-DB:TRBV17	7	7q34	T cell receptor beta variable 17 (non-functional)	other	TRBV17	T cell receptor beta variable 17 (non-functional)	O	-	20201124	-
9606	28571	TRBV16	-	BV25S1J1.2|TCRB|TCRBV16S1|TCRBV25S1|TCRBV25S1A2PT	HGNC:HGNC:12191|Ensembl:ENSG00000275243|IMGT/GENE-DB:TRBV16	7	7q34	T cell receptor beta variable 16	pseudo	TRBV16	T cell receptor beta variable 16	O	T-cell receptor beta chain V region	20201124	-
9606	28572	TRBV15	-	TCRBV15S1|TCRBV24S1A3T	HGNC:HGNC:12190|Ensembl:ENSG00000276819|IMGT/GENE-DB:TRBV15	7	7q34	T cell receptor beta variable 15	other	TRBV15	T cell receptor beta variable 15	O	V_segment translation product	20201124	-
9606	28573	TRBV14	-	TCRBV14S1|TCRBV16S1A1N1	HGNC:HGNC:12189|Ensembl:ENSG00000275743|IMGT/GENE-DB:TRBV14	7	7q34	T cell receptor beta variable 14	other	TRBV14	T cell receptor beta variable 14	O	V_segment translation product	20201124	-
9606	28574	TRBV13	-	TCRBV13S1|TCRBV23S1A2T	HGNC:HGNC:12188|Ensembl:ENSG00000276405|IMGT/GENE-DB:TRBV13	7	7q34	T cell receptor beta variable 13	other	TRBV13	T cell receptor beta variable 13	O	V_segment translation product	20201124	-
9606	28575	TRBV12-5	-	TCRBV12S5|TCRBV8S3|TRBV125	HGNC:HGNC:12187|Ensembl:ENSG00000275158|IMGT/GENE-DB:TRBV12-5	7	7q34	T cell receptor beta variable 12-5	other	TRBV12-5	T cell receptor beta variable 12-5	O	V_segment translation product	20201124	-
9606	28576	TRBV12-4	-	TCRBV12S4|TCRBV8S2A1T|TRBV124	HGNC:HGNC:12186|Ensembl:ENSG00000276953|IMGT/GENE-DB:TRBV12-4	7	7q34	T cell receptor beta variable 12-4	other	TRBV12-4	T cell receptor beta variable 12-4	O	V_segment translation product	20201124	-
9606	28577	TRBV12-3	-	TCRBV12S3|TCRBV8S1|TRBV123	HGNC:HGNC:12185|Ensembl:ENSG00000274752|IMGT/GENE-DB:TRBV12-3	7	7q34	T cell receptor beta variable 12-3	other	TRBV12-3	T cell receptor beta variable 12-3	O	V_segment translation product	20201124	-
9606	28578	TRBV12-2	-	TCRBV12S2|TCRBV8S5P|TRBV122	HGNC:HGNC:12184|Ensembl:ENSG00000211739|IMGT/GENE-DB:TRBV12-2	7	7q34	T cell receptor beta variable 12-2 (pseudogene)	pseudo	TRBV12-2	T cell receptor beta variable 12-2 (pseudogene)	O	-	20201124	-
9606	28579	TRBV12-1	-	TCRBV12S1|TCRBV8S4P|TRBV121	HGNC:HGNC:12183|Ensembl:ENSG00000244661|IMGT/GENE-DB:TRBV12-1	7	7q34	T cell receptor beta variable 12-1 (pseudogene)	pseudo	TRBV12-1	T cell receptor beta variable 12-1 (pseudogene)	O	-	20201124	-
9606	28580	TRBV11-3	-	TCRBV11S3|TCRBV21S2A2|TRBV113	HGNC:HGNC:12182|Ensembl:ENSG00000276597|IMGT/GENE-DB:TRBV11-3	7	7q34	T cell receptor beta variable 11-3	other	TRBV11-3	T cell receptor beta variable 11-3	O	V_segment translation product	20201124	-
9606	28581	TRBV11-2	-	TCRBV11S2|TCRBV21S3A2N2T|TRBV112	HGNC:HGNC:12181|Ensembl:ENSG00000241657|IMGT/GENE-DB:TRBV11-2	7	7q34	T cell receptor beta variable 11-2	other	TRBV11-2	T cell receptor beta variable 11-2	O	V_segment translation product	20201124	-
9606	28582	TRBV11-1	-	TCRBV11S1|TCRBV21S1|TRBV111	HGNC:HGNC:12180|Ensembl:ENSG00000211720|IMGT/GENE-DB:TRBV11-1	7	7q34	T cell receptor beta variable 11-1	other	TRBV11-1	T cell receptor beta variable 11-1	O	V_segment translation product	20201124	-
9606	28583	TRBV10-3	-	TCRBV10S3|TCRBV12S1A1N2|TRBV103	HGNC:HGNC:12179|Ensembl:ENSG00000275791|IMGT/GENE-DB:TRBV10-3	7	7q34	T cell receptor beta variable 10-3	other	TRBV10-3	T cell receptor beta variable 10-3	O	V_segment translation product	20201124	-
9606	28584	TRBV10-2	-	TCRBV10S2|TCRBV12S3|TRBV102	HGNC:HGNC:12178|Ensembl:ENSG00000229769|IMGT/GENE-DB:TRBV10-2	7	7q34	T cell receptor beta variable 10-2	other	TRBV10-2	T cell receptor beta variable 10-2	O	V_segment translation product	20201124	-
9606	28585	TRBV10-1	-	TCRBV10S1|TCRBV12S2|TCRBV12S2A1T|TRBV101	HGNC:HGNC:12177|Ensembl:ENSG00000211717|IMGT/GENE-DB:TRBV10-1	7	7q34	T cell receptor beta variable 10-1	other	TRBV10-1	T cell receptor beta variable 10-1	O	T cell receptor beta variable 10-1(gene/pseudogene)|V_segment translation product	20201124	-
9606	28586	TRBV9	-	TCRBV1S1A1N1|TCRBV9S1	HGNC:HGNC:12246|Ensembl:ENSG00000211716|IMGT/GENE-DB:TRBV9	7	7q34	T cell receptor beta variable 9	other	TRBV9	T cell receptor beta variable 9	O	V_segment translation product	20201124	-
9606	28587	TRBV8-2	-	TCRBV32S1P|TRBV82	HGNC:HGNC:12245|IMGT/GENE-DB:TRBV8-2	7	7q34	T cell receptor beta variable 8-2 (pseudogene)	pseudo	TRBV8-2	T cell receptor beta variable 8-2 (pseudogene)	O	-	20201124	-
9606	28588	TRBV8-1	-	TCRBV30S1P|TCRBV8S1P|TRBV81	HGNC:HGNC:12244|Ensembl:ENSG00000243889|IMGT/GENE-DB:TRBV8-1	7	7q34	T cell receptor beta variable 8-1 (pseudogene)	pseudo	TRBV8-1	T cell receptor beta variable 8-1 (pseudogene)	O	-	20201124	-
9606	28589	TRBV7-9	-	TCRB|TCRBV6S4A1|TCRBV7S9|TRBV79	HGNC:HGNC:12243|Ensembl:ENSG00000278030|IMGT/GENE-DB:TRBV7-9	7	7q34	T cell receptor beta variable 7-9	other	TRBV7-9	T cell receptor beta variable 7-9	O	T-cell receptor beta chain V region CTL-L17|V_segment translation product	20201124	-
9606	28590	TRBV7-8	-	TCRBV6S2A1N1T|TCRBV7S8|TRBV78	HGNC:HGNC:12242|IMGT/GENE-DB:TRBV7-8	7	7q34	T cell receptor beta variable 7-8	other	TRBV7-8	T cell receptor beta variable 7-8	O	V_segment translation product	20201124	-
9606	28591	TRBV7-7	-	TCRBV6S6A2T|TCRBV7S7|TRBV77	HGNC:HGNC:12241|Ensembl:ENSG00000253291|IMGT/GENE-DB:TRBV7-7	7	7q34	T cell receptor beta variable 7-7	other	TRBV7-7	T cell receptor beta variable 7-7	O	V_segment translation product	20201124	-
9606	28592	TRBV7-6	-	TCRBV6S3A1N1T|TCRBV7S6|TRBV76	HGNC:HGNC:12240|Ensembl:ENSG00000211727|IMGT/GENE-DB:TRBV7-6	7	7q34	T cell receptor beta variable 7-6	other	TRBV7-6	T cell receptor beta variable 7-6	O	V_segment translation product	20201124	-
9606	28593	TRBV7-5	-	TCRBV6S9P|TCRBV7S5|TRBV75	HGNC:HGNC:12239|Ensembl:ENSG00000227550|IMGT/GENE-DB:TRBV7-5	7	7q34	T cell receptor beta variable 7-5 (pseudogene)	pseudo	TRBV7-5	T cell receptor beta variable 7-5 (pseudogene)	O	-	20201124	-
9606	28594	TRBV7-4	-	TCRBV6S8A2T|TCRBV7S4|TRBV74	HGNC:HGNC:12238|Ensembl:ENSG00000253409|IMGT/GENE-DB:TRBV7-4	7	7q34	T cell receptor beta variable 7-4	other	TRBV7-4	T cell receptor beta variable 7-4	O	V_segment translation product	20201124	-
9606	28595	TRBV7-3	-	TCRBV6S1A1N1|TCRBV7S3|TRBV73	HGNC:HGNC:12237|Ensembl:ENSG00000211714|IMGT/GENE-DB:TRBV7-3	7	7q34	T cell receptor beta variable 7-3	other	TRBV7-3	T cell receptor beta variable 7-3	O	V_segment translation product	20201124	-
9606	28596	TRBV7-2	-	TCRBV6S5A1N1|TCRBV6S5A2|TCRBV7S2|TRBV72	HGNC:HGNC:12236|Ensembl:ENSG00000282939|IMGT/GENE-DB:TRBV7-2	7	7q34	T cell receptor beta variable 7-2	other	TRBV7-2	T cell receptor beta variable 7-2	O	T-cell receptor beta chain V region|V_segment translation product	20201124	-
9606	28597	TRBV7-1	-	TCRBV6S7P|TCRBV7S1|TRBV71	HGNC:HGNC:12235|Ensembl:ENSG00000211707|IMGT/GENE-DB:TRBV7-1	7	7q34	T cell receptor beta variable 7-1 (non-functional)	pseudo	TRBV7-1	T cell receptor beta variable 7-1 (non-functional)	O	T cell receptor beta variable 7-1 pseudogene	20201124	-
9606	28598	TRBV6-9	-	TCRBV13S4|TCRBV6S9|TRBV69	HGNC:HGNC:12234|IMGT/GENE-DB:TRBV6-9	7	7q34	T cell receptor beta variable 6-9	other	TRBV6-9	T cell receptor beta variable 6-9	O	-	20201124	-
9606	28599	TRBV6-8	-	TCRBV13S7P|TCRBV6S8|TRBV68	HGNC:HGNC:12233|Ensembl:ENSG00000253534|IMGT/GENE-DB:TRBV6-8	7	7q34	T cell receptor beta variable 6-8	other	TRBV6-8	T cell receptor beta variable 6-8	O	-	20201124	-
9606	28600	TRBV6-7	-	TCRBV13S8P|TCRBV6S7|TRBV67	HGNC:HGNC:12232|Ensembl:ENSG00000253188|IMGT/GENE-DB:TRBV6-7	7	7q34	T cell receptor beta variable 6-7 (non-functional)	pseudo	TRBV6-7	T cell receptor beta variable 6-7 (non-functional)	O	TCR beta chain Vbeta13S8P-GSTLEQFF-Jbeta2.1	20201124	-
9606	28601	TRBV6-6	-	TCRBV13S6A2T|TCRBV6S6|TRBV66	HGNC:HGNC:12231|Ensembl:ENSG00000211724|IMGT/GENE-DB:TRBV6-6	7	7q34	T cell receptor beta variable 6-6	other	TRBV6-6	T cell receptor beta variable 6-6	O	V_segment translation product	20201124	-
9606	28602	TRBV6-5	-	TCRBV13S1|TCRBV6S5|TRBV65	HGNC:HGNC:12230|Ensembl:ENSG00000211721|IMGT/GENE-DB:TRBV6-5	7	7q34	T cell receptor beta variable 6-5	other	TRBV6-5	T cell receptor beta variable 6-5	O	V_segment translation product	20201124	-
9606	28603	TRBV6-4	-	TCRBV13S5|TCRBV6S4|TRBV64	HGNC:HGNC:12229|Ensembl:ENSG00000211713|IMGT/GENE-DB:TRBV6-4	7	7q34	T cell receptor beta variable 6-4	other	TRBV6-4	T cell receptor beta variable 6-4	O	V_segment translation product	20201124	-
9606	28604	TRBV6-3	-	TCRBV13S9/13S2A1T|TCRBV6S3|TRBV63	HGNC:HGNC:12228|Ensembl:ENSG00000283063|IMGT/GENE-DB:TRBV6-3	7	7q34	T cell receptor beta variable 6-3	other	TRBV6-3	T cell receptor beta variable 6-3	O	V_segment translation product	20201124	-
9606	28605	TRBV6-2	-	TCRBV13S2|TCRBV13S2A1T|TCRBV6S2|TRBV62	HGNC:HGNC:12227|IMGT/GENE-DB:TRBV6-2	7	7q34	T cell receptor beta variable 6-2	other	TRBV6-2	T cell receptor beta variable 6-2	O	V_segment translation product	20201124	-
9606	28606	TRBV6-1	-	TCRBV13S3|TCRBV6S1|TRBV61	HGNC:HGNC:12226|Ensembl:ENSG00000211706|IMGT/GENE-DB:TRBV6-1	7	7q34	T cell receptor beta variable 6-1	other	TRBV6-1	T cell receptor beta variable 6-1	O	T-cell receptor beta chain V region C5 -like, V_segment translation product|V_segment translation product	20201124	-
9606	28607	TRBV5-8	-	TCRBV5S4A2T|TCRBV5S8|TRBV58	HGNC:HGNC:12225|IMGT/GENE-DB:TRBV5-8	7	7q34	T cell receptor beta variable 5-8	other	TRBV5-8	T cell receptor beta variable 5-8	O	V_segment translation product	20201124	-
9606	28608	TRBV5-7	-	TCRBV5S7|TCRBV5S7P|TRBV57	HGNC:HGNC:12224|Ensembl:ENSG00000211731|IMGT/GENE-DB:TRBV5-7	7	7q34	T cell receptor beta variable 5-7 (non-functional)	other	TRBV5-7	T cell receptor beta variable 5-7 (non-functional)	O	-	20201124	-
9606	28609	TRBV5-6	-	TCRBV5S2|TCRBV5S6|TRBV56	HGNC:HGNC:12223|Ensembl:ENSG00000211728|IMGT/GENE-DB:TRBV5-6	7	7q34	T cell receptor beta variable 5-6	other	TRBV5-6	T cell receptor beta variable 5-6	O	V_segment translation product	20201124	-
9606	28610	TRBV5-5	-	TCRBV5S3A2T|TCRBV5S5|TRBV55	HGNC:HGNC:12222|Ensembl:ENSG00000211725|IMGT/GENE-DB:TRBV5-5	7	7q34	T cell receptor beta variable 5-5	other	TRBV5-5	T cell receptor beta variable 5-5	O	V_segment translation product	20201124	-
9606	28611	TRBV5-4	-	TCRBV5S4|TCRBV5S6A3N2T|TRBV54	HGNC:HGNC:12221|Ensembl:ENSG00000230099|IMGT/GENE-DB:TRBV5-4	7	7q34	T cell receptor beta variable 5-4	other	TRBV5-4	T cell receptor beta variable 5-4	O	V_segment translation product	20201124	-
9606	28612	TRBV5-3	-	TCRBV5S3|TCRBV5S5P|TRBV53	HGNC:HGNC:12220|Ensembl:ENSG00000211715|IMGT/GENE-DB:TRBV5-3	7	7q34	T cell receptor beta variable 5-3 (non-functional)	pseudo	TRBV5-3	T cell receptor beta variable 5-3 (non-functional)	O	T cell receptor beta variable 5-3 pseudogene	20201124	-
9606	28613	TRBV5-2	-	TCRBV31S1|TCRBV5S2P|TRBV52	HGNC:HGNC:12219|IMGT/GENE-DB:TRBV5-2	7	7q34	T cell receptor beta variable 5-2 (pseudogene)	pseudo	TRBV5-2	T cell receptor beta variable 5-2 (pseudogene)	O	-	20201124	-
9606	28614	TRBV5-1	-	TCRBV5S1|TCRBV5S1A1T|TRBV51	HGNC:HGNC:12218|Ensembl:ENSG00000211734|IMGT/GENE-DB:TRBV5-1	7	7q34	T cell receptor beta variable 5-1	other	TRBV5-1	T cell receptor beta variable 5-1	O	-	20201124	-
9606	28615	TRBV4-3	-	TCRBV4S3|TCRBV7S2A1N4T|TRBV43	HGNC:HGNC:12217|IMGT/GENE-DB:TRBV4-3	7	7q34	T cell receptor beta variable 4-3	other	TRBV4-3	T cell receptor beta variable 4-3	O	V_segment translation product	20201124	-
9606	28616	TRBV4-2	-	TCRBV4S2|TCRBV7S3A2|TCRBV7S3A2T|TRBV42	HGNC:HGNC:12216|Ensembl:ENSG00000211745|IMGT/GENE-DB:TRBV4-2	7	7q34	T cell receptor beta variable 4-2	other	TRBV4-2	T cell receptor beta variable 4-2	O	V_segment translation product	20201124	-
9606	28617	TRBV4-1	-	BV07S1J2.7|TCRBV4S1|TCRBV7S1A1N2T|TRBV41	HGNC:HGNC:12215|Ensembl:ENSG00000211710|IMGT/GENE-DB:TRBV4-1	7	7q34	T cell receptor beta variable 4-1	other	TRBV4-1	T cell receptor beta variable 4-1	O	T-cell receptor beta chain V region 86T1|V_segment translation product	20201124	-
9606	28618	TRBV3-2	-	TCRBV3S2|TCRBV9S2A2PT|TRBV32	HGNC:HGNC:12213|IMGT/GENE-DB:TRBV3-2	7	7q34	T cell receptor beta variable 3-2 (pseudogene)	pseudo	TRBV3-2	T cell receptor beta variable 3-2 (pseudogene)	O	TCR Vbeta 9.2	20201124	-
9606	28619	TRBV3-1	-	TCRBV3S1|TCRBV9S1A1T|TRBV31	HGNC:HGNC:12212|Ensembl:ENSG00000237702|IMGT/GENE-DB:TRBV3-1	7	7q34	T cell receptor beta variable 3-1	other	TRBV3-1	T cell receptor beta variable 3-1	O	V_segment translation product	20201124	-
9606	28620	TRBV2	-	TCRBV22S1A2N1T|TCRBV2S1	HGNC:HGNC:12195|Ensembl:ENSG00000226660|IMGT/GENE-DB:TRBV2	7	7q34	T cell receptor beta variable 2	other	TRBV2	T cell receptor beta variable 2	O	V_segment translation product	20201124	-
9606	28621	TRBV1	-	TCRBV1S1P|TCRBV27S1P	HGNC:HGNC:12176|IMGT/GENE-DB:TRBV1	7	7q34	T cell receptor beta variable 1 (pseudogene)	pseudo	TRBV1	T cell receptor beta variable 1 (pseudogene)	O	-	20201124	-
9606	28622	TRBJ2-7	-	TCRBJ2S7|TRBJ27	HGNC:HGNC:12175|Ensembl:ENSG00000211771|IMGT/GENE-DB:TRBJ2-7	7	7q34	T cell receptor beta joining 2-7	other	TRBJ2-7	T cell receptor beta joining 2-7	O	-	20201124	-
9606	28623	TRBJ2-6	-	TCRBJ2S6|TRBJ26	HGNC:HGNC:12174|Ensembl:ENSG00000211770|IMGT/GENE-DB:TRBJ2-6	7	7q34	T cell receptor beta joining 2-6	other	TRBJ2-6	T cell receptor beta joining 2-6	O	-	20201124	-
9606	28624	TRBJ2-5	-	TCRBJ2S5|TRBJ25	HGNC:HGNC:12173|Ensembl:ENSG00000211769|IMGT/GENE-DB:TRBJ2-5	7	7q34	T cell receptor beta joining 2-5	other	TRBJ2-5	T cell receptor beta joining 2-5	O	-	20201124	-
9606	28625	TRBJ2-4	-	TCRBJ2S4|TRBJ24	HGNC:HGNC:12172|Ensembl:ENSG00000211768|IMGT/GENE-DB:TRBJ2-4	7	7q34	T cell receptor beta joining 2-4	other	TRBJ2-4	T cell receptor beta joining 2-4	O	-	20201124	-
9606	28626	TRBJ2-3	-	TCRBJ2S3|TRBJ23	HGNC:HGNC:12171|Ensembl:ENSG00000211767|IMGT/GENE-DB:TRBJ2-3	7	7q34	T cell receptor beta joining 2-3	other	TRBJ2-3	T cell receptor beta joining 2-3	O	-	20201124	-
9606	28627	TRBJ2-2P	-	TRBJ22P	HGNC:HGNC:12170|Ensembl:ENSG00000211766|IMGT/GENE-DB:TRBJ2-2P	7	7q34	T cell receptor beta joining 2-2P (non-functional)	pseudo	TRBJ2-2P	T cell receptor beta joining 2-2P (non-functional)	O	T cell receptor beta joining 2-2P pseudogene	20201124	-
9606	28628	TRBJ2-2	-	TCRBJ2S2|TRBJ22	HGNC:HGNC:12169|Ensembl:ENSG00000211765|IMGT/GENE-DB:TRBJ2-2	7	7q34	T cell receptor beta joining 2-2	other	TRBJ2-2	T cell receptor beta joining 2-2	O	-	20201124	-
9606	28629	TRBJ2-1	-	TCRBJ2S1|TRBJ21	HGNC:HGNC:12168|Ensembl:ENSG00000211764|IMGT/GENE-DB:TRBJ2-1	7	7q34	T cell receptor beta joining 2-1	other	TRBJ2-1	T cell receptor beta joining 2-1	O	-	20201124	-
9606	28630	TRBJ1-6	-	TCRBJ1S6|TRBJ16	HGNC:HGNC:12167|Ensembl:ENSG00000282780|IMGT/GENE-DB:TRBJ1-6	7	7q34	T cell receptor beta joining 1-6	other	TRBJ1-6	T cell receptor beta joining 1-6	O	-	20201124	-
9606	28631	TRBJ1-5	-	TCRBJ1S5|TRBJ15	HGNC:HGNC:12166|Ensembl:ENSG00000282173|IMGT/GENE-DB:TRBJ1-5	7	7q34	T cell receptor beta joining 1-5	other	TRBJ1-5	T cell receptor beta joining 1-5	O	-	20201124	-
9606	28632	TRBJ1-4	-	TCRBJ1S4|TRBJ14	HGNC:HGNC:12165|Ensembl:ENSG00000281958|IMGT/GENE-DB:TRBJ1-4	7	7q34	T cell receptor beta joining 1-4	other	TRBJ1-4	T cell receptor beta joining 1-4	O	-	20201124	-
9606	28633	TRBJ1-3	-	TCRBJ1S3|TRBJ13	HGNC:HGNC:12164|Ensembl:ENSG00000282133|IMGT/GENE-DB:TRBJ1-3	7	7q34	T cell receptor beta joining 1-3	other	TRBJ1-3	T cell receptor beta joining 1-3	O	-	20201124	-
9606	28634	TRBJ1-2	-	TCRBJ1S2|TRBJ12	HGNC:HGNC:12163|Ensembl:ENSG00000282420|IMGT/GENE-DB:TRBJ1-2	7	7q34	T cell receptor beta joining 1-2	other	TRBJ1-2	T cell receptor beta joining 1-2	O	-	20201124	-
9606	28635	TRBJ1-1	-	TCRBJ1S1|TRBJ11	HGNC:HGNC:12162|Ensembl:ENSG00000282320|IMGT/GENE-DB:TRBJ1-1	7	7q34	T cell receptor beta joining 1-1	other	TRBJ1-1	T cell receptor beta joining 1-1	O	-	20201124	-
9606	28636	TRBD2	-	TCRBD2	MIM:615448|HGNC:HGNC:12159|IMGT/GENE-DB:TRBD2	7	7q34	T cell receptor beta diversity 2	other	TRBD2	T cell receptor beta diversity 2	O	-	20201124	-
9606	28637	TRBD1	-	TCRBD1	MIM:615447|HGNC:HGNC:12158|Ensembl:ENSG00000282431|IMGT/GENE-DB:TRBD1	7	7q34	T cell receptor beta diversity 1	other	TRBD1	T cell receptor beta diversity 1	O	-	20201124	-
9606	28638	TRBC2	-	TCRBC2	MIM:615445|HGNC:HGNC:12157|Ensembl:ENSG00000211772|IMGT/GENE-DB:TRBC2	7	7q34	T cell receptor beta constant 2	other	TRBC2	T cell receptor beta constant 2	O	V_segment translation product	20201124	-
9606	28639	TRBC1	-	BV05S1J2.2|TCRB|TCRBC1	MIM:186930|HGNC:HGNC:12156|Ensembl:ENSG00000211751|IMGT/GENE-DB:TRBC1	7	7q34	T cell receptor beta constant 1	other	TRBC1	T cell receptor beta constant 1	O	V_segment translation product	20201124	-
9606	28640	TRAV41	-	TCRAV19S1|TCRAV41S1	HGNC:HGNC:12142|Ensembl:ENSG00000211820|IMGT/GENE-DB:TRAV41	14	14q11.2	T cell receptor alpha variable 41	other	TRAV41	T cell receptor alpha variable 41	O	-	20201124	-
9606	28641	TRAV40	-	TCRAV31S1|TCRAV40S1	HGNC:HGNC:12141|Ensembl:ENSG00000211819|IMGT/GENE-DB:TRAV40	14	14q11.2	T cell receptor alpha variable 40	other	TRAV40	T cell receptor alpha variable 40	O	-	20201124	-
9606	28642	TRAV39	-	TCRAV27S1|TCRAV39S1	HGNC:HGNC:12139|Ensembl:ENSG00000211818|IMGT/GENE-DB:TRAV39	14	14q11.2	T cell receptor alpha variable 39	other	TRAV39	T cell receptor alpha variable 39	O	-	20201124	-
9606	28643	TRAV38-2DV8	-	TCRAV14S1|TRAV382DV8|hADV38S2	HGNC:HGNC:12138|Ensembl:ENSG00000211817|IMGT/GENE-DB:TRAV38-2/DV8	14	14q11.2	T cell receptor alpha variable 38-2/delta variable 8	other	TRAV38-2DV8	T cell receptor alpha variable 38-2/delta variable 8	O	T cell receptor alpha/delta variable 38-2/DV8|TRAV38-2/DV8	20201124	-
9606	28644	TRAV38-1	-	TCRAV14S2|TCRAV38S1|TRAV381	HGNC:HGNC:12137|Ensembl:ENSG00000211816|IMGT/GENE-DB:TRAV38-1	14	14q11.2	T cell receptor alpha variable 38-1	other	TRAV38-1	T cell receptor alpha variable 38-1	O	-	20201124	-
9606	28645	TRAV37	-	TCRAV37S1	HGNC:HGNC:12136|IMGT/GENE-DB:TRAV37	14	14q11.2	T cell receptor alpha variable 37 (pseudogene)	pseudo	TRAV37	T cell receptor alpha variable 37 (pseudogene)	O	-	20201124	-
9606	28646	TRAV36DV7	-	TCRAV28S1|TRAV36/DV7|hADV36S1	HGNC:HGNC:12135|Ensembl:ENSG00000211815|IMGT/GENE-DB:TRAV36/DV7	14	14q11.2	T cell receptor alpha variable 36/delta variable 7	other	TRAV36DV7	T cell receptor alpha variable 36/delta variable 7	O	T cell receptor alpha/delta variable 36/DV7	20201124	-
9606	28647	TRAV35	-	TCRAV25S1|TCRAV35S1	HGNC:HGNC:12134|Ensembl:ENSG00000211814|IMGT/GENE-DB:TRAV35	14	14q11.2	T cell receptor alpha variable 35	other	TRAV35	T cell receptor alpha variable 35	O	-	20201124	-
9606	28648	TRAV34	-	TCRAV26S1|TCRAV34S1	HGNC:HGNC:12133|Ensembl:ENSG00000211813|IMGT/GENE-DB:TRAV34	14	14q11.2	T cell receptor alpha variable 34	other	TRAV34	T cell receptor alpha variable 34	O	-	20201124	-
9606	28649	TRAV33	-	C14orf12|TCRAV33S1	HGNC:HGNC:12132|Ensembl:ENSG00000258812|IMGT/GENE-DB:TRAV33	14	14q11.2	T cell receptor alpha variable 33 (pseudogene)	pseudo	TRAV33	T cell receptor alpha variable 33 (pseudogene)	O	-	20201124	-
9606	28650	TRAV32	-	TCRAV32S1	HGNC:HGNC:12131|Ensembl:ENSG00000258905|IMGT/GENE-DB:TRAV32	14	14q11.2	T cell receptor alpha variable 32 (pseudogene)	pseudo	TRAV32	T cell receptor alpha variable 32 (pseudogene)	O	-	20201124	-
9606	28651	TRAV31	-	TCRAV31S1	HGNC:HGNC:12130|Ensembl:ENSG00000249048|IMGT/GENE-DB:TRAV31	14	14q11.2	T cell receptor alpha variable 31 (pseudogene)	pseudo	TRAV31	T cell receptor alpha variable 31 (pseudogene)	O	-	20201124	-
9606	28652	TRAV30	-	TCRAV29S1|TCRAV30S1	HGNC:HGNC:12129|Ensembl:ENSG00000259092|IMGT/GENE-DB:TRAV30	14	14q11.2	T cell receptor alpha variable 30	other	TRAV30	T cell receptor alpha variable 30	O	-	20201124	-
9606	28653	TRAV29DV5	-	TCRA|TCRAV21S1|TRAV29/DV5|hADV29S1	HGNC:HGNC:12127|Ensembl:ENSG00000211810|IMGT/GENE-DB:TRAV29/DV5	14	14q11.2	T cell receptor alpha variable 29/delta variable 5	other	TRAV29DV5	T cell receptor alpha variable 29/delta variable 5	O	T cell receptor alpha/delta variable 29/DV5|T-cell receptor alpha chain V region CTL-L17	20201124	-
9606	28654	TRAV28	-	TCRAV28S1	HGNC:HGNC:12126|Ensembl:ENSG00000258835|IMGT/GENE-DB:TRAV28	14	14q11.2	T cell receptor alpha variable 28 (pseudogene)	pseudo	TRAV28	T cell receptor alpha variable 28 (pseudogene)	O	-	20201124	-
9606	28655	TRAV27	-	TCRAV10S1|TCRAV27S1	HGNC:HGNC:12125|Ensembl:ENSG00000211809|IMGT/GENE-DB:TRAV27	14	14q11.2	T cell receptor alpha variable 27	other	TRAV27	T cell receptor alpha variable 27	O	-	20201124	-
9606	28656	TRAV26-2	-	TCRAV26S2|TCRAV4S1|TRAV262	HGNC:HGNC:12124|Ensembl:ENSG00000211812|IMGT/GENE-DB:TRAV26-2	14	14q11.2	T cell receptor alpha variable 26-2	other	TRAV26-2	T cell receptor alpha variable 26-2	O	-	20201124	-
9606	28657	TRAV26-1	-	TCRAV26S1|TCRAV4S2|TRAV261	HGNC:HGNC:12123|Ensembl:ENSG00000211807|IMGT/GENE-DB:TRAV26-1	14	14q11.2	T cell receptor alpha variable 26-1	other	TRAV26-1	T cell receptor alpha variable 26-1	O	-	20201124	-
9606	28658	TRAV25	-	TCRAV25S1|TCRAV32S1	HGNC:HGNC:12122|Ensembl:ENSG00000211806|IMGT/GENE-DB:TRAV25	14	14q11.2	T cell receptor alpha variable 25	other	TRAV25	T cell receptor alpha variable 25	O	-	20201124	-
9606	28659	TRAV24	-	TCRAV18S1|TCRAV24S1	HGNC:HGNC:12121|Ensembl:ENSG00000211805|IMGT/GENE-DB:TRAV24	14	14q11.2	T cell receptor alpha variable 24	other	TRAV24	T cell receptor alpha variable 24	O	-	20201124	-
9606	28660	TRAV23DV6	-	TCRAV17S1|TRAV23/DV6|hADV23S1	HGNC:HGNC:12120|Ensembl:ENSG00000211803|IMGT/GENE-DB:TRAV23/DV6	14	14q11.2	T cell receptor alpha variable 23/delta variable 6	other	TRAV23DV6	T cell receptor alpha variable 23/delta variable 6	O	T cell receptor alpha/delta variable 23/DV6	20201124	-
9606	28661	TRAV22	-	TCRAV13S1|TCRAV22S1	HGNC:HGNC:12119|Ensembl:ENSG00000211802|IMGT/GENE-DB:TRAV22	14	14q11.2	T cell receptor alpha variable 22	other	TRAV22	T cell receptor alpha variable 22	O	-	20201124	-
9606	28662	TRAV21	-	TCRAV21S1|TCRAV23S1	HGNC:HGNC:12118|Ensembl:ENSG00000211801|IMGT/GENE-DB:TRAV21	14	14q11.2	T cell receptor alpha variable 21	other	TRAV21	T cell receptor alpha variable 21	O	-	20201124	-
9606	28663	TRAV20	-	TCRAV20S1|TCRAV30S1	HGNC:HGNC:12117|Ensembl:ENSG00000211800|IMGT/GENE-DB:TRAV20	14	14q11.2	T cell receptor alpha variable 20	other	TRAV20	T cell receptor alpha variable 20	O	-	20201124	-
9606	28664	TRAV19	-	TCRAV12S1|TCRAV19S1	HGNC:HGNC:12115|Ensembl:ENSG00000211799|IMGT/GENE-DB:TRAV19	14	14q11.2	T cell receptor alpha variable 19	other	TRAV19	T cell receptor alpha variable 19	O	-	20201124	-
9606	28665	TRAV18	-	TCRAV18S1	HGNC:HGNC:12114|Ensembl:ENSG00000211798|IMGT/GENE-DB:TRAV18	14	14q11.2	T cell receptor alpha variable 18	other	TRAV18	T cell receptor alpha variable 18	O	-	20201124	-
9606	28666	TRAV17	-	TCRAV17S1|TCRAV3S1	HGNC:HGNC:12113|Ensembl:ENSG00000211797|IMGT/GENE-DB:TRAV17	14	14q11.2	T cell receptor alpha variable 17	other	TRAV17	T cell receptor alpha variable 17	O	-	20201124	-
9606	28667	TRAV16	-	TCRAV16S1|TCRAV9S1	HGNC:HGNC:12112|Ensembl:ENSG00000211796|IMGT/GENE-DB:TRAV16	14	14q11.2	T cell receptor alpha variable 16	other	TRAV16	T cell receptor alpha variable 16	O	-	20201124	-
9606	28668	TRAV15	-	TCRAV15S1	HGNC:HGNC:12111|IMGT/GENE-DB:TRAV15	14	14q11.2	T cell receptor alpha variable 15 (pseudogene)	pseudo	TRAV15	T cell receptor alpha variable 15 (pseudogene)	O	-	20201124	-
9606	28669	TRAV14DV4	-	TCRAV6S1-hDV104S1|TRAV14/DV4|hADV14S1	HGNC:HGNC:12110|Ensembl:ENSG00000211792|IMGT/GENE-DB:TRAV14/DV4	14	14q11.2	T cell receptor alpha variable 14/delta variable 4	other	TRAV14DV4	T cell receptor alpha variable 14/delta variable 4	O	T cell receptor alpha/delta variable 14/DV4	20201124	-
9606	28670	TRAV13-2	-	TCRAV13S2|TCRAV8S2|TRAV132	HGNC:HGNC:12109|Ensembl:ENSG00000211791|IMGT/GENE-DB:TRAV13-2	14	14q11.2	T cell receptor alpha variable 13-2	other	TRAV13-2	T cell receptor alpha variable 13-2	O	-	20201124	-
9606	28671	TRAV13-1	-	TCRAV13S1|TCRAV8S1|TRAV131	HGNC:HGNC:12108|Ensembl:ENSG00000211788|IMGT/GENE-DB:TRAV13-1	14	14q11.2	T cell receptor alpha variable 13-1	other	TRAV13-1	T cell receptor alpha variable 13-1	O	-	20201124	-
9606	28672	TRAV12-3	-	TCRAV12S3|TCRAV2S2|TRAV123	HGNC:HGNC:12107|Ensembl:ENSG00000211794|IMGT/GENE-DB:TRAV12-3	14	14q11.2	T cell receptor alpha variable 12-3	other	TRAV12-3	T cell receptor alpha variable 12-3	O	-	20201124	-
9606	28673	TRAV12-2	-	TCRAV12S2|TCRAV2S1|TRAV122	HGNC:HGNC:12106|Ensembl:ENSG00000211789|IMGT/GENE-DB:TRAV12-2	14	14q11.2	T cell receptor alpha variable 12-2	other	TRAV12-2	T cell receptor alpha variable 12-2	O	-	20201124	-
9606	28674	TRAV12-1	-	TCRAV12S1|TCRAV2S3|TRAV121	HGNC:HGNC:12105|Ensembl:ENSG00000211785|IMGT/GENE-DB:TRAV12-1	14	14q11.2	T cell receptor alpha variable 12-1	other	TRAV12-1	T cell receptor alpha variable 12-1	O	-	20201124	-
9606	28675	TRAV11	-	TCRAV11S1	HGNC:HGNC:12104|Ensembl:ENSG00000256474|IMGT/GENE-DB:TRAV11	14	14q11.2	T cell receptor alpha variable 11 (pseudogene)	pseudo	TRAV11	T cell receptor alpha variable 11 (pseudogene)	O	-	20201124	-
9606	28676	TRAV10	-	TCRAV10S1|TCRAV24S1	HGNC:HGNC:12103|Ensembl:ENSG00000211784|IMGT/GENE-DB:TRAV10	14	14q11.2	T cell receptor alpha variable 10	other	TRAV10	T cell receptor alpha variable 10	O	-	20201124	-
9606	28677	TRAV9-2	-	TCRAV22S1|TCRAV9S2|TRAV92	HGNC:HGNC:12154|Ensembl:ENSG00000211793|IMGT/GENE-DB:TRAV9-2	14	14q11.2	T cell receptor alpha variable 9-2	other	TRAV9-2	T cell receptor alpha variable 9-2	O	-	20201124	-
9606	28678	TRAV9-1	-	TCRAV9S1|TRAV91	HGNC:HGNC:12153|Ensembl:ENSG00000211783|IMGT/GENE-DB:TRAV9-1	14	14q11.2	T cell receptor alpha variable 9-1	other	TRAV9-1	T cell receptor alpha variable 9-1	O	-	20201124	-
9606	28679	TRAV8-7	-	TCRAV8S7|TRAV87	HGNC:HGNC:12152|IMGT/GENE-DB:TRAV8-7	14	14q11.2	T cell receptor alpha variable 8-7 (pseudogene)	other	TRAV8-7	T cell receptor alpha variable 8-7 (pseudogene)	O	T cell receptor alpha variable 8-7 (non-functional)	20201124	-
9606	28680	TRAV8-6	-	TCRAV1S3|TCRAV8S6|TRAV86	HGNC:HGNC:12151|Ensembl:ENSG00000211795|IMGT/GENE-DB:TRAV8-6	14	14q11.2	T cell receptor alpha variable 8-6	other	TRAV8-6	T cell receptor alpha variable 8-6	O	-	20201124	-
9606	28681	TRAV8-5	-	TCRAV8S5|TRAV85	HGNC:HGNC:12150|IMGT/GENE-DB:TRAV8-5	14	14q11.2	T cell receptor alpha variable 8-5 (pseudogene)	pseudo	TRAV8-5	T cell receptor alpha variable 8-5 (pseudogene)	O	-	20201124	-
9606	28682	TRAV8-4	-	TCRAV1S2|TCRAV8S4|TRAV84	HGNC:HGNC:12149|Ensembl:ENSG00000211790|IMGT/GENE-DB:TRAV8-4	14	14q11.2	T cell receptor alpha variable 8-4	other	TRAV8-4	T cell receptor alpha variable 8-4	O	T-cell receptor alpha chain V region PY14	20201124	-
9606	28683	TRAV8-3	-	TCRAV1S4|TCRAV8S3|TRAV83	HGNC:HGNC:12148|Ensembl:ENSG00000211787|IMGT/GENE-DB:TRAV8-3	14	14q11.2	T cell receptor alpha variable 8-3	other	TRAV8-3	T cell receptor alpha variable 8-3	O	-	20201124	-
9606	28684	TRAV8-2	-	TCRAV1S5|TCRAV8S2|TRAV82	HGNC:HGNC:12147|Ensembl:ENSG00000211786|IMGT/GENE-DB:TRAV8-2	14	14q11.2	T cell receptor alpha variable 8-2	other	TRAV8-2	T cell receptor alpha variable 8-2	O	-	20201124	-
9606	28685	TRAV8-1	-	TCRAV1S1|TCRAV8S1|TRAV81	HGNC:HGNC:12146|Ensembl:ENSG00000211782|IMGT/GENE-DB:TRAV8-1	14	14q11.2	T cell receptor alpha variable 8-1	other	TRAV8-1	T cell receptor alpha variable 8-1	O	-	20201124	-
9606	28686	TRAV7	-	TCRAV7S1	HGNC:HGNC:12145|Ensembl:ENSG00000211781|IMGT/GENE-DB:TRAV7	14	14q11.2	T cell receptor alpha variable 7	other	TRAV7	T cell receptor alpha variable 7	O	-	20201124	-
9606	28688	TRAV5	-	TCRAV15S1|TCRAV5S1	HGNC:HGNC:12143|Ensembl:ENSG00000211779|IMGT/GENE-DB:TRAV5	14	14q11.2	T cell receptor alpha variable 5	other	TRAV5	T cell receptor alpha variable 5	O	-	20201124	-
9606	28689	TRAV4	-	TCRAV20S1|TCRAV4S1	HGNC:HGNC:12140|Ensembl:ENSG00000211778|IMGT/GENE-DB:TRAV4	14	14q11.2	T cell receptor alpha variable 4	other	TRAV4	T cell receptor alpha variable 4	O	-	20201124	-
9606	28690	TRAV3	-	TCRAV16S1|TCRAV3S1	HGNC:HGNC:12128|Ensembl:ENSG00000211777|IMGT/GENE-DB:TRAV3	14	14q11.2	T cell receptor alpha variable 3	other	TRAV3	T cell receptor alpha variable 3	O	-	20201124	-
9606	28691	TRAV2	-	TCRAV11S1|TCRAV2S1	HGNC:HGNC:12116|Ensembl:ENSG00000211776|IMGT/GENE-DB:TRAV2	14	14q11.2	T cell receptor alpha variable 2	other	TRAV2	T cell receptor alpha variable 2	O	-	20201124	-
9606	28692	TRAV1-2	-	TCRAV1S2|TCRAV7S2|TRAV12	HGNC:HGNC:12102|Ensembl:ENSG00000256553|IMGT/GENE-DB:TRAV1-2	14	14q11.2	T cell receptor alpha variable 1-2	other	TRAV1-2	T cell receptor alpha variable 1-2	O	-	20201124	-
9606	28693	TRAV1-1	-	TCRAV1S1|TCRAV7S1|TRAV11	HGNC:HGNC:12101|Ensembl:ENSG00000255569|IMGT/GENE-DB:TRAV1-1	14	14q11.2	T cell receptor alpha variable 1-1	other	TRAV1-1	T cell receptor alpha variable 1-1	O	-	20201124	-
9606	28694	TRAJ61	-	-	HGNC:HGNC:12094|Ensembl:ENSG00000211831|IMGT/GENE-DB:TRAJ61	14	14q11.2	T cell receptor alpha joining 61 (non-functional)	other	TRAJ61	T cell receptor alpha joining 61 (non-functional)	O	-	20201124	-
9606	28695	TRAJ60	-	TCRA	HGNC:HGNC:12093|Ensembl:ENSG00000249446|IMGT/GENE-DB:TRAJ60	14	14q11.2	T cell receptor alpha joining 60 (pseudogene)	pseudo	TRAJ60	T cell receptor alpha joining 60 (pseudogene)	O	-	20201124	-
9606	28696	TRAJ59	-	-	HGNC:HGNC:12091|Ensembl:ENSG00000211832|IMGT/GENE-DB:TRAJ59	14	14q11.2	T cell receptor alpha joining 59 (non-functional)	other	TRAJ59	T cell receptor alpha joining 59 (non-functional)	O	-	20201124	-
9606	28697	TRAJ58	-	-	HGNC:HGNC:12090|Ensembl:ENSG00000211833|IMGT/GENE-DB:TRAJ58	14	14q11.2	T cell receptor alpha joining 58 (non-functional)	other	TRAJ58	T cell receptor alpha joining 58 (non-functional)	O	-	20201124	-
9606	28698	TRAJ57	-	-	HGNC:HGNC:12089|Ensembl:ENSG00000211834|IMGT/GENE-DB:TRAJ57	14	14q11.2	T cell receptor alpha joining 57	other	TRAJ57	T cell receptor alpha joining 57	O	-	20201124	-
9606	28699	TRAJ56	-	-	HGNC:HGNC:12088|Ensembl:ENSG00000211835|IMGT/GENE-DB:TRAJ56	14	14q11.2	T cell receptor alpha joining 56	other	TRAJ56	T cell receptor alpha joining 56	O	-	20201206	-
9606	28700	TRAJ55	-	-	HGNC:HGNC:12087|Ensembl:ENSG00000250688|IMGT/GENE-DB:TRAJ55	14	14q11.2	T cell receptor alpha joining 55 (pseudogene)	pseudo	TRAJ55	T cell receptor alpha joining 55 (pseudogene)	O	-	20201124	-
9606	28701	TRAJ54	-	-	HGNC:HGNC:12086|Ensembl:ENSG00000211836|IMGT/GENE-DB:TRAJ54	14	14q11.2	T cell receptor alpha joining 54	other	TRAJ54	T cell receptor alpha joining 54	O	-	20201124	-
9606	28702	TRAJ53	-	-	HGNC:HGNC:12085|Ensembl:ENSG00000211837|IMGT/GENE-DB:TRAJ53	14	14q11.2	T cell receptor alpha joining 53	other	TRAJ53	T cell receptor alpha joining 53	O	-	20201124	-
9606	28703	TRAJ52	-	-	HGNC:HGNC:12084|Ensembl:ENSG00000211838|IMGT/GENE-DB:TRAJ52	14	14q11.2	T cell receptor alpha joining 52	other	TRAJ52	T cell receptor alpha joining 52	O	-	20201124	-
9606	28704	TRAJ51	-	-	HGNC:HGNC:12083|Ensembl:ENSG00000248366|IMGT/GENE-DB:TRAJ51	14	14q11.2	T cell receptor alpha joining 51 (pseudogene)	pseudo	TRAJ51	T cell receptor alpha joining 51 (pseudogene)	O	-	20201124	-
9606	28705	TRAJ50	-	-	HGNC:HGNC:12082|Ensembl:ENSG00000211839|IMGT/GENE-DB:TRAJ50	14	14q11.2	T cell receptor alpha joining 50	other	TRAJ50	T cell receptor alpha joining 50	O	-	20201124	-
9606	28706	TRAJ49	-	-	HGNC:HGNC:12080|Ensembl:ENSG00000211840|IMGT/GENE-DB:TRAJ49	14	14q11.2	T cell receptor alpha joining 49	other	TRAJ49	T cell receptor alpha joining 49	O	-	20201124	-
9606	28707	TRAJ48	-	-	HGNC:HGNC:12079|Ensembl:ENSG00000211841|IMGT/GENE-DB:TRAJ48	14	14q11.2	T cell receptor alpha joining 48	other	TRAJ48	T cell receptor alpha joining 48	O	-	20201124	-
9606	28708	TRAJ47	-	-	HGNC:HGNC:12078|Ensembl:ENSG00000211842|IMGT/GENE-DB:TRAJ47	14	14q11.2	T cell receptor alpha joining 47	other	TRAJ47	T cell receptor alpha joining 47	O	-	20201124	-
9606	28709	TRAJ46	-	-	HGNC:HGNC:12077|Ensembl:ENSG00000211843|IMGT/GENE-DB:TRAJ46	14	14q11.2	T cell receptor alpha joining 46	other	TRAJ46	T cell receptor alpha joining 46	O	-	20201124	-
9606	28710	TRAJ45	-	-	HGNC:HGNC:12076|Ensembl:ENSG00000211844|IMGT/GENE-DB:TRAJ45	14	14q11.2	T cell receptor alpha joining 45	other	TRAJ45	T cell receptor alpha joining 45	O	-	20201124	-
9606	28711	TRAJ44	-	-	HGNC:HGNC:12075|Ensembl:ENSG00000211845|IMGT/GENE-DB:TRAJ44	14	14q11.2	T cell receptor alpha joining 44	other	TRAJ44	T cell receptor alpha joining 44	O	-	20201124	-
9606	28712	TRAJ43	-	-	HGNC:HGNC:12074|Ensembl:ENSG00000211846|IMGT/GENE-DB:TRAJ43	14	14q11.2	T cell receptor alpha joining 43	other	TRAJ43	T cell receptor alpha joining 43	O	-	20201124	-
9606	28713	TRAJ42	-	-	HGNC:HGNC:12073|Ensembl:ENSG00000211847|IMGT/GENE-DB:TRAJ42	14	14q11.2	T cell receptor alpha joining 42	other	TRAJ42	T cell receptor alpha joining 42	O	-	20201124	-
9606	28714	TRAJ41	-	-	HGNC:HGNC:12072|Ensembl:ENSG00000211848|IMGT/GENE-DB:TRAJ41	14	14q11.2	T cell receptor alpha joining 41	other	TRAJ41	T cell receptor alpha joining 41	O	-	20201124	-
9606	28715	TRAJ40	-	-	HGNC:HGNC:12071|Ensembl:ENSG00000211849|IMGT/GENE-DB:TRAJ40	14	14q11.2	T cell receptor alpha joining 40	other	TRAJ40	T cell receptor alpha joining 40	O	-	20201124	-
9606	28716	TRAJ39	-	-	HGNC:HGNC:12069|Ensembl:ENSG00000211850|IMGT/GENE-DB:TRAJ39	14	14q11.2	T cell receptor alpha joining 39	other	TRAJ39	T cell receptor alpha joining 39	O	-	20201124	-
9606	28717	TRAJ38	-	-	HGNC:HGNC:12068|Ensembl:ENSG00000211851|IMGT/GENE-DB:TRAJ38	14	14q11.2	T cell receptor alpha joining 38	other	TRAJ38	T cell receptor alpha joining 38	O	-	20201124	-
9606	28718	TRAJ37	-	-	HGNC:HGNC:12067|Ensembl:ENSG00000278661|IMGT/GENE-DB:TRAJ37	14	14q11.2	T cell receptor alpha joining 37	other	TRAJ37	T cell receptor alpha joining 37	O	-	20201124	-
9606	28719	TRAJ36	-	-	HGNC:HGNC:12066|Ensembl:ENSG00000276699|IMGT/GENE-DB:TRAJ36	14	14q11.2	T cell receptor alpha joining 36	other	TRAJ36	T cell receptor alpha joining 36	O	-	20201124	-
9606	28720	TRAJ35	-	-	HGNC:HGNC:12065|Ensembl:ENSG00000211854|IMGT/GENE-DB:TRAJ35	14	14q11.2	T cell receptor alpha joining 35 (non-functional)	other	TRAJ35	T cell receptor alpha joining 35 (non-functional)	O	-	20201124	-
9606	28721	TRAJ34	-	-	HGNC:HGNC:12064|Ensembl:ENSG00000211855|IMGT/GENE-DB:TRAJ34	14	14q11.2	T cell receptor alpha joining 34	other	TRAJ34	T cell receptor alpha joining 34	O	-	20201124	-
9606	28722	TRAJ33	-	-	HGNC:HGNC:12063|Ensembl:ENSG00000211856|IMGT/GENE-DB:TRAJ33	14	14q11.2	T cell receptor alpha joining 33	other	TRAJ33	T cell receptor alpha joining 33	O	-	20201124	-
9606	28723	TRAJ32	-	-	HGNC:HGNC:12062|Ensembl:ENSG00000211857|IMGT/GENE-DB:TRAJ32	14	14q11.2	T cell receptor alpha joining 32	other	TRAJ32	T cell receptor alpha joining 32	O	-	20201124	-
9606	28724	TRAJ31	-	-	HGNC:HGNC:12061|Ensembl:ENSG00000211858|IMGT/GENE-DB:TRAJ31	14	14q11.2	T cell receptor alpha joining 31	other	TRAJ31	T cell receptor alpha joining 31	O	-	20201124	-
9606	28725	TRAJ30	-	-	HGNC:HGNC:12060|Ensembl:ENSG00000211859|IMGT/GENE-DB:TRAJ30	14	14q11.2	T cell receptor alpha joining 30	other	TRAJ30	T cell receptor alpha joining 30	O	-	20201124	-
9606	28726	TRAJ29	-	-	HGNC:HGNC:12058|Ensembl:ENSG00000211860|IMGT/GENE-DB:TRAJ29	14	14q11.2	T cell receptor alpha joining 29	other	TRAJ29	T cell receptor alpha joining 29	O	-	20201124	-
9606	28727	TRAJ28	-	-	HGNC:HGNC:12057|Ensembl:ENSG00000211861|IMGT/GENE-DB:TRAJ28	14	14q11.2	T cell receptor alpha joining 28	other	TRAJ28	T cell receptor alpha joining 28	O	-	20201124	-
9606	28728	TRAJ27	-	-	HGNC:HGNC:12056|Ensembl:ENSG00000211862|IMGT/GENE-DB:TRAJ27	14	14q11.2	T cell receptor alpha joining 27	other	TRAJ27	T cell receptor alpha joining 27	O	-	20201124	-
9606	28729	TRAJ26	-	-	HGNC:HGNC:12055|Ensembl:ENSG00000211863|IMGT/GENE-DB:TRAJ26	14	14q11.2	T cell receptor alpha joining 26	other	TRAJ26	T cell receptor alpha joining 26	O	-	20201124	-
9606	28730	TRAJ25	-	-	HGNC:HGNC:12054|Ensembl:ENSG00000211864|IMGT/GENE-DB:TRAJ25	14	14q11.2	T cell receptor alpha joining 25 (non-functional)	other	TRAJ25	T cell receptor alpha joining 25 (non-functional)	O	-	20201124	-
9606	28731	TRAJ24	-	-	HGNC:HGNC:12053|Ensembl:ENSG00000211865|IMGT/GENE-DB:TRAJ24	14	14q11.2	T cell receptor alpha joining 24	other	TRAJ24	T cell receptor alpha joining 24	O	-	20201124	-
9606	28732	TRAJ23	-	-	HGNC:HGNC:12052|Ensembl:ENSG00000211866|IMGT/GENE-DB:TRAJ23	14	14q11.2	T cell receptor alpha joining 23	other	TRAJ23	T cell receptor alpha joining 23	O	-	20201124	-
9606	28733	TRAJ22	-	-	HGNC:HGNC:12051|Ensembl:ENSG00000211867|IMGT/GENE-DB:TRAJ22	14	14q11.2	T cell receptor alpha joining 22	other	TRAJ22	T cell receptor alpha joining 22	O	-	20201124	-
9606	28734	TRAJ21	-	-	HGNC:HGNC:12050|Ensembl:ENSG00000211868|IMGT/GENE-DB:TRAJ21	14	14q11.2	T cell receptor alpha joining 21	other	TRAJ21	T cell receptor alpha joining 21	O	-	20201124	-
9606	28735	TRAJ20	-	-	HGNC:HGNC:12049|Ensembl:ENSG00000211869|IMGT/GENE-DB:TRAJ20	14	14q11.2	T cell receptor alpha joining 20	other	TRAJ20	T cell receptor alpha joining 20	O	-	20201124	-
9606	28736	TRAJ19	-	-	HGNC:HGNC:12047|Ensembl:ENSG00000211870|IMGT/GENE-DB:TRAJ19	14	14q11.2	T cell receptor alpha joining 19 (non-functional)	other	TRAJ19	T cell receptor alpha joining 19 (non-functional)	O	-	20201124	-
9606	28737	TRAJ18	-	-	HGNC:HGNC:12046|Ensembl:ENSG00000211871|IMGT/GENE-DB:TRAJ18	14	14q11.2	T cell receptor alpha joining 18	other	TRAJ18	T cell receptor alpha joining 18	O	-	20201124	-
9606	28738	TRAJ17	-	-	HGNC:HGNC:12045|Ensembl:ENSG00000211872|IMGT/GENE-DB:TRAJ17	14	14q11.2	T cell receptor alpha joining 17	other	TRAJ17	T cell receptor alpha joining 17	O	-	20201124	-
9606	28739	TRAJ16	-	-	HGNC:HGNC:12044|Ensembl:ENSG00000211873|IMGT/GENE-DB:TRAJ16	14	14q11.2	T cell receptor alpha joining 16	other	TRAJ16	T cell receptor alpha joining 16	O	-	20201124	-
9606	28740	TRAJ15	-	-	HGNC:HGNC:12043|IMGT/GENE-DB:TRAJ15	14	14q11.2	T cell receptor alpha joining 15	other	TRAJ15	T cell receptor alpha joining 15	O	-	20201124	-
9606	28741	TRAJ14	-	-	HGNC:HGNC:12042|Ensembl:ENSG00000211875|IMGT/GENE-DB:TRAJ14	14	14q11.2	T cell receptor alpha joining 14	other	TRAJ14	T cell receptor alpha joining 14	O	-	20201124	-
9606	28742	TRAJ13	-	-	HGNC:HGNC:12041|Ensembl:ENSG00000211876|IMGT/GENE-DB:TRAJ13	14	14q11.2	T cell receptor alpha joining 13	other	TRAJ13	T cell receptor alpha joining 13	O	-	20201124	-
9606	28743	TRAJ12	-	-	HGNC:HGNC:12040|Ensembl:ENSG00000211877|IMGT/GENE-DB:TRAJ12	14	14q11.2	T cell receptor alpha joining 12	other	TRAJ12	T cell receptor alpha joining 12	O	-	20201124	-
9606	28744	TRAJ11	-	-	HGNC:HGNC:12039|Ensembl:ENSG00000211878|IMGT/GENE-DB:TRAJ11	14	14q11.2	T cell receptor alpha joining 11	other	TRAJ11	T cell receptor alpha joining 11	O	-	20201124	-
9606	28745	TRAJ10	-	-	HGNC:HGNC:12038|Ensembl:ENSG00000211879|IMGT/GENE-DB:TRAJ10	14	14q11.2	T cell receptor alpha joining 10	other	TRAJ10	T cell receptor alpha joining 10	O	-	20201124	-
9606	28746	TRAJ9	-	-	HGNC:HGNC:12097|Ensembl:ENSG00000211880|IMGT/GENE-DB:TRAJ9	14	14q11.2	T cell receptor alpha joining 9	other	TRAJ9	T cell receptor alpha joining 9	O	-	20201124	-
9606	28747	TRAJ8	-	-	HGNC:HGNC:12096|Ensembl:ENSG00000211881|IMGT/GENE-DB:TRAJ8	14	14q11.2	T cell receptor alpha joining 8	other	TRAJ8	T cell receptor alpha joining 8	O	-	20201124	-
9606	28748	TRAJ7	-	-	HGNC:HGNC:12095|Ensembl:ENSG00000211882|IMGT/GENE-DB:TRAJ7	14	14q11.2	T cell receptor alpha joining 7	other	TRAJ7	T cell receptor alpha joining 7	O	-	20201124	-
9606	28749	TRAJ6	-	-	HGNC:HGNC:12092|Ensembl:ENSG00000211883|IMGT/GENE-DB:TRAJ6	14	14q11.2	T cell receptor alpha joining 6	other	TRAJ6	T cell receptor alpha joining 6	O	-	20201124	-
9606	28750	TRAJ5	-	-	HGNC:HGNC:12081|Ensembl:ENSG00000211884|IMGT/GENE-DB:TRAJ5	14	14q11.2	T cell receptor alpha joining 5	other	TRAJ5	T cell receptor alpha joining 5	O	-	20201124	-
9606	28751	TRAJ4	-	-	HGNC:HGNC:12070|Ensembl:ENSG00000211885|IMGT/GENE-DB:TRAJ4	14	14q11.2	T cell receptor alpha joining 4	other	TRAJ4	T cell receptor alpha joining 4	O	-	20201124	-
9606	28752	TRAJ3	-	-	HGNC:HGNC:12059|Ensembl:ENSG00000211886|IMGT/GENE-DB:TRAJ3	14	14q11.2	T cell receptor alpha joining 3	other	TRAJ3	T cell receptor alpha joining 3	O	-	20201124	-
9606	28753	TRAJ2	-	-	HGNC:HGNC:12048|Ensembl:ENSG00000211887|IMGT/GENE-DB:TRAJ2	14	14q11.2	T cell receptor alpha joining 2 (non-functional)	other	TRAJ2	T cell receptor alpha joining 2 (non-functional)	O	-	20201124	-
9606	28754	TRAJ1	-	-	HGNC:HGNC:12037|Ensembl:ENSG00000211888|IMGT/GENE-DB:TRAJ1	14	14q11.2	T cell receptor alpha joining 1 (non-functional)	other	TRAJ1	T cell receptor alpha joining 1 (non-functional)	O	-	20201124	-
9606	28755	TRAC	-	IMD7|TCRA|TRA|TRCA	MIM:186880|HGNC:HGNC:12029|Ensembl:ENSG00000277734|IMGT/GENE-DB:TRAC	14	14q11.2	T cell receptor alpha constant	other	TRAC	T cell receptor alpha constant	O	-	20201124	-
9606	28757	IGLVV-66	-	IGLV(V)-66|IGLVV66|V5-5P	HGNC:HGNC:5946|Ensembl:ENSG00000254075|IMGT/GENE-DB:IGLV(V)-66	22	22q11.22	immunoglobulin lambda variable (V)-66 (pseudogene)	pseudo	IGLVV-66	immunoglobulin lambda variable (V)-66 (pseudogene)	O	-	20201124	-
9606	28758	IGLVV-58	-	IGLV(V)-58|IGLVV58|V5-3P	HGNC:HGNC:5945|Ensembl:ENSG00000253637|IMGT/GENE-DB:IGLV(V)-58	22	22q11.22	immunoglobulin lambda variable (V)-58 (pseudogene)	pseudo	IGLVV-58	immunoglobulin lambda variable (V)-58 (pseudogene)	O	-	20201124	-
9606	28759	IGLVIV-65	-	IGLV(IV)-65|IGLVIV65|V4-9P	HGNC:HGNC:5944|Ensembl:ENSG00000254161|IMGT/GENE-DB:IGLV(IV)-65	22	22q11.22	immunoglobulin lambda variable (IV)-65 (pseudogene)	pseudo	IGLVIV-65	immunoglobulin lambda variable (IV)-65 (pseudogene)	O	-	20201124	-
9606	28760	IGLVIV-64	-	IGLV(IV)-64|IGLVIV64|V4-8P	HGNC:HGNC:5943|IMGT/GENE-DB:IGLV(IV)-64	22	22q11.22	immunoglobulin lambda variable (IV)-64 (pseudogene)	pseudo	IGLVIV-64	immunoglobulin lambda variable (IV)-64 (pseudogene)	O	-	20201124	-
9606	28761	IGLVIV-59	-	IGLV(IV)-59|IGLVIV59|V4-7P	HGNC:HGNC:5942|IMGT/GENE-DB:IGLV(IV)-59	22	22q11.22	immunoglobulin lambda variable (IV)-59 (pseudogene)	pseudo	IGLVIV-59	immunoglobulin lambda variable (IV)-59 (pseudogene)	O	-	20201124	-
9606	28762	IGLVIV-53	-	IGLV(IV)-53|IGLVIV53|V4-5P	HGNC:HGNC:5941|Ensembl:ENSG00000253935|IMGT/GENE-DB:IGLV(IV)-53	22	22q11.22	immunoglobulin lambda variable (IV)-53 (pseudogene)	pseudo	IGLVIV-53	immunoglobulin lambda variable (IV)-53 (pseudogene)	O	-	20201124	-
9606	28763	IGLVI-70	-	IGLV(I)-70|IGLVI70|V1-27P	HGNC:HGNC:5940|Ensembl:ENSG00000253239|IMGT/GENE-DB:IGLV(I)-70	22	22q11.22	immunoglobulin lambda variable (I)-70 (pseudogene)	pseudo	IGLVI-70	immunoglobulin lambda variable (I)-70 (pseudogene)	O	IG c809_light_IGLV1-36_IGLJ3|IGL c3229_light_IGLV1-44_IGLJ3	20201124	-
9606	28764	IGLVI-68	-	IGLV(I)-68|IGLVI68|V1-26P	HGNC:HGNC:5939|Ensembl:ENSG00000254355|IMGT/GENE-DB:IGLV(I)-68	22	22q11.22	immunoglobulin lambda variable (I)-68 (pseudogene)	pseudo	IGLVI-68	immunoglobulin lambda variable (I)-68 (pseudogene)	O	-	20201124	-
9606	28765	IGLVI-63	-	IGLV(I)-63|IGLVI63|V1-24P	HGNC:HGNC:5938|Ensembl:ENSG00000253752|IMGT/GENE-DB:IGLV(I)-63	22	22q11.22	immunoglobulin lambda variable (I)-63 (pseudogene)	pseudo	IGLVI-63	immunoglobulin lambda variable (I)-63 (pseudogene)	O	-	20201124	-
9606	28766	IGLVI-56	-	IGLV(I)-56|IGLVI56|V1-21P	HGNC:HGNC:5937|IMGT/GENE-DB:IGLV(I)-56	22	22q11.22	immunoglobulin lambda variable (I)-56 (pseudogene)	pseudo	IGLVI-56	immunoglobulin lambda variable (I)-56 (pseudogene)	O	-	20201124	-
9606	28767	IGLVI-42	-	IGLV(I)-42|IGLVI42|V1-15P	HGNC:HGNC:5936|Ensembl:ENSG00000254175|IMGT/GENE-DB:IGLV(I)-42	22	22q11.22	immunoglobulin lambda variable (I)-42 (pseudogene)	pseudo	IGLVI-42	immunoglobulin lambda variable (I)-42 (pseudogene)	O	-	20201124	-
9606	28768	IGLVI-38	-	IGLV(I)-38|IGLVI38|V1-12P	HGNC:HGNC:5935|IMGT/GENE-DB:IGLV(I)-38	22	22q11.22	immunoglobulin lambda variable (I)-38 (pseudogene)	pseudo	IGLVI-38	immunoglobulin lambda variable (I)-38 (pseudogene)	O	-	20201124	-
9606	28769	IGLVI-20	-	IGLV(I)-20|IGLVI20|V1-6P	HGNC:HGNC:5934|IMGT/GENE-DB:IGLV(I)-20	22	22q11.22	immunoglobulin lambda variable (I)-20 (pseudogene)	pseudo	IGLVI-20	immunoglobulin lambda variable (I)-20 (pseudogene)	O	-	20201124	-
9606	28770	IGLV11-55	-	IGLV1155|V4-6	HGNC:HGNC:5886|Ensembl:ENSG00000211641|IMGT/GENE-DB:IGLV11-55	22	22q11.22	immunoglobulin lambda variable 11-55 (non-functional)	other	IGLV11-55	immunoglobulin lambda variable 11-55 (non-functional)	O	-	20201124	-
9606	28771	IGLV10-67	-	IGLV1067|V1-25P	HGNC:HGNC:5885|IMGT/GENE-DB:IGLV10-67	22	22q11.22	immunoglobulin lambda variable 10-67 (pseudogene)	pseudo	IGLV10-67	immunoglobulin lambda variable 10-67 (pseudogene)	O	-	20201124	-
9606	28772	IGLV10-54	-	IGLV1054|V1-20	HGNC:HGNC:5884|Ensembl:ENSG00000211642|IMGT/GENE-DB:IGLV10-54	22	22q11.22	immunoglobulin lambda variable 10-54	other	IGLV10-54	immunoglobulin lambda variable 10-54	O	-	20201124	-
9606	28773	IGLV9-49	-	IGLV949|V5-2	HGNC:HGNC:5933|Ensembl:ENSG00000223350|IMGT/GENE-DB:IGLV9-49	22	22q11.22	immunoglobulin lambda variable 9-49	other	IGLV9-49	immunoglobulin lambda variable 9-49	O	-	20201124	-
9606	28774	IGLV8-61	-	IGLV861|V3-4	HGNC:HGNC:5931|Ensembl:ENSG00000211638|IMGT/GENE-DB:IGLV8-61	22	22q11.22	immunoglobulin lambda variable 8-61	other	IGLV8-61	immunoglobulin lambda variable 8-61	O	-	20201124	-
9606	28775	IGLV7-46	-	IGLV746|V3-3	HGNC:HGNC:5930|Ensembl:ENSG00000211649|IMGT/GENE-DB:IGLV7-46	22	22q11.22	immunoglobulin lambda variable 7-46	other	IGLV7-46	immunoglobulin lambda variable 7-46	O	-	20201124	-
9606	28776	IGLV7-43	-	IGLV743|V3-2	HGNC:HGNC:5929|Ensembl:ENSG00000211652|IMGT/GENE-DB:IGLV7-43	22	22q11.22	immunoglobulin lambda variable 7-43	other	IGLV7-43	immunoglobulin lambda variable 7-43	O	-	20201124	-
9606	28777	IGLV7-35	-	IGLV735|V3-1P	HGNC:HGNC:5928|IMGT/GENE-DB:IGLV7-35	22	22q11.22	immunoglobulin lambda variable 7-35 (pseudogene)	pseudo	IGLV7-35	immunoglobulin lambda variable 7-35 (pseudogene)	O	-	20201124	-
9606	28778	IGLV6-57	-	IGLV657|V1-22	HGNC:HGNC:5927|Ensembl:ENSG00000211640|IMGT/GENE-DB:IGLV6-57	22	22q11.22	immunoglobulin lambda variable 6-57	other	IGLV6-57	immunoglobulin lambda variable 6-57	O	Ig lambda chain V-VI region AR|amyloid lambda 6 light chain variable region PIP|amyloid lambda 6 light chain variable region SAR	20201124	-
9606	28779	IGLV5-52	-	IGLV552|V4-4	HGNC:HGNC:5926|IMGT/GENE-DB:IGLV5-52	22	22q11.22	immunoglobulin lambda variable 5-52	other	IGLV5-52	immunoglobulin lambda variable 5-52	O	-	20201124	-
9606	28780	IGLV5-48	-	IGLV548|V4-3	HGNC:HGNC:5925|Ensembl:ENSG00000211647|IMGT/GENE-DB:IGLV5-48	22	22q11.22	immunoglobulin lambda variable 5-48 (non-functional)	other	IGLV5-48	immunoglobulin lambda variable 5-48 (non-functional)	O	-	20201124	-
9606	28781	IGLV5-45	-	IGLV545|V4-2	HGNC:HGNC:5924|Ensembl:ENSG00000211650|IMGT/GENE-DB:IGLV5-45	22	22q11.22	immunoglobulin lambda variable 5-45	other	IGLV5-45	immunoglobulin lambda variable 5-45	O	-	20201124	-
9606	28782	IGLV5-39	-	IGLV539	HGNC:HGNC:5923|IMGT/GENE-DB:IGLV5-39	22	22q11.2 alternate reference locus	immunoglobulin lambda variable 5-39	other	IGLV5-39	immunoglobulin lambda variable 5-39	O	-	20201124	-
9606	28783	IGLV5-37	-	IGLV537|V4-1	HGNC:HGNC:5922|Ensembl:ENSG00000211654|IMGT/GENE-DB:IGLV5-37	22	22q11.22	immunoglobulin lambda variable 5-37	other	IGLV5-37	immunoglobulin lambda variable 5-37	O	-	20201124	-
9606	28784	IGLV4-69	-	IGLV469|V5-6	HGNC:HGNC:5921|Ensembl:ENSG00000211637|IMGT/GENE-DB:IGLV4-69	22	22q11.22	immunoglobulin lambda variable 4-69	other	IGLV4-69	immunoglobulin lambda variable 4-69	O	-	20201124	-
9606	28785	IGLV4-60	-	IGLV460|V5-4	HGNC:HGNC:5920|Ensembl:ENSG00000211639|IMGT/GENE-DB:IGLV4-60	22	22q11.22	immunoglobulin lambda variable 4-60	other	IGLV4-60	immunoglobulin lambda variable 4-60	O	-	20201124	-
9606	28786	IGLV4-3	-	IGLV43|V5-1	HGNC:HGNC:5919|Ensembl:ENSG00000211672|IMGT/GENE-DB:IGLV4-3	22	22q11.22	immunoglobulin lambda variable 4-3	other	IGLV4-3	immunoglobulin lambda variable 4-3	O	-	20201124	-
9606	28787	IGLV3-32	-	IGLV332|V2-23P	HGNC:HGNC:5914|Ensembl:ENSG00000211657|IMGT/GENE-DB:IGLV3-32	22	22q11.22	immunoglobulin lambda variable 3-32 (non-functional)	other	IGLV3-32	immunoglobulin lambda variable 3-32 (non-functional)	O	-	20201124	-
9606	28788	IGLV3-31	-	IGLV331|V2-22P	HGNC:HGNC:5913|IMGT/GENE-DB:IGLV3-31	22	22q11.22	immunoglobulin lambda variable 3-31 (pseudogene)	pseudo	IGLV3-31	immunoglobulin lambda variable 3-31 (pseudogene)	O	-	20201124	-
9606	28789	IGLV3-30	-	IGLV330|V2-21P	HGNC:HGNC:5912|IMGT/GENE-DB:IGLV3-30	22	22q11.22	immunoglobulin lambda variable 3-30 (pseudogene)	pseudo	IGLV3-30	immunoglobulin lambda variable 3-30 (pseudogene)	O	-	20201124	-
9606	28790	IGLV3-29	-	IGLV329	HGNC:HGNC:5911|IMGT/GENE-DB:IGLV3-29	22	22q11.22	immunoglobulin lambda variable 3-29 (pseudogene)	pseudo	IGLV3-29	immunoglobulin lambda variable 3-29 (pseudogene)	O	-	20201124	-
9606	28791	IGLV3-27	-	IGLV327|V2-19	HGNC:HGNC:5910|Ensembl:ENSG00000211658|IMGT/GENE-DB:IGLV3-27	22	22q11.22	immunoglobulin lambda variable 3-27	other	IGLV3-27	immunoglobulin lambda variable 3-27	O	Ig lambda chain V-IV region Kern	20201124	-
9606	28792	IGLV3-26	-	IGLV326|V2-18P	HGNC:HGNC:5909|IMGT/GENE-DB:IGLV3-26	22	22q11.22	immunoglobulin lambda variable 3-26 (pseudogene)	pseudo	IGLV3-26	immunoglobulin lambda variable 3-26 (pseudogene)	O	-	20201124	-
9606	28793	IGLV3-25	-	IGLV325|V2-17	HGNC:HGNC:5908|Ensembl:ENSG00000211659|IMGT/GENE-DB:IGLV3-25	22	22q11.22	immunoglobulin lambda variable 3-25	other	IGLV3-25	immunoglobulin lambda variable 3-25	O	Ig lambda chain V-IV region Hil	20201124	-
9606	28794	IGLV3-24	-	IGLV324|V2-16P	HGNC:HGNC:5907|IMGT/GENE-DB:IGLV3-24	22	22q11.22	immunoglobulin lambda variable 3-24 (pseudogene)	pseudo	IGLV3-24	immunoglobulin lambda variable 3-24 (pseudogene)	O	-	20201124	-
9606	28795	IGLV3-22	-	IGLV322|V2-15	HGNC:HGNC:5906|Ensembl:ENSG00000211661|IMGT/GENE-DB:IGLV3-22	22	22q11.22	immunoglobulin lambda variable 3-22	other	IGLV3-22	immunoglobulin lambda variable 3-22	O	-	20201124	-
9606	28796	IGLV3-21	-	IGLV321|V2-14	HGNC:HGNC:5905|Ensembl:ENSG00000211662|IMGT/GENE-DB:IGLV3-21	22	22q11.22	immunoglobulin lambda variable 3-21	other	IGLV3-21	immunoglobulin lambda variable 3-21	O	Ig lambda chain V-III region LOI	20201124	-
9606	28797	IGLV3-19	-	IGLV319|V2-13|VL3L	HGNC:HGNC:5903|Ensembl:ENSG00000211663|IMGT/GENE-DB:IGLV3-19	22	22q11.22	immunoglobulin lambda variable 3-19	other	IGLV3-19	immunoglobulin lambda variable 3-19	O	Ig lambda chain V-III region SH|rearranged Vl3l gene segment|rearranged Vl3l segment	20201124	-
9606	28798	IGLV3-17	-	IGLV317|V2-12P	HGNC:HGNC:5902|Ensembl:ENSG00000253152|IMGT/GENE-DB:IGLV3-17	22	22q11.22	immunoglobulin lambda variable 3-17 (pseudogene)	pseudo	IGLV3-17	immunoglobulin lambda variable 3-17 (pseudogene)	O	-	20201124	-
9606	28799	IGLV3-16	-	IGLV316|V2-11	HGNC:HGNC:5901|Ensembl:ENSG00000211665|IMGT/GENE-DB:IGLV3-16	22	22q11.22	immunoglobulin lambda variable 3-16	other	IGLV3-16	immunoglobulin lambda variable 3-16	O	-	20201124	-
9606	28800	IGLV3-15	-	IGLV315|V2-10P	HGNC:HGNC:5900|Ensembl:ENSG00000253786|IMGT/GENE-DB:IGLV3-15	22	22q11.22	immunoglobulin lambda variable 3-15 (pseudogene)	pseudo	IGLV3-15	immunoglobulin lambda variable 3-15 (pseudogene)	O	-	20201124	-
9606	28801	IGLV3-13	-	IGLV313|V2-9P	HGNC:HGNC:5899|IMGT/GENE-DB:IGLV3-13	22	22q11.22	immunoglobulin lambda variable 3-13 (pseudogene)	pseudo	IGLV3-13	immunoglobulin lambda variable 3-13 (pseudogene)	O	-	20201124	-
9606	28802	IGLV3-12	-	IGLV312|V2-8	HGNC:HGNC:5898|Ensembl:ENSG00000211667|IMGT/GENE-DB:IGLV3-12	22	22q11.22	immunoglobulin lambda variable 3-12	other	IGLV3-12	immunoglobulin lambda variable 3-12	O	-	20201124	-
9606	28803	IGLV3-10	-	IGLV310|V2-7	HGNC:HGNC:5897|Ensembl:ENSG00000211669|IMGT/GENE-DB:IGLV3-10	22	22q11.22	immunoglobulin lambda variable 3-10	other	IGLV3-10	immunoglobulin lambda variable 3-10	O	-	20201124	-
9606	28804	IGLV3-9	-	IGLV39|V2-6	HGNC:HGNC:5918|Ensembl:ENSG00000211670|IMGT/GENE-DB:IGLV3-9	22	22q11.22	immunoglobulin lambda variable 3-9	other	IGLV3-9	immunoglobulin lambda variable 3-9	O	-	20201124	-
9606	28805	IGLV3-7	-	IGLV37|V2-5P	HGNC:HGNC:5917|Ensembl:ENSG00000254077|IMGT/GENE-DB:IGLV3-7	22	22q11.22	immunoglobulin lambda variable 3-7 (pseudogene)	pseudo	IGLV3-7	immunoglobulin lambda variable 3-7 (pseudogene)	O	-	20201124	-
9606	28806	IGLV3-6	-	IGLV36|V2-4P	HGNC:HGNC:5916|Ensembl:ENSG00000253448|IMGT/GENE-DB:IGLV3-6	22	22q11.22	immunoglobulin lambda variable 3-6 (pseudogene)	pseudo	IGLV3-6	immunoglobulin lambda variable 3-6 (pseudogene)	O	-	20201124	-
9606	28807	IGLV3-4	-	IGLV34|V2-3P	HGNC:HGNC:5915|IMGT/GENE-DB:IGLV3-4	22	22q11.22	immunoglobulin lambda variable 3-4 (pseudogene)	pseudo	IGLV3-4	immunoglobulin lambda variable 3-4 (pseudogene)	O	-	20201124	-
9606	28808	IGLV3-2	-	IGLV32|V2-2P	HGNC:HGNC:5904|IMGT/GENE-DB:IGLV3-2	22	22q11.22	immunoglobulin lambda variable 3-2 (pseudogene)	pseudo	IGLV3-2	immunoglobulin lambda variable 3-2 (pseudogene)	O	-	20201124	-
9606	28809	IGLV3-1	-	IGLV31|V2-1	HGNC:HGNC:5896|IMGT/GENE-DB:IGLV3-1	22	22q11.22	immunoglobulin lambda variable 3-1	other	IGLV3-1	immunoglobulin lambda variable 3-1	O	Ig lambda chain V-IV region Bau	20201124	-
9606	28810	IGLV2-34	-	IGLV234|V1-10P	HGNC:HGNC:5893|IMGT/GENE-DB:IGLV2-34	22	22q11.22	immunoglobulin lambda variable 2-34 (pseudogene)	pseudo	IGLV2-34	immunoglobulin lambda variable 2-34 (pseudogene)	O	-	20201124	-
9606	28811	IGLV2-33	-	IGLV233|V1-9	HGNC:HGNC:5892|Ensembl:ENSG00000211656|IMGT/GENE-DB:IGLV2-33	22	22q11.22	immunoglobulin lambda variable 2-33 (non-functional)	other	IGLV2-33	immunoglobulin lambda variable 2-33 (non-functional)	O	-	20201124	-
9606	28812	IGLV2-28	-	IGLV228|V1-8P	HGNC:HGNC:5891|Ensembl:ENSG00000253451|IMGT/GENE-DB:IGLV2-28	22	22q11.22	immunoglobulin lambda variable 2-28 (pseudogene)	pseudo	IGLV2-28	immunoglobulin lambda variable 2-28 (pseudogene)	O	-	20201124	-
9606	28813	IGLV2-23	-	IGLV223|V1-7	HGNC:HGNC:5890|Ensembl:ENSG00000211660|IMGT/GENE-DB:IGLV2-23	22	22q11.22	immunoglobulin lambda variable 2-23	other	IGLV2-23	immunoglobulin lambda variable 2-23	O	Ig lambda chain V-II region NEI	20201124	-
9606	28814	IGLV2-18	-	IGLV218|V1-5	HGNC:HGNC:5889|Ensembl:ENSG00000211664|IMGT/GENE-DB:IGLV2-18	22	22q11.22	immunoglobulin lambda variable 2-18	other	IGLV2-18	immunoglobulin lambda variable 2-18	O	-	20201124	-
9606	28815	IGLV2-14	-	IGLV214|V1-4	HGNC:HGNC:5888|Ensembl:ENSG00000211666|IMGT/GENE-DB:IGLV2-14	22	22q11.22	immunoglobulin lambda variable 2-14	other	IGLV2-14	immunoglobulin lambda variable 2-14	O	Ig lambda chain V-II region TOG	20210103	-
9606	28816	IGLV2-11	-	IGLV211|V1-3	HGNC:HGNC:5887|Ensembl:ENSG00000211668|IMGT/GENE-DB:IGLV2-11	22	22q11.22	immunoglobulin lambda variable 2-11	other	IGLV2-11	immunoglobulin lambda variable 2-11	O	Ig lambda chain V-II region BOH	20201124	-
9606	28817	IGLV2-8	-	IGLV28|V1-2	HGNC:HGNC:5895|Ensembl:ENSG00000278196|IMGT/GENE-DB:IGLV2-8	22	22q11.22	immunoglobulin lambda variable 2-8	other	IGLV2-8	immunoglobulin lambda variable 2-8	O	Ig lambda chain V-II region MGC	20201124	-
9606	28818	IGLV2-5	-	IGLV25|V1-1P	HGNC:HGNC:5894|IMGT/GENE-DB:IGLV2-5	22	22q11.22	immunoglobulin lambda variable 2-5 (pseudogene)	pseudo	IGLV2-5	immunoglobulin lambda variable 2-5 (pseudogene)	O	-	20201124	-
9606	28819	IGLV1-62	-	IGLV162|V1-23P	HGNC:HGNC:5883|IMGT/GENE-DB:IGLV1-62	22	22q11.22	immunoglobulin lambda variable 1-62 (pseudogene)	pseudo	IGLV1-62	immunoglobulin lambda variable 1-62 (pseudogene)	O	-	20201124	-
9606	28820	IGLV1-51	-	IGLV151|V1-19	HGNC:HGNC:5882|Ensembl:ENSG00000211644|IMGT/GENE-DB:IGLV1-51	22	22q11.22	immunoglobulin lambda variable 1-51	other	IGLV1-51	immunoglobulin lambda variable 1-51	O	Ig lambda chain V-I region 51|Ig lambda chain V-I region EPS|Ig lambda chain V-I region NEW|Ig lambda chain V-I region NIG-64	20201124	-
9606	28821	IGLV1-50	-	IGLV150|V1-18	HGNC:HGNC:5881|Ensembl:ENSG00000211645|IMGT/GENE-DB:IGLV1-50	22	22q11.22	immunoglobulin lambda variable 1-50 (non-functional)	other	IGLV1-50	immunoglobulin lambda variable 1-50 (non-functional)	O	-	20201124	-
9606	28822	IGLV1-47	-	IGLV147|V1-17	HGNC:HGNC:5880|Ensembl:ENSG00000211648|IMGT/GENE-DB:IGLV1-47	22	22q11.22	immunoglobulin lambda variable 1-47	other	IGLV1-47	immunoglobulin lambda variable 1-47	O	Ig lambda chain V-I region HA	20201124	-
9606	28823	IGLV1-44	-	IGLV144|V1-16	HGNC:HGNC:5879|Ensembl:ENSG00000211651|IMGT/GENE-DB:IGLV1-44	22	22q11.22	immunoglobulin lambda variable 1-44	other	IGLV1-44	immunoglobulin lambda variable 1-44	O	Ig lambda chain V-I region VOR	20201124	-
9606	28824	IGLV1-41	-	IGLV141|V1-14P	HGNC:HGNC:5878|Ensembl:ENSG00000253818|IMGT/GENE-DB:IGLV1-41	22	22q11.22	immunoglobulin lambda variable 1-41 (pseudogene)	pseudo	IGLV1-41	immunoglobulin lambda variable 1-41 (pseudogene)	O	-	20201124	-
9606	28825	IGLV1-40	-	IGLV140|V1-13	HGNC:HGNC:5877|Ensembl:ENSG00000211653|IMGT/GENE-DB:IGLV1-40	22	22q11.22	immunoglobulin lambda variable 1-40	other	IGLV1-40	immunoglobulin lambda variable 1-40	O	Ig lambda chain V-I region NEWM	20201124	-
9606	28826	IGLV1-36	-	IGLV136|V1-11	HGNC:HGNC:5876|Ensembl:ENSG00000211655|IMGT/GENE-DB:IGLV1-36	22	22q11.22	immunoglobulin lambda variable 1-36	other	IGLV1-36	immunoglobulin lambda variable 1-36	O	-	20201124	-
9606	28827	IGLJ7	-	J7	HGNC:HGNC:5869|Ensembl:ENSG00000211684|IMGT/GENE-DB:IGLJ7	22	22q11.22	immunoglobulin lambda joining 7	other	IGLJ7	immunoglobulin lambda joining 7	O	-	20201124	-
9606	28828	IGLJ6	-	-	HGNC:HGNC:5868|IMGT/GENE-DB:IGLJ6	22	22q11.22	immunoglobulin lambda joining 6	other	IGLJ6	immunoglobulin lambda joining 6	O	-	20201124	-
9606	28829	IGLJ5	-	-	HGNC:HGNC:5867|IMGT/GENE-DB:IGLJ5	22	22q11.22	immunoglobulin lambda joining 5 (non-functional)	other	IGLJ5	immunoglobulin lambda joining 5 (non-functional)	O	-	20201124	-
9606	28830	IGLJ4	-	-	HGNC:HGNC:5866|Ensembl:ENSG00000211680|IMGT/GENE-DB:IGLJ4	22	22q11.22	immunoglobulin lambda joining 4 (non-functional)	other	IGLJ4	immunoglobulin lambda joining 4 (non-functional)	O	-	20201124	-
9606	28831	IGLJ3	-	J3	HGNC:HGNC:5865|IMGT/GENE-DB:IGLJ3	22	22q11.22	immunoglobulin lambda joining 3	other	IGLJ3	immunoglobulin lambda joining 3	O	-	20201124	-
9606	28832	IGLJ2	-	J2	HGNC:HGNC:5864|IMGT/GENE-DB:IGLJ2	22	22q11.22	immunoglobulin lambda joining 2	other	IGLJ2	immunoglobulin lambda joining 2	O	-	20201124	-
9606	28833	IGLJ1	-	J1	HGNC:HGNC:5863|IMGT/GENE-DB:IGLJ1	22	22q11.22	immunoglobulin lambda joining 1	other	IGLJ1	immunoglobulin lambda joining 1	O	-	20201124	-
9606	28834	IGLC7	-	C7	HGNC:HGNC:5861|Ensembl:ENSG00000211685|IMGT/GENE-DB:IGLC7	22	22q11.22	immunoglobulin lambda constant 7	other	IGLC7	immunoglobulin lambda constant 7	O	-	20201124	-
9606	28847	IGKV2OR22-4	-	IGKV2OR224|IGKVP6	HGNC:HGNC:5813|IMGT/GENE-DB:IGKV2/OR22-4	22	22q11.1	immunoglobulin kappa variable 2/OR22-4 (pseudogene)	pseudo	IGKV2OR22-4	immunoglobulin kappa variable 2/OR22-4 (pseudogene)	O	IGKV2/OR22-4|immunoglobulin kappa variable region pseudogene 6	20201124	-
9606	28850	IGKV1OR22-5	-	IGKV1OR22-5A|IGKV1OR225|IGKV1OR225A|IGKVP7	HGNC:HGNC:5773|IMGT/GENE-DB:IGKV1/OR22-5	22	22q11	immunoglobulin kappa variable 1/OR22-5 (pseudogene)	other	IGKV1OR22-5	immunoglobulin kappa variable 1/OR22-5 (pseudogene)	O	IGKV1/OR22-5|IGKV1/OR22-5A|immunoglobulin kappa variable 1/OR22-5a|immunoglobulin kappa variable region pseudogene 7	20190324	-
9606	28854	IGKV3OR2-5	-	IGKV3/OR2-5|IGKV3OR25	HGNC:HGNC:5832|IMGT/GENE-DB:IGKV3/OR2-5	2	2q11.2	immunoglobulin kappa variable 3/OR2-5 (pseudogene)	pseudo	IGKV3OR2-5	immunoglobulin kappa variable 3/OR2-5 (pseudogene)	O	-	20200624	-
9606	28855	IGKV2OR2-10	-	IGKV2OR210	HGNC:HGNC:5806|IMGT/GENE-DB:IGKV2/OR2-10	2	2q11.2	immunoglobulin kappa variable 2/OR2-10 (pseudogene)	pseudo	IGKV2OR2-10	immunoglobulin kappa variable 2/OR2-10 (pseudogene)	O	IGKV2/OR2-10	20201124	-
9606	28858	IGKV2OR2-4	-	IGKV2/OR2-4|IGKV2OR24	HGNC:HGNC:5809|IMGT/GENE-DB:IGKV2/OR2-4	2	2q11.2	immunoglobulin kappa variable 2/OR2-4 (pseudogene)	pseudo	IGKV2OR2-4	immunoglobulin kappa variable 2/OR2-4 (pseudogene)	O	-	20200624	-
9606	28859	IGKV2OR2-2	-	IGKV2/OR2-2|IGKV2OR22	HGNC:HGNC:5808|IMGT/GENE-DB:IGKV2/OR2-2	2	2q11.2	immunoglobulin kappa variable 2/OR2-2 (pseudogene)	pseudo	IGKV2OR2-2	immunoglobulin kappa variable 2/OR2-2 (pseudogene)	O	-	20201124	-
9606	28861	IGKV2OR2-1	-	IGKV2/OR2-1|IGKV2OR2-1A|IGKV2OR21|IGKV2OR21A	HGNC:HGNC:5805|IMGT/GENE-DB:IGKV2/OR2-1	2	2q11.2	immunoglobulin kappa variable 2/OR2-1 (pseudogene)	pseudo	IGKV2OR2-1	immunoglobulin kappa variable 2/OR2-1 (pseudogene)	O	IGKV2/OR2-1A|immunoglobulin kappa variable 2/OR2-1a	20200624	-
9606	28862	IGKV1OR2-108	-	IGKV1OR2108|IGO1	MIM:147185|HGNC:HGNC:5767|IMGT/GENE-DB:IGKV1/OR2-108	2	2q12-q14	immunoglobulin kappa variable 1/OR2-108 (non-functional)	other	IGKV1OR2-108	immunoglobulin kappa variable 1/OR2-108 (non-functional)	O	IGKV1/OR2-108|immunoglobulin orphon (transposed element) 1	20190324	-
9606	28863	IGKV1OR2-11	-	IGKV1OR211	HGNC:HGNC:5768|IMGT/GENE-DB:IGKV1/OR2-11	2	2q11.2	immunoglobulin kappa variable 1/OR2-11 (pseudogene)	pseudo	IGKV1OR2-11	immunoglobulin kappa variable 1/OR2-11 (pseudogene)	O	IGKV1/OR2-11	20200624	-
9606	28864	IGKV1OR2-9	-	IGKV1/OR2-9|IGKV1OR29	HGNC:HGNC:5771|IMGT/GENE-DB:IGKV1/OR2-9	2	2q11.2	immunoglobulin kappa variable 1/OR2-9 (pseudogene)	pseudo	IGKV1OR2-9	immunoglobulin kappa variable 1/OR2-9 (pseudogene)	O	-	20200624	-
9606	28865	IGKV1OR2-6	-	IGKV1/OR2-6|IGKV1OR26	HGNC:HGNC:5770|IMGT/GENE-DB:IGKV1/OR2-6	2	2q11.2	immunoglobulin kappa variable 1/OR2-6 (pseudogene)	pseudo	IGKV1OR2-6	immunoglobulin kappa variable 1/OR2-6 (pseudogene)	O	-	20200624	-
9606	28866	IGKV1OR2-3	-	IGKV1/OR2-3|IGKV1OR23	HGNC:HGNC:5769|IMGT/GENE-DB:IGKV1/OR2-3	2	2q11.2	immunoglobulin kappa variable 1/OR2-3 (pseudogene)	pseudo	IGKV1OR2-3	immunoglobulin kappa variable 1/OR2-3 (pseudogene)	O	-	20200624	-
9606	28867	IGKV1OR2-0	-	IGKV1/OR2-0|IGKV1OR20	HGNC:HGNC:5766|IMGT/GENE-DB:IGKV1/OR2-0	2	2p11.2	immunoglobulin kappa variable 1/OR2-0 (non-functional)	other	IGKV1OR2-0	immunoglobulin kappa variable 1/OR2-0 (non-functional)	O	-	20200624	-
9606	28869	IGKV6D-41	-	A14	HGNC:HGNC:5838|Ensembl:ENSG00000211626|IMGT/GENE-DB:IGKV6D-41	2	2p11.2	immunoglobulin kappa variable 6D-41 (non-functional)	other	IGKV6D-41	immunoglobulin kappa variable 6D-41 (non-functional)	O	-	20201124	-
9606	28870	IGKV6D-21	-	A10|IGKV6D21	HGNC:HGNC:5837|Ensembl:ENSG00000225523|IMGT/GENE-DB:IGKV6D-21	2	2p11.2	immunoglobulin kappa variable 6D-21 (non-functional)	other	IGKV6D-21	immunoglobulin kappa variable 6D-21 (non-functional)	O	-	20201124	-
9606	28871	IGKV3D-34	-	IGKV3D34|O7	HGNC:HGNC:5828|IMGT/GENE-DB:IGKV3D-34	2	2p11.2	immunoglobulin kappa variable 3D-34 (pseudogene)	pseudo	IGKV3D-34	immunoglobulin kappa variable 3D-34 (pseudogene)	O	immunoglobulin kappa variable 1D-34	20201124	-
9606	28872	IGKV3D-31	-	IGKV3D31|O10	HGNC:HGNC:5827|IMGT/GENE-DB:IGKV3D-31	2	2p11.2	immunoglobulin kappa variable 3D-31 (pseudogene)	pseudo	IGKV3D-31	immunoglobulin kappa variable 3D-31 (pseudogene)	O	-	20201124	-
9606	28873	IGKV3D-25	-	A6|IGKV3D25	HGNC:HGNC:5826|IMGT/GENE-DB:IGKV3D-25	2	2p11.2	immunoglobulin kappa variable 3D-25 (pseudogene)	pseudo	IGKV3D-25	immunoglobulin kappa variable 3D-25 (pseudogene)	O	-	20201124	-
9606	28874	IGKV3D-20	-	A11|A11a|IGKV3D20	HGNC:HGNC:5825|Ensembl:ENSG00000211625|IMGT/GENE-DB:IGKV3D-20	2	2p11.2	immunoglobulin kappa variable 3D-20	other	IGKV3D-20	immunoglobulin kappa variable 3D-20	O	-	20201124	-
9606	28875	IGKV3D-15	-	IGKV3D15|L16|L16a|L16b|L16c	HGNC:HGNC:5824|Ensembl:ENSG00000224041|IMGT/GENE-DB:IGKV3D-15	2	2p11.2	immunoglobulin kappa variable 3D-15	other	IGKV3D-15	immunoglobulin kappa variable 3D-15	O	immunoglobulin light chain variable region	20201124	-
9606	28876	IGKV3D-11	-	IGKV3D11|L20	HGNC:HGNC:5823|Ensembl:ENSG00000211632|IMGT/GENE-DB:IGKV3D-11	2	2p11.2	immunoglobulin kappa variable 3D-11	other	IGKV3D-11	immunoglobulin kappa variable 3D-11	O	-	20201124	-
9606	28877	IGKV3D-7	-	IGKV3D7|L25	HGNC:HGNC:5829|Ensembl:ENSG00000228325|IMGT/GENE-DB:IGKV3D-7	2	2p11.2	immunoglobulin kappa variable 3D-7	other	IGKV3D-7	immunoglobulin kappa variable 3D-7	O	-	20201124	-
9606	28878	IGKV2D-40	-	IGKV2D40|O1	HGNC:HGNC:5804|Ensembl:ENSG00000251039|IMGT/GENE-DB:IGKV2D-40	2	2p11.2	immunoglobulin kappa variable 2D-40	other	IGKV2D-40	immunoglobulin kappa variable 2D-40	O	-	20201124	-
9606	28879	IGKV2D-38	-	IGKV2D38|O3	HGNC:HGNC:5803|Ensembl:ENSG00000254009|IMGT/GENE-DB:IGKV2D-38	2	2p11.2	immunoglobulin kappa variable 2D-38 (pseudogene)	pseudo	IGKV2D-38	immunoglobulin kappa variable 2D-38 (pseudogene)	O	-	20201124	-
9606	28880	IGKV2D-36	-	IGKV2D36|O5	HGNC:HGNC:5802|Ensembl:ENSG00000253127|IMGT/GENE-DB:IGKV2D-36	2	2p11.2	immunoglobulin kappa variable 2D-36 (pseudogene)	pseudo	IGKV2D-36	immunoglobulin kappa variable 2D-36 (pseudogene)	O	-	20201124	-
9606	28881	IGKV2D-30	-	A1|IGKV2D30	HGNC:HGNC:5801|Ensembl:ENSG00000239571|IMGT/GENE-DB:IGKV2D-30	2	2p11.2	immunoglobulin kappa variable 2D-30	other	IGKV2D-30	immunoglobulin kappa variable 2D-30	O	-	20201124	-
9606	28882	IGKV2D-29	-	A2a|A2c|IGKV2D29	HGNC:HGNC:5800|Ensembl:ENSG00000243264|IMGT/GENE-DB:IGKV2D-29	2	2p11.2	immunoglobulin kappa variable 2D-29	other	IGKV2D-29	immunoglobulin kappa variable 2D-29	O	-	20201124	-
9606	28883	IGKV2D-28	-	A3|IGKV2D28	HGNC:HGNC:5799|Ensembl:ENSG00000242534|IMGT/GENE-DB:IGKV2D-28	2	2p11.2	immunoglobulin kappa variable 2D-28	other	IGKV2D-28	immunoglobulin kappa variable 2D-28	O	Ig kappa chain V-II region FR	20201124	-
9606	28884	IGKV2D-26	-	A5|IGKV2D26	HGNC:HGNC:5798|Ensembl:ENSG00000211623|IMGT/GENE-DB:IGKV2D-26	2	2p11.2	immunoglobulin kappa variable 2D-26	pseudo	IGKV2D-26	immunoglobulin kappa variable 2D-26	O	immunoglobulin light chain variable region	20201124	-
9606	28885	IGKV2D-24	-	A7|IGKV2D24	HGNC:HGNC:5797|Ensembl:ENSG00000241566|IMGT/GENE-DB:IGKV2D-24	2	2p11.2	immunoglobulin kappa variable 2D-24 (non-functional)	other	IGKV2D-24	immunoglobulin kappa variable 2D-24 (non-functional)	O	-	20201124	-
9606	28886	IGKV2D-23	-	A8|IGKV2D23	HGNC:HGNC:5796|IMGT/GENE-DB:IGKV2D-23	2	2p11.2	immunoglobulin kappa variable 2D-23 (pseudogene)	pseudo	IGKV2D-23	immunoglobulin kappa variable 2D-23 (pseudogene)	O	-	20201124	-
9606	28887	IGKV2D-19	-	A12|IGKV2D19	HGNC:HGNC:5795|Ensembl:ENSG00000253765|IMGT/GENE-DB:IGKV2D-19	2	2p11.2	immunoglobulin kappa variable 2D-19 (pseudogene)	pseudo	IGKV2D-19	immunoglobulin kappa variable 2D-19 (pseudogene)	O	-	20201124	-
9606	28888	IGKV2D-18	-	A13|IGKV2D18	HGNC:HGNC:5794|Ensembl:ENSG00000254220|IMGT/GENE-DB:IGKV2D-18	2	2p11.2	immunoglobulin kappa variable 2D-18 (pseudogene)	pseudo	IGKV2D-18	immunoglobulin kappa variable 2D-18 (pseudogene)	O	-	20201124	-
9606	28889	IGKV2D-14	-	IGKV2D14|L17	HGNC:HGNC:5793|IMGT/GENE-DB:IGKV2D-14	2	2p11.2	immunoglobulin kappa variable 2D-14 (pseudogene)	pseudo	IGKV2D-14	immunoglobulin kappa variable 2D-14 (pseudogene)	O	-	20201124	-
9606	28890	IGKV2D-10	-	IGKV2D10|L21	HGNC:HGNC:5792|IMGT/GENE-DB:IGKV2D-10	2	2p11.2	immunoglobulin kappa variable 2D-10 (pseudogene)	pseudo	IGKV2D-10	immunoglobulin kappa variable 2D-10 (pseudogene)	O	-	20201124	-
9606	28891	IGKV1D-43	-	IGKV1D43|L23|L23a	HGNC:HGNC:5758|Ensembl:ENSG00000242580|IMGT/GENE-DB:IGKV1D-43	2	2p11.2	immunoglobulin kappa variable 1D-43	other	IGKV1D-43	immunoglobulin kappa variable 1D-43	O	-	20201124	-
9606	28892	IGKV1D-42	-	IGKV1D42|L22	HGNC:HGNC:5757|Ensembl:ENSG00000211633|IMGT/GENE-DB:IGKV1D-42	2	2p11.2	immunoglobulin kappa variable 1D-42 (non-functional)	other	IGKV1D-42	immunoglobulin kappa variable 1D-42 (non-functional)	O	-	20201124	-
9606	28893	IGKV1D-39	-	IGKV1D39|O2	HGNC:HGNC:5756|Ensembl:ENSG00000251546|IMGT/GENE-DB:IGKV1D-39	2	2p11.2	immunoglobulin kappa variable 1D-39	other	IGKV1D-39	immunoglobulin kappa variable 1D-39	O	Ig kappa chain V-I region Daudi	20201124	-
9606	28894	IGKV1D-37	-	IGKV1D37|O4	HGNC:HGNC:5755|Ensembl:ENSG00000250036|IMGT/GENE-DB:IGKV1D-37	2	2p11.2	immunoglobulin kappa variable 1D-37 (non-functional)	other	IGKV1D-37	immunoglobulin kappa variable 1D-37 (non-functional)	O	-	20201124	-
9606	28895	IGKV1D-35	-	IGKV1D35|O6	HGNC:HGNC:5754|IMGT/GENE-DB:IGKV1D-35	2	2p11.2	immunoglobulin kappa variable 1D-35 (pseudogene)	pseudo	IGKV1D-35	immunoglobulin kappa variable 1D-35 (pseudogene)	O	-	20201124	-
9606	28896	IGKV1D-33	-	IGKV1D33|O8	HGNC:HGNC:5753|Ensembl:ENSG00000239975|IMGT/GENE-DB:IGKV1D-33	2	2p11.2	immunoglobulin kappa variable 1D-33	other	IGKV1D-33	immunoglobulin kappa variable 1D-33	O	Ig kappa chain V-I region AG	20201206	-
9606	28897	IGKV1D-32	-	IGKV1D32|O9	HGNC:HGNC:5752|Ensembl:ENSG00000253191|IMGT/GENE-DB:IGKV1D-32	2	2p11.2	immunoglobulin kappa variable 1D-32 (pseudogene)	pseudo	IGKV1D-32	immunoglobulin kappa variable 1D-32 (pseudogene)	O	-	20201124	-
9606	28898	IGKV1D-27	-	A4|A4a|IGKV1D27	HGNC:HGNC:5751|IMGT/GENE-DB:IGKV1D-27	2	2p11.2	immunoglobulin kappa variable 1D-27 (pseudogene)	pseudo	IGKV1D-27	immunoglobulin kappa variable 1D-27 (pseudogene)	O	-	20201124	-
9606	28899	IGKV1D-22	-	A9|IGKV1D22	HGNC:HGNC:5750|Ensembl:ENSG00000253365|IMGT/GENE-DB:IGKV1D-22	2	2p11.2	immunoglobulin kappa variable 1D-22 (pseudogene)	pseudo	IGKV1D-22	immunoglobulin kappa variable 1D-22 (pseudogene)	O	-	20201124	-
9606	28900	IGKV1D-17	-	IGKV1D17|L14	HGNC:HGNC:5749|Ensembl:ENSG00000242766|IMGT/GENE-DB:IGKV1D-17	2	2p11.2	immunoglobulin kappa variable 1D-17	other	IGKV1D-17	immunoglobulin kappa variable 1D-17	O	-	20201124	-
9606	28901	IGKV1D-16	-	IGKV1D16|L15|L15a	HGNC:HGNC:5748|Ensembl:ENSG00000241244|IMGT/GENE-DB:IGKV1D-16	2	2p11.2	immunoglobulin kappa variable 1D-16	other	IGKV1D-16	immunoglobulin kappa variable 1D-16	O	-	20201124	-
9606	28902	IGKV1D-13	-	IGKV1D13|L18	HGNC:HGNC:5747|Ensembl:ENSG00000276566|IMGT/GENE-DB:IGKV1D-13	2	2p11.2	immunoglobulin kappa variable 1D-13	other	IGKV1D-13	immunoglobulin kappa variable 1D-13	O	-	20201124	-
9606	28903	IGKV1D-12	-	IGKV1D12|L19	HGNC:HGNC:5746|Ensembl:ENSG00000278857|IMGT/GENE-DB:IGKV1D-12	2	2p11.2	immunoglobulin kappa variable 1D-12	other	IGKV1D-12	immunoglobulin kappa variable 1D-12	O	Ig kappa chain V-I region Wes	20201124	-
9606	28904	IGKV1D-8	-	IGKV1D8|L24|L24a	HGNC:HGNC:5759|Ensembl:ENSG00000239819|IMGT/GENE-DB:IGKV1D-8	2	2p11.2	immunoglobulin kappa variable 1D-8	other	IGKV1D-8	immunoglobulin kappa variable 1D-8	O	immunoglobulin light chain variable region	20201124	-
9606	28905	IGKV7-3	-	B1|IGKV73	HGNC:HGNC:5839|IMGT/GENE-DB:IGKV7-3	2	2p11.2	immunoglobulin kappa variable 7-3 (pseudogene)	pseudo	IGKV7-3	immunoglobulin kappa variable 7-3 (pseudogene)	O	-	20201124	-
9606	28906	IGKV6-21	-	A26|IGKV621	HGNC:HGNC:5836|Ensembl:ENSG00000211611|IMGT/GENE-DB:IGKV6-21	2	2p11.2	immunoglobulin kappa variable 6-21 (non-functional)	other	IGKV6-21	immunoglobulin kappa variable 6-21 (non-functional)	O	-	20201124	-
9606	28907	IGKV5-2	-	B2|IGKV52	HGNC:HGNC:5835|Ensembl:ENSG00000211599|IMGT/GENE-DB:IGKV5-2	2	2p11.2	immunoglobulin kappa variable 5-2	other	IGKV5-2	immunoglobulin kappa variable 5-2	O	Ig kappa chain V region EV15	20201124	-
9606	28908	IGKV4-1	-	B3|IGKV41	HGNC:HGNC:5834|Ensembl:ENSG00000211598|IMGT/GENE-DB:IGKV4-1	2	2p11.2	immunoglobulin kappa variable 4-1	other	IGKV4-1	immunoglobulin kappa variable 4-1	O	-	20201124	-
9606	28909	IGKV3-34	-	IGKV334|O17	HGNC:HGNC:5820|Ensembl:ENSG00000253860|IMGT/GENE-DB:IGKV3-34	2	2p11.2	immunoglobulin kappa variable 3-34 (pseudogene)	pseudo	IGKV3-34	immunoglobulin kappa variable 3-34 (pseudogene)	O	-	20201124	-
9606	28910	IGKV3-31	-	A16|A16a|IGKV331	HGNC:HGNC:5819|IMGT/GENE-DB:IGKV3-31	2	2p11.2	immunoglobulin kappa variable 3-31 (pseudogene)	pseudo	IGKV3-31	immunoglobulin kappa variable 3-31 (pseudogene)	O	-	20201124	-
9606	28911	IGKV3-25	-	A22|IGKV325	HGNC:HGNC:5818|IMGT/GENE-DB:IGKV3-25	2	2p11.2	immunoglobulin kappa variable 3-25 (pseudogene)	pseudo	IGKV3-25	immunoglobulin kappa variable 3-25 (pseudogene)	O	-	20201124	-
9606	28912	IGKV3-20	-	13K18|A27|IGKV320	HGNC:HGNC:5817|Ensembl:ENSG00000239951|IMGT/GENE-DB:IGKV3-20	2	2p11.2	immunoglobulin kappa variable 3-20	other	IGKV3-20	immunoglobulin kappa variable 3-20	O	Ig kappa chain V-III region B6|Ig kappa chain V-III region HIC|anti-(ED-B) scFV|anti-FactorVIII scFv|anti-HCS scFv|anti-IFN-G scFv|anti-TeTox scFv|immunoglobulin light chain variable region	20201124	-
9606	28913	IGKV3-15	-	IGKV315|L2	HGNC:HGNC:5816|Ensembl:ENSG00000244437|IMGT/GENE-DB:IGKV3-15	2	2p11.2	immunoglobulin kappa variable 3-15	other	IGKV3-15	immunoglobulin kappa variable 3-15	O	Ig kappa chain V-III region POM	20201124	-
9606	28914	IGKV3-11	-	IGKV311|L6	HGNC:HGNC:5815|Ensembl:ENSG00000241351|IMGT/GENE-DB:IGKV3-11	2	2p11.2	immunoglobulin kappa variable 3-11	other	IGKV3-11	immunoglobulin kappa variable 3-11	O	-	20201124	-
9606	28915	IGKV3-7	-	IGKV37|L10|L10a|Vh	HGNC:HGNC:5821|Ensembl:ENSG00000243063|IMGT/GENE-DB:IGKV3-7	2	2p11.2	immunoglobulin kappa variable 3-7 (non-functional)	other	IGKV3-7	immunoglobulin kappa variable 3-7 (non-functional)	O	-	20201124	-
9606	28916	IGKV2-40	-	IGKV240|O11|O11a	HGNC:HGNC:5789|Ensembl:ENSG00000273962|IMGT/GENE-DB:IGKV2-40	2	2p11.2	immunoglobulin kappa variable 2-40	other	IGKV2-40	immunoglobulin kappa variable 2-40	O	Ig kappa chain V-II	20201206	-
9606	28917	IGKV2-38	-	IGKV238|O13	HGNC:HGNC:5787|Ensembl:ENSG00000253592|IMGT/GENE-DB:IGKV2-38	2	2p11.2	immunoglobulin kappa variable 2-38 (pseudogene)	pseudo	IGKV2-38	immunoglobulin kappa variable 2-38 (pseudogene)	O	-	20201124	-
9606	28918	IGKV2-36	-	IGKV236|O15	HGNC:HGNC:5786|Ensembl:ENSG00000253487|IMGT/GENE-DB:IGKV2-36	2	2p11.2	immunoglobulin kappa variable 2-36 (pseudogene)	pseudo	IGKV2-36	immunoglobulin kappa variable 2-36 (pseudogene)	O	-	20201124	-
9606	28919	IGKV2-30	-	A17|IGKV230	HGNC:HGNC:5785|Ensembl:ENSG00000243238|IMGT/GENE-DB:IGKV2-30	2	2p11.2	immunoglobulin kappa variable 2-30	other	IGKV2-30	immunoglobulin kappa variable 2-30	O	Ig kappa chain V-II region RPMI 6410	20201124	-
9606	28920	IGKV2-29	-	A18|A18b|IGKV|IGKV229|IGVK-A18	HGNC:HGNC:5784|Ensembl:ENSG00000253998|IMGT/GENE-DB:IGKV2-29	2	2p11.2	immunoglobulin kappa variable 2-29	pseudo	IGKV2-29	immunoglobulin kappa variable 2-29	O	IG c1052_light_IGKV2D-29_IGKJ4|IG c1152_light_IGKV2D-29_IGKJ4|IG c1255_light_IGKV2D-29_IGKJ2|IG c184_light_IGKV2D-29_IGKJ5|IG c283_light_IGKV2D-29_IGKJ1|IG c324_light_IGKV2D-29_IGKJ4|IG c343_light_IGKV2D-29_IGKJ4|IG c350_light_IGKV2D-29_IGKJ4|IG c361_light_IGKV2D-29_IGKJ1|IG c393_light_IGKV2D-29_IGKJ1|IG c415_light_IGKV2D-29_IGKJ4|IG c542_light_IGKV2D-29_IGKJ3|IG c84_light_IGKV2D-29_IGKJ2|IG c955_light_IGKV2D-29_IGKJ1|IGVK A18b|anti-Hib capsular polysaccharide immunoglobulin light chain variable region|antibody c103_light_IGKV2D-29_IGKJ5|immunoglobulin kappa light chain variable region|immunoglobulin light chain variable region	20201124	-
9606	28921	IGKV2-28	-	A19|IGKV228	HGNC:HGNC:5783|Ensembl:ENSG00000244116|IMGT/GENE-DB:IGKV2-28	2	2p11.2	immunoglobulin kappa variable 2-28	other	IGKV2-28	immunoglobulin kappa variable 2-28	O	-	20201124	-
9606	28922	IGKV2-26	-	A21|IGKV226	HGNC:HGNC:5782|Ensembl:ENSG00000254098|IMGT/GENE-DB:IGKV2-26	2	2p11.2	immunoglobulin kappa variable 2-26 (pseudogene)	pseudo	IGKV2-26	immunoglobulin kappa variable 2-26 (pseudogene)	O	-	20201124	-
9606	28923	IGKV2-24	-	A23|IGKV224	HGNC:HGNC:5781|Ensembl:ENSG00000241294|IMGT/GENE-DB:IGKV2-24	2	2p11.2	immunoglobulin kappa variable 2-24	other	IGKV2-24	immunoglobulin kappa variable 2-24	O	Ig kappa chain V-II region	20201124	-
9606	28924	IGKV2-23	-	A24|IGKV223	HGNC:HGNC:5780|IMGT/GENE-DB:IGKV2-23	2	2p11.2	immunoglobulin kappa variable 2-23 (pseudogene)	pseudo	IGKV2-23	immunoglobulin kappa variable 2-23 (pseudogene)	O	-	20201124	-
9606	28925	IGKV2-19	-	A28|IGKV219	HGNC:HGNC:5779|Ensembl:ENSG00000253732|IMGT/GENE-DB:IGKV2-19	2	2p11.2	immunoglobulin kappa variable 2-19 (pseudogene)	pseudo	IGKV2-19	immunoglobulin kappa variable 2-19 (pseudogene)	O	-	20201124	-
9606	28926	IGKV2-18	-	A29|IGKV218	HGNC:HGNC:5778|Ensembl:ENSG00000254157|IMGT/GENE-DB:IGKV2-18	2	2p11.2	immunoglobulin kappa variable 2-18 (pseudogene)	pseudo	IGKV2-18	immunoglobulin kappa variable 2-18 (pseudogene)	O	-	20201124	-
9606	28927	IGKV2-14	-	IGKV214|L3	HGNC:HGNC:5777|IMGT/GENE-DB:IGKV2-14	2	2p11.2	immunoglobulin kappa variable 2-14 (pseudogene)	pseudo	IGKV2-14	immunoglobulin kappa variable 2-14 (pseudogene)	O	-	20201124	-
9606	28928	IGKV2-10	-	IGKV210|L7	HGNC:HGNC:5776|Ensembl:ENSG00000253278|IMGT/GENE-DB:IGKV2-10	2	2p11.2	immunoglobulin kappa variable 2-10 (pseudogene)	pseudo	IGKV2-10	immunoglobulin kappa variable 2-10 (pseudogene)	O	-	20201124	-
9606	28929	IGKV2-4	-	IGKV24|L13	HGNC:HGNC:5788|Ensembl:ENSG00000253435|IMGT/GENE-DB:IGKV2-4	2	2p11.2	immunoglobulin kappa variable 2-4 (pseudogene)	pseudo	IGKV2-4	immunoglobulin kappa variable 2-4 (pseudogene)	O	-	20201124	-
9606	28930	IGKV1-39	-	IGKV139|O12|O12a	HGNC:HGNC:5740|Ensembl:ENSG00000242371|IMGT/GENE-DB:IGKV1-39	2	2p11.2	immunoglobulin kappa variable 1-39	other	IGKV1-39	immunoglobulin kappa variable 1-39	O	Ig kappa chain V-I region DEE	20201124	-
9606	28931	IGKV1-37	-	IGKV137|O14	HGNC:HGNC:5739|Ensembl:ENSG00000239862|IMGT/GENE-DB:IGKV1-37	2	2p11.2	immunoglobulin kappa variable 1-37 (non-functional)	other	IGKV1-37	immunoglobulin kappa variable 1-37 (non-functional)	O	-	20201124	-
9606	28932	IGKV1-35	-	IGKV135|O16	HGNC:HGNC:5738|IMGT/GENE-DB:IGKV1-35	2	2p11.2	immunoglobulin kappa variable 1-35 (pseudogene)	pseudo	IGKV1-35	immunoglobulin kappa variable 1-35 (pseudogene)	O	-	20201124	-
9606	28933	IGKV1-33	-	IGKV133|O18	HGNC:HGNC:5737|Ensembl:ENSG00000242076|IMGT/GENE-DB:IGKV1-33	2	2p11.2	immunoglobulin kappa variable 1-33	other	IGKV1-33	immunoglobulin kappa variable 1-33	O	-	20201124	-
9606	28934	IGKV1-32	-	A15|A15a|IGKV132	HGNC:HGNC:5736|IMGT/GENE-DB:IGKV1-32	2	2p11.2	immunoglobulin kappa variable 1-32 (pseudogene)	pseudo	IGKV1-32	immunoglobulin kappa variable 1-32 (pseudogene)	O	-	20201124	-
9606	28935	IGKV1-27	-	A20|IGKV127	HGNC:HGNC:5735|Ensembl:ENSG00000244575|IMGT/GENE-DB:IGKV1-27	2	2p11.2	immunoglobulin kappa variable 1-27	other	IGKV1-27	immunoglobulin kappa variable 1-27	O	-	20201124	-
9606	28936	IGKV1-22	-	A25|IGKV122	HGNC:HGNC:5734|Ensembl:ENSG00000253578|IMGT/GENE-DB:IGKV1-22	2	2p11.2	immunoglobulin kappa variable 1-22 (pseudogene)	pseudo	IGKV1-22	immunoglobulin kappa variable 1-22 (pseudogene)	O	-	20201124	-
9606	28937	IGKV1-17	-	A30|IGKV117	HGNC:HGNC:5733|Ensembl:ENSG00000240382|IMGT/GENE-DB:IGKV1-17	2	2p11.2	immunoglobulin kappa variable 1-17	other	IGKV1-17	immunoglobulin kappa variable 1-17	O	Ig kappa chain V-I region Gal	20201124	-
9606	28938	IGKV1-16	-	IGKV116|L1	HGNC:HGNC:5732|Ensembl:ENSG00000240864|IMGT/GENE-DB:IGKV1-16	2	2p11.2	immunoglobulin kappa variable 1-16	other	IGKV1-16	immunoglobulin kappa variable 1-16	O	Ig kappa chain V-I region BAN	20201124	-
9606	28939	IGKV1-13	-	IGKV113|L18	HGNC:HGNC:5731|Ensembl:ENSG00000253497|IMGT/GENE-DB:IGKV1-13	2	2p11.2	immunoglobulin kappa variable 1-13	other	IGKV1-13	immunoglobulin kappa variable 1-13	O	-	20201124	-
9606	28940	IGKV1-12	-	IGKV112|L19	HGNC:HGNC:5730|Ensembl:ENSG00000243290|IMGT/GENE-DB:IGKV1-12	2	2p11.2	immunoglobulin kappa variable 1-12	other	IGKV1-12	immunoglobulin kappa variable 1-12	O	-	20201124	-
9606	28941	IGKV1-9	-	IGKV19|L8	HGNC:HGNC:5744|Ensembl:ENSG00000241755|IMGT/GENE-DB:IGKV1-9	2	2p11.2	immunoglobulin kappa variable 1-9	other	IGKV1-9	immunoglobulin kappa variable 1-9	O	-	20201124	-
9606	28942	IGKV1-8	-	IGKV18|L9	HGNC:HGNC:5743|Ensembl:ENSG00000240671|IMGT/GENE-DB:IGKV1-8	2	2p11.2	immunoglobulin kappa variable 1-8	other	IGKV1-8	immunoglobulin kappa variable 1-8	O	-	20201124	-
9606	28943	IGKV1-6	-	IGKV16|L11	HGNC:HGNC:5742|Ensembl:ENSG00000239855|IMGT/GENE-DB:IGKV1-6	2	2p11.2	immunoglobulin kappa variable 1-6	other	IGKV1-6	immunoglobulin kappa variable 1-6	O	-	20201124	-
9606	28946	IGKJ5	-	J5	HGNC:HGNC:5723|Ensembl:ENSG00000211593|IMGT/GENE-DB:IGKJ5	2	2p11.2	immunoglobulin kappa joining 5	other	IGKJ5	immunoglobulin kappa joining 5	O	-	20201124	-
9606	28947	IGKJ4	-	J4	HGNC:HGNC:5722|Ensembl:ENSG00000211594|IMGT/GENE-DB:IGKJ4	2	2p11.2	immunoglobulin kappa joining 4	other	IGKJ4	immunoglobulin kappa joining 4	O	-	20201124	-
9606	28948	IGKJ3	-	J3	HGNC:HGNC:5721|Ensembl:ENSG00000211595|IMGT/GENE-DB:IGKJ3	2	2p11.2	immunoglobulin kappa joining 3	other	IGKJ3	immunoglobulin kappa joining 3	O	-	20201124	-
9606	28949	IGKJ2	-	J2	HGNC:HGNC:5720|Ensembl:ENSG00000211596|IMGT/GENE-DB:IGKJ2	2	2p11.2	immunoglobulin kappa joining 2	other	IGKJ2	immunoglobulin kappa joining 2	O	-	20201124	-
9606	28950	IGKJ1	-	J1	HGNC:HGNC:5719|Ensembl:ENSG00000211597|IMGT/GENE-DB:IGKJ1	2	2p11.2	immunoglobulin kappa joining 1	other	IGKJ1	immunoglobulin kappa joining 1	O	-	20201124	-
9606	28951	TRIB2	-	C5FW|GS3955|TRB2	MIM:609462|HGNC:HGNC:30809|Ensembl:ENSG00000071575	2	2p24.3	tribbles pseudokinase 2	protein-coding	TRIB2	tribbles pseudokinase 2	O	tribbles homolog 2	20201124	-
9606	28952	CCDC22	-	CXorf37|JM1|RTSC2	MIM:300859|HGNC:HGNC:28909|Ensembl:ENSG00000101997	X	Xp11.23	coiled-coil domain containing 22	protein-coding	CCDC22	coiled-coil domain containing 22	O	coiled-coil domain-containing protein 22	20201124	-
9606	28954	REM1	-	GD:REM|GES	MIM:610388|HGNC:HGNC:15922|Ensembl:ENSG00000088320	20	20q11.21	RRAD and GEM like GTPase 1	protein-coding	REM1	RRAD and GEM like GTPase 1	O	GTP-binding protein REM 1|GTPase-regulating endothelial cell sprouting|RAS (RAD and GEM)-like GTP-binding 1	20201124	-
9606	28955	DEXI	-	MYLE	MIM:617901|HGNC:HGNC:13267|Ensembl:ENSG00000182108	16	16p13.13	Dexi homolog	protein-coding	DEXI	Dexi homolog	O	dexamethasone-induced protein|dexamethasone-induced transcript	20201124	-
9606	28956	LAMTOR2	-	ENDAP|HSPC003|MAPBPIP|MAPKSP1AP|ROBLD3|Ragulator2|p14	MIM:610389|HGNC:HGNC:29796|Ensembl:ENSG00000116586	1	1q22	late endosomal/lysosomal adaptor, MAPK and MTOR activator 2	protein-coding	LAMTOR2	late endosomal/lysosomal adaptor, MAPK and MTOR activator 2	O	ragulator complex protein LAMTOR2|MAPBP-interacting protein|MAPKSP1 adaptor protein|endosomal adaptor protein p14|late endosomal/lysosomal Mp1-interacting protein|late endosomal/lysosomal adaptor and MAPK and MTOR activator 2|mitogen-activated protein-binding protein-interacting protein (MAPBPIP)|roadblock domain containing 3|roadblock domain-containing protein 3	20210103	-
9606	28957	MRPS28	-	COXPD47|HSPC007|MRP-S28|MRP-S35|MRPS35	MIM:611990|HGNC:HGNC:14513|Ensembl:ENSG00000147586	8	8q21.13	mitochondrial ribosomal protein S28	protein-coding	MRPS28	mitochondrial ribosomal protein S28	O	28S ribosomal protein S28, mitochondrial|28S ribosomal protein S35, mitochondrial|S28mt|S35mt|mitochondrial 28S ribosomal protein S35|mitochondrial small ribosomal subunit protein bS1m	20210123	-
9606	28958	COA3	-	CCDC56|COX25|HSPC009|MC4DN14|MITRAC12	MIM:614775|HGNC:HGNC:24990|Ensembl:ENSG00000183978	17	17q21.2	cytochrome c oxidase assembly factor 3	protein-coding	COA3	cytochrome c oxidase assembly factor 3	O	cytochrome c oxidase assembly factor 3 homolog, mitochondrial|coiled-coil domain-containing protein 56|cytochrome C oxidase assembly factor 3 homolog, mitochondrial|cytochrome c oxidase assembly protein 3 homolog, mitochondrial|mitochondrial translation regulation assembly intermediate of cytochrome c oxidase protein of 12 kDa	20210123	-
9606	28959	TMEM176B	-	LR8|MS4B2	MIM:610385|HGNC:HGNC:29596|Ensembl:ENSG00000106565	7	7q36.1	transmembrane protein 176B	protein-coding	TMEM176B	transmembrane protein 176B	O	transmembrane protein 176B|LR8-like protein	20201213	-
9606	28960	DCPS	-	ARS|DCS1|HINT-5|HINT5|HSL1|HSPC015	MIM:610534|HGNC:HGNC:29812|Ensembl:ENSG00000110063	11	11q24.2	decapping enzyme, scavenger	protein-coding	DCPS	decapping enzyme, scavenger	O	m7GpppX diphosphatase|5'-(N(7)-methyl 5'-triphosphoguanosine)-[mRNA] diphosphatase|decapping scavenger enzyme|epididymis secretory sperm binding protein|heat shock-like protein 1|hint-related 7meGMP-directed hydrolase|histidine triad nucleotide-binding protein 5|histidine triad protein member 5|homolog of C. elegans 7meGMP-directed hydrolase dcs-1|mRNA decapping enzyme|scavenger mRNA-decapping enzyme DcpS	20210123	-
9606	28962	OSTM1	-	GIPN|GL|HSPC019|OPTB5	MIM:607649|HGNC:HGNC:21652|Ensembl:ENSG00000081087	6	6q21	osteoclastogenesis associated transmembrane protein 1	protein-coding	OSTM1	osteoclastogenesis associated transmembrane protein 1	O	osteopetrosis-associated transmembrane protein 1|CLCN7 accessory beta subunit|GAIP-interacting protein N terminus|chloride channel 7 beta subunit|grey-lethal osteopetrosis|osteopetrosis associated transmembrane protein 1	20201213	-
9606	28964	GIT1	-	-	MIM:608434|HGNC:HGNC:4272|Ensembl:ENSG00000108262	17	17q11.2	GIT ArfGAP 1	protein-coding	GIT1	GIT ArfGAP 1	O	ARF GTPase-activating protein GIT1|ARF GAP GIT1|CAT-1|CAT1|G protein-coupled receptor kinase interacting ArfGAP 1|G protein-coupled receptor kinase-interactor 1|GRK-interacting protein 1|cool-associated and tyrosine-phosphorylated protein 1	20201213	-
9606	28965	SLC27A6	-	ACSVL2|FACVL2|FATP6|VLCS-H1	MIM:604196|HGNC:HGNC:11000|Ensembl:ENSG00000113396	5	5q23.3	solute carrier family 27 member 6	protein-coding	SLC27A6	solute carrier family 27 member 6	O	long-chain fatty acid transport protein 6|acyl-CoA synthetase very long chain family, member 2|arachidonate--CoA ligase|fatty-acid-Coenzyme A ligase, very long-chain 2|solute carrier family 27 (fatty acid transporter), member 6|very long-chain acyl-CoA synthetase homolog 1	20201124	-
9606	28966	SNX24	-	PRO1284|SBBI31	HGNC:HGNC:21533|Ensembl:ENSG00000064652	5	5q23.2	sorting nexin 24	protein-coding	SNX24	sorting nexin 24	O	sorting nexin-24|sorting nexing 24	20201213	-
9606	28968	SLC6A16	-	NT5|NTT5	MIM:607972|HGNC:HGNC:13622|Ensembl:ENSG00000063127	19	19q13.33	solute carrier family 6 member 16	protein-coding	SLC6A16	solute carrier family 6 member 16	O	orphan sodium- and chloride-dependent neurotransmitter transporter NTT5|CTC-301O7.4|solute carrier family 6 (neurotransmitter transporter), member 16	20201124	-
9606	28969	BZW2	-	HSPC028|MST017|MSTP017	HGNC:HGNC:18808|Ensembl:ENSG00000136261	7	7p21.1	basic leucine zipper and W2 domains 2	protein-coding	BZW2	basic leucine zipper and W2 domains 2	O	basic leucine zipper and W2 domain-containing protein 2	20201206	-
9606	28970	C11orf54	-	PTD012|PTOD012	MIM:615810|HGNC:HGNC:30204|Ensembl:ENSG00000182919	11	11q21	chromosome 11 open reading frame 54	protein-coding	C11orf54	chromosome 11 open reading frame 54	O	ester hydrolase C11orf54|epididymis secretory sperm binding protein	20201124	-
9606	28971	AAMDC	-	C11orf67|CK067|PTD015	HGNC:HGNC:30205|Ensembl:ENSG00000087884	11	11q14.1	adipogenesis associated Mth938 domain containing	protein-coding	AAMDC	adipogenesis associated Mth938 domain containing	O	mth938 domain-containing protein|UPF0366 protein C11orf67|adipogenesis associated Mth938 domain-containing protein	20201124	-
9606	28972	SPCS1	-	HSPC033|SPC1|SPC12|YJR010C-A	MIM:610358|HGNC:HGNC:23401|Ensembl:ENSG00000114902	3	3p21.1	signal peptidase complex subunit 1	protein-coding	SPCS1	signal peptidase complex subunit 1	O	signal peptidase complex subunit 1|SPase 12 kDa subunit|microsomal signal peptidase 12 kDa subunit|signal peptidase 12kDa|signal peptidase complex 12 kDa subunit|signal peptidase complex subunit 1 homolog	20201124	-
9606	28973	MRPS18B	-	C6orf14|HSPC183|HumanS18a|MRP-S18-2|MRPS18-2|PTD017|S18amt	MIM:611982|HGNC:HGNC:14516|Ensembl:ENSG00000204568	6	6p21.33	mitochondrial ribosomal protein S18B	protein-coding	MRPS18B	mitochondrial ribosomal protein S18B	O	28S ribosomal protein S18b, mitochondrial|28S ribosomal protein S18-2, mitochondrial|MRP-S18-b|S18mt-b|mitochondrial ribosomal protein S18-2|mitochondrial small ribosomal subunit protein bS18b|mitochondrial small ribosomal subunit protein bS18m-B|mitochondrial small ribosomal subunit protein mS40|mrps18-b	20210103	-
9606	28974	C19orf53	-	HSPC023|LYDG10	HGNC:HGNC:24991|Ensembl:ENSG00000104979	19	19p13.13	chromosome 19 open reading frame 53	protein-coding	C19orf53	chromosome 19 open reading frame 53	O	leydig cell tumor 10 kDa protein homolog	20201124	-
9606	28976	ACAD9	-	MC1DN20|NPD002	MIM:611103|HGNC:HGNC:21497|Ensembl:ENSG00000177646	3	3q21.3	acyl-CoA dehydrogenase family member 9	protein-coding	ACAD9	acyl-CoA dehydrogenase family member 9	O	complex I assembly factor ACAD9, mitochondrial|acyl-Coenzyme A dehydrogenase family, member 9|very-long-chain acyl-CoA dehydrogenase VLCAD	20210114	-
9606	28977	MRPL42	-	HSPC204|L31MT|L42MT|MRP-L31|MRP-L42|MRP-S32|MRPL31|MRPS32|PTD007|RPML31|S32MT	MIM:611847|HGNC:HGNC:14493|Ensembl:ENSG00000198015	12	12q22	mitochondrial ribosomal protein L42	protein-coding	MRPL42	mitochondrial ribosomal protein L42	O	39S ribosomal protein L42, mitochondrial|28S ribosomal protein S32, mitochondrial|39S ribosomal protein L31, mitochondrial|mitochondrial large ribosomal subunit protein mL42	20201124	-
9606	28978	TMEM14A	-	C6orf73|PTD011	MIM:616870|HGNC:HGNC:21076|Ensembl:ENSG00000096092	6	6p12.2	transmembrane protein 14A	protein-coding	TMEM14A	transmembrane protein 14A	O	transmembrane protein 14A	20201124	-
9606	28981	IFT81	-	CDV-1|CDV-1R|CDV1|CDV1R|DV1|SRTD19	MIM:605489|HGNC:HGNC:14313|Ensembl:ENSG00000122970	12	12q24.11	intraflagellar transport 81	protein-coding	IFT81	intraflagellar transport 81	O	intraflagellar transport protein 81 homolog|carnitine deficiency-associated gene expressed in ventricle 1|carnitine deficiency-associated protein expressed in ventricle 1	20210123	-
9606	28982	FLVCR1	-	AXPC1|FLVCR|MFSD7B|PCA|PCARP|SLC49A1	MIM:609144|HGNC:HGNC:24682|Ensembl:ENSG00000162769	1	1q32.3	FLVCR heme transporter 1	protein-coding	FLVCR1	FLVCR heme transporter 1	O	feline leukemia virus subgroup C receptor-related protein 1|feline leukemia virus subgroup C cellular receptor 1	20201124	-
9606	28983	TMPRSS11E	-	DESC1|TMPRSS11E2	MIM:610399|HGNC:HGNC:24465|Ensembl:ENSG00000087128	4	4q13.2	transmembrane serine protease 11E	protein-coding	TMPRSS11E	transmembrane serine protease 11E	O	transmembrane protease serine 11E|serine protease DESC1|transmembrane protease serine 11E2|transmembrane protease, serine 11E	20201124	-
9606	28984	RGCC	-	C13orf15|RGC-32|RGC32|bA157L14.2	MIM:610077|HGNC:HGNC:20369|Ensembl:ENSG00000102760	13	13q14.11	regulator of cell cycle	protein-coding	RGCC	regulator of cell cycle	O	regulator of cell cycle RGCC|response gene to complement 32 protein	20201124	-
9606	28985	MCTS1	-	MCT-1|MCT1	MIM:300587|HGNC:HGNC:23357|Ensembl:ENSG00000232119	X	Xq24	MCTS1 re-initiation and release factor	protein-coding	MCTS1	MCTS1 re-initiation and release factor	O	malignant T-cell-amplified sequence 1|malignant T-cell amplified sequence 1|multiple copies T-cell malignancies|multiple copies in T-cell lymphoma-1	20201124	-
9606	28986	MAGEH1	-	APR-1|APR1|MAGEH	MIM:300548|HGNC:HGNC:24092|Ensembl:ENSG00000187601	X	Xp11.21	MAGE family member H1	protein-coding	MAGEH1	MAGE family member H1	O	melanoma-associated antigen H1|apoptosis-related protein 1|melanoma antigen family H, 1|melanoma antigen family H1|restin	20201124	-
9606	28987	NOB1	-	ART-4|MST158|MSTP158|NOB1P|PSMD8BP1	MIM:613586|HGNC:HGNC:29540|Ensembl:ENSG00000141101	16	16q22.1	NIN1 (RPN12) binding protein 1 homolog	protein-coding	NOB1	NIN1 (RPN12) binding protein 1 homolog	O	RNA-binding protein NOB1|NIN1/PSMD8 binding protein 1 homolog|PSMD8 binding protein 1|adenocarcinoma antigen recognized by T lymphocytes 4|nin one binding protein|phosphorylation regulatory protein HP-10|protein ART-4	20201124	-
9606	28988	DBNL	-	ABP1|HIP-55|HIP55|SH3P7	MIM:610106|HGNC:HGNC:2696|Ensembl:ENSG00000136279	7	7p13	drebrin like	protein-coding	DBNL	drebrin like	O	drebrin-like protein|HPK1-interacting protein of 55 kDa|SH3 domain-containing protein 7|actin-binding protein 1|cervical SH3P7|cervical mucin-associated protein|drebrin-F|src homology 3 domain-containing protein HIP-55	20210103	-
9606	28989	NTMT1	-	AD-003|C9orf32|HOMT1A|METTL11A|NRMT|NRMT1|NTM1A	MIM:613560|HGNC:HGNC:23373|Ensembl:ENSG00000148335	9	9q34.11	N-terminal Xaa-Pro-Lys N-methyltransferase 1	protein-coding	NTMT1	N-terminal Xaa-Pro-Lys N-methyltransferase 1	O	N-terminal Xaa-Pro-Lys N-methyltransferase 1|N-terminal RCC1 methyltransferase|X-Pro-Lys N-terminal protein methyltransferase 1A|alpha N-terminal protein methyltransferase 1A|methyltransferase-like protein 11A	20201206	-
9606	28990	ASTE1	-	HT001	HGNC:HGNC:25021|Ensembl:ENSG00000034533	3	3q22.1	asteroid homolog 1	protein-coding	ASTE1	asteroid homolog 1	O	protein asteroid homolog 1	20201124	-
9606	28991	COMMD5	-	HCARG|HT002	MIM:608216|HGNC:HGNC:17902|Ensembl:ENSG00000170619	8	8q24.3	COMM domain containing 5	protein-coding	COMMD5	COMM domain containing 5	O	COMM domain-containing protein 5|hypertension-related calcium-regulated gene protein	20201124	-
9606	28992	MACROD1	-	LRP16	MIM:610400|HGNC:HGNC:29598|Ensembl:ENSG00000133315	11	11q13.1	mono-ADP ribosylhydrolase 1	protein-coding	MACROD1	mono-ADP ribosylhydrolase 1	O	ADP-ribose glycohydrolase MACROD1|MACRO domain containing 1|MACRO domain-containing protein 1|O-acetyl-ADP-ribose deacetylase MACROD1|[Protein ADP-ribosylaspartate] hydrolase MACROD1|[Protein ADP-ribosylglutamate] hydrolase|[Protein ADP-ribosylglutamate] hydrolase MACROD1	20201206	-
9606	28996	HIPK2	-	PRO0593	MIM:606868|HGNC:HGNC:14402|Ensembl:ENSG00000064393	7	7q34	homeodomain interacting protein kinase 2	protein-coding	HIPK2	homeodomain interacting protein kinase 2	O	homeodomain-interacting protein kinase 2|hHIPk2	20201213	-
9606	28998	MRPL13	-	L13|L13A|L13mt|RPL13|RPML13	MIM:610200|HGNC:HGNC:14278|Ensembl:ENSG00000172172	8	8q24.12	mitochondrial ribosomal protein L13	protein-coding	MRPL13	mitochondrial ribosomal protein L13	O	39S ribosomal protein L13, mitochondrial|MRP-L13|mitochondrial large ribosomal subunit protein uL13m	20201124	-
9606	28999	KLF15	-	KKLF	MIM:606465|HGNC:HGNC:14536|Ensembl:ENSG00000163884	3	3q21.3	Kruppel like factor 15	protein-coding	KLF15	Kruppel like factor 15	O	Krueppel-like factor 15|kidney-enriched Kruppel-like factor|kidney-enriched krueppel-like factor	20210110	-
9606	29015	SLC43A3	-	EEG1|ENBT1|FOAP-13|PRO1659|SEEEG-1	MIM:618034|HGNC:HGNC:17466|Ensembl:ENSG00000134802	11	11q12.1	solute carrier family 43 member 3	protein-coding	SLC43A3	solute carrier family 43 member 3	O	solute carrier family 43 member 3|likely ortholog of mouse embryonic epithelial gene 1	20201124	-
9606	29018	FOXN3-AS2	-	PRO1768	HGNC:HGNC:30119|Ensembl:ENSG00000259073	14	14q32.11	FOXN3 antisense RNA 2	ncRNA	FOXN3-AS2	FOXN3 antisense RNA 2	O	CTD-2303B20.1|FOXN3 antisense RNA 2 (non-protein coding)	20201124	-
9606	29028	ATAD2	-	ANCCA|CT137|PRO2000	MIM:611941|HGNC:HGNC:30123|Ensembl:ENSG00000156802	8	8q24.13	ATPase family AAA domain containing 2	protein-coding	ATAD2	ATPase family AAA domain containing 2	O	ATPase family AAA domain-containing protein 2|AAA nuclear coregulator cancer-associated protein	20210110	-
9606	29034	CPS1-IT1	-	CPS1-IT|CPS1IT|CPS1IT1|PRO0132	HGNC:HGNC:30102|Ensembl:ENSG00000280837	2	2q34	CPS1 intronic transcript 1	ncRNA	CPS1-IT1	CPS1 intronic transcript 1	O	CPS1 intronic transcript (non-protein coding)|CPS1 intronic transcript 1 (non-protein coding)	20201218	-
9606	29035	C16orf72	-	PRO0149	HGNC:HGNC:30103|Ensembl:ENSG00000182831	16	16p13.2	chromosome 16 open reading frame 72	protein-coding	C16orf72	chromosome 16 open reading frame 72	O	UPF0472 protein C16orf72	20201124	-
9606	29057	FAM156A	-	PRO0659|TMEM29	HGNC:HGNC:30114|Ensembl:ENSG00000268350	X	Xp11.22	family with sequence similarity 156 member A	protein-coding	FAM156A	family with sequence similarity 156 member A	O	protein FAM156A/FAM156B|protein FAM156A|transmembrane protein 29|transmembrane protein 29/29B	20201217	-
9606	29058	TMEM230	-	C20orf30|HSPC274|dJ1116H23.2.1	MIM:617019|HGNC:HGNC:15876|Ensembl:ENSG00000089063	20	20p13-p12.3	transmembrane protein 230	protein-coding	TMEM230	transmembrane protein 230	O	transmembrane protein 230|UPF0414 transmembrane protein C20orf30	20201124	-
9606	29062	WDR91	-	HSPC049|SORF-1|SORF1	MIM:616303|HGNC:HGNC:24997|Ensembl:ENSG00000105875	7	7q33	WD repeat domain 91	protein-coding	WDR91	WD repeat domain 91	O	WD repeat-containing protein 91	20201124	-
9606	29063	ZCCHC4	-	HSPC052|ZGRF4	MIM:611792|HGNC:HGNC:22917|Ensembl:ENSG00000168228	4	4p15.2	zinc finger CCHC-type containing 4	protein-coding	ZCCHC4	zinc finger CCHC-type containing 4	O	rRNA N6-adenosine-methyltransferase ZCCHC4|DHHC domain-containing zinc finger protein|zinc finger CCHC domain-containing protein 4|zinc finger, CCHC domain containing 4|zinc finger, GRF-type containing 4	20201124	-
9606	29065	ASAP1-IT1	-	ASAP1-IT|ASAP1IT|ASAP1IT1|DDEF1IT1|HSPC054|NCRNA00050	HGNC:HGNC:24998	8	8q24.21	ASAP1 intronic transcript 1	ncRNA	ASAP1-IT1	ASAP1 intronic transcript 1	O	ASAP1 intronic transcript (non-protein coding)|ASAP1 intronic transcript 1 (non-protein coding)|ArfGAP with SH3 domain, ankyrin repeat and PH domain 1 intronic transcript 1 (non-protein coding)|DDEF1 intronic transcript 1 (non-protein coding)	20201124	-
9606	29066	ZC3H7A	-	HSPC055|ZC3H7|ZC3HDC7	HGNC:HGNC:30959|Ensembl:ENSG00000122299	16	16p13.13	zinc finger CCCH-type containing 7A	protein-coding	ZC3H7A	zinc finger CCCH-type containing 7A	O	zinc finger CCCH domain-containing protein 7A|zinc finger CCCH-type domain containing 7|zinc-finger protein AY163807	20201124	-
9606	29068	ZBTB44	-	BTBD15|HSPC063|ZNF851	HGNC:HGNC:25001|Ensembl:ENSG00000196323	11	11q24.3	zinc finger and BTB domain containing 44	protein-coding	ZBTB44	zinc finger and BTB domain containing 44	O	zinc finger and BTB domain-containing protein 44|BTB (POZ) domain containing 15|BTB/POZ domain-containing protein 15|zinc finger protein 851	20201124	-
9606	29070	CCDC113	-	HSPC065	MIM:616070|HGNC:HGNC:25002|Ensembl:ENSG00000103021	16	16q21	coiled-coil domain containing 113	protein-coding	CCDC113	coiled-coil domain containing 113	O	coiled-coil domain-containing protein 113	20201213	-
9606	29071	C1GALT1C1	-	C1GALT2|C38H2-L1|COSMC|HSPC067|MST143|TNPS	MIM:300611|HGNC:HGNC:24338|Ensembl:ENSG00000171155	X	Xq24	C1GALT1 specific chaperone 1	protein-coding	C1GALT1C1	C1GALT1 specific chaperone 1	O	C1GALT1-specific chaperone 1|C38H2-like protein 1|beta 1,3-galactosyltransferase 2|core 1 beta1,3-galactosyltransferase 2|core 1 beta3-Gal-T2|core 1 beta3-galactosyltransferase-specific molecular chaperone	20201213	-
9606	29072	SETD2	-	HBP231|HIF-1|HIP-1|HSPC069|HYPB|KMT3A|LLS|SET2|p231HBP	MIM:612778|HGNC:HGNC:18420|Ensembl:ENSG00000181555	3	3p21.31	SET domain containing 2, histone lysine methyltransferase	protein-coding	SETD2	SET domain containing 2, histone lysine methyltransferase	O	histone-lysine N-methyltransferase SETD2|huntingtin interacting protein 1|huntingtin yeast partner B|huntingtin-interacting protein B|lysine N-methyltransferase 3A|protein-lysine N-methyltransferase SETD2	20201124	-
9606	29074	MRPL18	-	HSPC071|L18mt|MRP-L18	MIM:611831|HGNC:HGNC:14477|Ensembl:ENSG00000112110	6	6q25.3	mitochondrial ribosomal protein L18	protein-coding	MRPL18	mitochondrial ribosomal protein L18	O	39S ribosomal protein L18, mitochondrial|mitochondrial large ribosomal subunit protein uL18m	20201124	-
9606	29075	LINC00652	-	HSPC072	HGNC:HGNC:25003|Ensembl:ENSG00000179935	20	20p11.23	long intergenic non-protein coding RNA 652	ncRNA	LINC00652	long intergenic non-protein coding RNA 652	O	-	20201124	-
9606	29078	NDUFAF4	-	C6orf66|HRPAP20|HSPC125|MC1DN15|My013|bA22L21.1	MIM:611776|HGNC:HGNC:21034|Ensembl:ENSG00000123545	6	6q16.1	NADH:ubiquinone oxidoreductase complex assembly factor 4	protein-coding	NDUFAF4	NADH:ubiquinone oxidoreductase complex assembly factor 4	O	NADH dehydrogenase [ubiquinone] 1 alpha subcomplex assembly factor 4|NADH dehydrogenase (ubiquinone) 1 alpha subcomplex, assembly factor 4|NADH dehydrogenase (ubiquinone) complex I, assembly factor 4|hormone-regulated proliferation-associated protein of 20 kDa|hormone-regulated proliferation-associated protein, 20 kDa	20201206	-
9606	29079	MED4	-	ARC36|DRIP36|HSPC126|TRAP36|VDRIP	MIM:605718|HGNC:HGNC:17903|Ensembl:ENSG00000136146	13	13q14.2	mediator complex subunit 4	protein-coding	MED4	mediator complex subunit 4	O	mediator of RNA polymerase II transcription subunit 4|activator-recruited cofactor 36 kDa component|mediator, 34-kD subunit, homolog|vitamin D receptor-interacting protein, 36-kD|vitamin D3 receptor-interacting protein complex 36 kDa component	20201206	-
9606	29080	CCDC59	-	BR22|HSPC128|TAP26	HGNC:HGNC:25005|Ensembl:ENSG00000133773	12	12q21.31	coiled-coil domain containing 59	protein-coding	CCDC59	coiled-coil domain containing 59	O	thyroid transcription factor 1-associated protein 26|TTF-1-associated protein 26|TTF-1-associated protein BR2|coiled-coil domain-containing protein 59	20201124	-
9606	29081	METTL5	-	HSPC133|MRT72	MIM:618628|HGNC:HGNC:25006|Ensembl:ENSG00000138382	2	2q31.1	methyltransferase like 5	protein-coding	METTL5	methyltransferase like 5	O	rRNA N6-adenosine-methyltransferase METTL5|methyltransferase-like protein 5	20210123	-
9606	29082	CHMP4A	-	C14orf123|CHMP4|CHMP4B|HSPC134|SHAX2|SNF7|SNF7-1|VPS32-1|VPS32A	MIM:610051|HGNC:HGNC:20274|Ensembl:ENSG00000254505	14	14q12	charged multivesicular body protein 4A	protein-coding	CHMP4A	charged multivesicular body protein 4A	O	charged multivesicular body protein 4a|SNF7 homolog associated with Alix-2|Snf7 homologue associated with Alix 2|chromatin modifying protein 4A|vacuolar protein sorting-associated protein 32-1	20201124	-
9606	29083	GTPBP8	-	HSPC135	HGNC:HGNC:25007|Ensembl:ENSG00000163607	3	3q13.2	GTP binding protein 8 (putative)	protein-coding	GTPBP8	GTP binding protein 8 (putative)	O	GTP-binding protein 8	20201124	-
9606	29085	PHPT1	-	CGI-202|HEL-S-132P|HSPC141|PHP|PHP14	MIM:610167|HGNC:HGNC:30033|Ensembl:ENSG00000054148	9	9q34.3	phosphohistidine phosphatase 1	protein-coding	PHPT1	phosphohistidine phosphatase 1	O	14 kDa phosphohistidine phosphatase|epididymis secretory sperm binding protein Li 132P|protein histidine phosphatase|protein janus-A homolog|sex-regulated protein janus-a	20201213	-
9606	29086	BABAM1	-	C19orf62|HSPC142|MERIT40|NBA1	MIM:612766|HGNC:HGNC:25008|Ensembl:ENSG00000105393	19	19p13.11	BRISC and BRCA1 A complex member 1	protein-coding	BABAM1	BRISC and BRCA1 A complex member 1	O	BRISC and BRCA1-A complex member 1|BRCA1-A complex subunit MERIT40|mediator of RAP80 interactions and targeting subunit of 40 kDa|mediator of Rap80 interactions and targeting 40 kDa|new component of the BRCA1-A complex|new component of the BRCAA1 A complex	20201124	-
9606	29087	THYN1	-	HSPC144|MDS012|MY105|THY28|THY28KD	MIM:613739|HGNC:HGNC:29560|Ensembl:ENSG00000151500	11	11q25	thymocyte nuclear protein 1	protein-coding	THYN1	thymocyte nuclear protein 1	O	thymocyte nuclear protein 1|thymocyte protein thy28	20201206	-
9606	29088	MRPL15	-	HSPC145|L15mt|MRP-L15|MRP-L7|RPML7	MIM:611828|HGNC:HGNC:14054|Ensembl:ENSG00000137547	8	8q11.23	mitochondrial ribosomal protein L15	protein-coding	MRPL15	mitochondrial ribosomal protein L15	O	39S ribosomal protein L15, mitochondrial|mitochondrial large ribosomal subunit protein uL15m	20210103	-
9606	29089	UBE2T	-	FANCT|HSPC150|PIG50	MIM:610538|HGNC:HGNC:25009|Ensembl:ENSG00000077152	1	1q32.1	ubiquitin conjugating enzyme E2 T	protein-coding	UBE2T	ubiquitin conjugating enzyme E2 T	O	ubiquitin-conjugating enzyme E2 T|E2 ubiquitin-conjugating enzyme T|HSPC150 protein similar to ubiquitin-conjugating enzyme|cell proliferation-inducing gene 50 protein|ubiquitin carrier protein T|ubiquitin conjugating enzyme E2T|ubiquitin-conjugating enzyme E2T (putative)|ubiquitin-protein ligase T	20201124	-
9606	29090	TIMM21	-	C18orf55|HSPC154|TIM21	MIM:615180|HGNC:HGNC:25010|Ensembl:ENSG00000075336	18	18q22.3	translocase of inner mitochondrial membrane 21	protein-coding	TIMM21	translocase of inner mitochondrial membrane 21	O	mitochondrial import inner membrane translocase subunit Tim21|TIM21-like protein, mitochondrial|translocase of inner mitochondrial membrane 21 homolog	20201124	-
9606	29091	STXBP6	-	HSPC156|amisyn	MIM:607958|HGNC:HGNC:19666|Ensembl:ENSG00000168952	14	14q12	syntaxin binding protein 6	protein-coding	STXBP6	syntaxin binding protein 6	O	syntaxin-binding protein 6	20210123	-
9606	29092	LINC00339	-	HSPC157|NCRNA00339	HGNC:HGNC:25011|Ensembl:ENSG00000218510	1	1p36.12	long intergenic non-protein coding RNA 339	ncRNA	LINC00339	long intergenic non-protein coding RNA 339	O	-	20210110	-
9606	29093	MRPL22	-	HSPC158|L22mt|MRP-L22|MRP-L25|RPML25	MIM:611835|HGNC:HGNC:14480|Ensembl:ENSG00000082515	5	5q33.2	mitochondrial ribosomal protein L22	protein-coding	MRPL22	mitochondrial ribosomal protein L22	O	39S ribosomal protein L22, mitochondrial|39S ribosomal protein L25, mitochondrial|L25mt|mitochondrial large ribosomal subunit protein uL22m	20201124	-
9606	29094	LGALSL	-	GRP|HSPC159	MIM:617902|HGNC:HGNC:25012|Ensembl:ENSG00000119862	2	2p14	galectin like	protein-coding	LGALSL	galectin like	O	galectin-related protein|galectin-like protein|lectin galactoside-binding-like protein|lectin, galactoside binding like	20201124	-
9606	29095	ORMDL2	-	HSPC160|MST095|MSTP095|adoplin-2	MIM:610074|HGNC:HGNC:16037|Ensembl:ENSG00000123353	12	12q13.2	ORMDL sphingolipid biosynthesis regulator 2	protein-coding	ORMDL2	ORMDL sphingolipid biosynthesis regulator 2	O	ORM1-like protein 2|expressed in normal aorta	20201124	-
9606	29097	CNIH4	-	CNIH-4|CNIH2|HSPC163	MIM:617483|HGNC:HGNC:25013|Ensembl:ENSG00000143771	1	1q42.11	cornichon family AMPA receptor auxiliary protein 4	protein-coding	CNIH4	cornichon family AMPA receptor auxiliary protein 4	O	protein cornichon homolog 4|cornichon homolog 4	20201124	-
9606	29098	RANGRF	-	HSPC165|HSPC236|MOG1|RANGNRF	MIM:607954|HGNC:HGNC:17679|Ensembl:ENSG00000108961	17	17p13.1	RAN guanine nucleotide release factor	protein-coding	RANGRF	RAN guanine nucleotide release factor	O	ran guanine nucleotide release factor|MOG1 homolog|ran-binding protein MOG1	20201213	-
9606	29099	COMMD9	-	C11orf55|HSPC166|LINC00610	MIM:612299|HGNC:HGNC:25014|Ensembl:ENSG00000110442	11	11p13	COMM domain containing 9	protein-coding	COMMD9	COMM domain containing 9	O	COMM domain-containing protein 9	20201124	-
9606	29100	TMEM208	-	HSPC171|hSND2	HGNC:HGNC:25015|Ensembl:ENSG00000168701	16	16q22.1	transmembrane protein 208	protein-coding	TMEM208	transmembrane protein 208	O	transmembrane protein 208|SRP-independent targeting 2 homolog	20201219	-
9606	29101	SSU72	-	HSPC182|PNAS-120	MIM:617680|HGNC:HGNC:25016|Ensembl:ENSG00000160075	1	1p36.33	SSU72 homolog, RNA polymerase II CTD phosphatase	protein-coding	SSU72	SSU72 homolog, RNA polymerase II CTD phosphatase	O	RNA polymerase II subunit A C-terminal domain phosphatase SSU72|CTD phosphatase SSU72	20201124	-
9606	29102	DROSHA	-	ETOHI2|HSA242976|RANSE3L|RN3|RNASE3L|RNASEN	MIM:608828|HGNC:HGNC:17904|Ensembl:ENSG00000113360	5	5p13.3	drosha ribonuclease III	protein-coding	DROSHA	drosha ribonuclease III	O	ribonuclease 3|RNase III|drosha, double-stranded RNA-specific endoribonuclease|nuclear RNase III Drosha|p241|putative protein p241 which interacts with transcription factor Sp1|putative ribonuclease III|ribonuclease type III, nuclear	20201220	-
9606	29103	DNAJC15	-	DNAJD1|HSD18|MCJ	MIM:615339|HGNC:HGNC:20325|Ensembl:ENSG00000120675	13	13q14.11	DnaJ heat shock protein family (Hsp40) member C15	protein-coding	DNAJC15	DnaJ heat shock protein family (Hsp40) member C15	O	dnaJ homolog subfamily C member 15|DNAJ domain-containing|DnaJ (Hsp40) homolog, subfamily C, member 15|DnaJ (Hsp40) homolog, subfamily D, member 1|cell growth-inhibiting gene 22 protein|methylation-controlled J protein	20201124	-
9606	29104	N6AMT1	-	C21orf127|HEMK2|KMT9|MTQ2|N6AMT|PRED28|PrmC|m.HsaHemK2P	MIM:614553|HGNC:HGNC:16021|Ensembl:ENSG00000156239	21	21q21.3	N-6 adenine-specific DNA methyltransferase 1	protein-coding	N6AMT1	N-6 adenine-specific DNA methyltransferase 1	O	methyltransferase N6AMT1|HemK methyltransferase family member 2|N-6 adenine-specific DNA methyltransferase 1 (putative)|N6-DNA-methyltransferase|lysine N-methyltransferase 9|methylarsonite methyltransferase N6AMT1|protein N(5)-glutamine methyltransferase	20201124	-
9606	29105	CFAP20	-	BUG22|C16orf80|EVORF|GTL3|fSAP23	MIM:617906|HGNC:HGNC:29523|Ensembl:ENSG00000070761	16	16q21	cilia and flagella associated protein 20	protein-coding	CFAP20	cilia and flagella associated protein 20	O	cilia- and flagella-associated protein 20|UPF0468 protein C16orf80|basal body up-regulated protein 22|flagellar associated protein 20 homolog|functional spliceosome-associated protein 23|gene trap locus 3|transcription factor IIB	20210103	-
9606	29106	SCG3	-	SGIII	MIM:611796|HGNC:HGNC:13707|Ensembl:ENSG00000104112	15	15q21.2	secretogranin III	protein-coding	SCG3	secretogranin III	O	secretogranin-3	20201124	-
9606	29107	NXT1	-	MTR2|P15	MIM:605811|HGNC:HGNC:15913|Ensembl:ENSG00000132661	20	20p11.21	nuclear transport factor 2 like export factor 1	protein-coding	NXT1	nuclear transport factor 2 like export factor 1	O	NTF2-related export protein 1|NTF2-like export factor 1|NTX2-like export factor1|NUTF-like export factor 1|protein p15	20201124	-
9606	29108	PYCARD	-	ASC|CARD5|TMS|TMS-1|TMS1	MIM:606838|HGNC:HGNC:16608|Ensembl:ENSG00000103490	16	16p11.2	PYD and CARD domain containing	protein-coding	PYCARD	PYD and CARD domain containing	O	apoptosis-associated speck-like protein containing a CARD|caspase recruitment domain-containing protein 5|target of methylation-induced silencing 1	20201213	-
9606	29109	FHOD1	-	FHOS	MIM:606881|HGNC:HGNC:17905|Ensembl:ENSG00000135723	16	16q22.1	formin homology 2 domain containing 1	protein-coding	FHOD1	formin homology 2 domain containing 1	O	FH1/FH2 domain-containing protein 1|formin homolog overexpressed in spleen 1	20201124	-
9606	29110	TBK1	-	FTDALS4|IIAE8|NAK|T2K	MIM:604834|HGNC:HGNC:11584|Ensembl:ENSG00000183735	12	12q14.2	TANK binding kinase 1	protein-coding	TBK1	TANK binding kinase 1	O	serine/threonine-protein kinase TBK1|NF-kB-activating kinase|NF-kappa-B-activating kinase	20210123	-
9606	29113	C6orf15	-	STG	MIM:611401|HGNC:HGNC:13927|Ensembl:ENSG00000204542	6	6p21.33	chromosome 6 open reading frame 15	protein-coding	C6orf15	chromosome 6 open reading frame 15	O	uncharacterized protein C6orf15|simian taste bud-specific|taste bud-specific protein	20201213	-
9606	29114	TAGLN3	-	NP22|NP24|NP25	MIM:607953|HGNC:HGNC:29868|Ensembl:ENSG00000144834	3	3q13.2	transgelin 3	protein-coding	TAGLN3	transgelin 3	O	transgelin-3|neuronal protein 22|neuronal protein NP25	20201124	-
9606	29115	SAP30BP	-	HCNGP|HTRG|HTRP	MIM:610218|HGNC:HGNC:30785|Ensembl:ENSG00000161526	17	17q25.1	SAP30 binding protein	protein-coding	SAP30BP	SAP30 binding protein	O	SAP30-binding protein|HSV-1 binding|transcriptional regulator protein HCNGP	20210103	-
9606	29116	MYLIP	-	IDOL|MIR	MIM:610082|HGNC:HGNC:21155|Ensembl:ENSG00000007944	6	6p22.3	myosin regulatory light chain interacting protein	protein-coding	MYLIP	myosin regulatory light chain interacting protein	O	E3 ubiquitin-protein ligase MYLIP|E3 ubiquitin ligase-inducible degrader of the low density lipoprotein receptor|RING-type E3 ubiquitin transferase MYLIP|band 4.1 superfamily member BZF1|cellular modulator of immune recognition (c-MIR)|inducible degrader of the LDL-receptor	20201124	-
9606	29117	BRD7	-	BP75|CELTIX1|NAG4	MIM:618489|HGNC:HGNC:14310|Ensembl:ENSG00000166164	16	16q12.1	bromodomain containing 7	protein-coding	BRD7	bromodomain containing 7	O	bromodomain-containing protein 7|75 kDa bromodomain protein|protein CELTIX-1	20201124	-
9606	29118	DDX25	-	GRTH	MIM:607663|HGNC:HGNC:18698|Ensembl:ENSG00000109832	11	11q24.2	DEAD-box helicase 25	protein-coding	DDX25	DEAD-box helicase 25	O	ATP-dependent RNA helicase DDX25|DEAD (Asp-Glu-Ala-Asp) box helicase 25|DEAD (Asp-Glu-Ala-Asp) box polypeptide 25|DEAD box protein 25|DEAD/H (Asp-Glu-Ala-Asp/His) box polypeptide 25|epididymis secretory sperm binding protein|gonadotropin-regulated testicular RNA helicase	20201206	-
9606	29119	CTNNA3	-	ARVD13|VR22	MIM:607667|HGNC:HGNC:2511|Ensembl:ENSG00000183230	10	10q21.3	catenin alpha 3	protein-coding	CTNNA3	catenin alpha 3	O	catenin alpha-3|alpha-T-catenin|alpha-catenin-like protein|catenin (cadherin-associated protein), alpha 3	20201213	-
9606	29121	CLEC2D	-	CLAX|LLT1|OCIL	MIM:605659|HGNC:HGNC:14351|Ensembl:ENSG00000069493	12	12p13.31	C-type lectin domain family 2 member D	protein-coding	CLEC2D	C-type lectin domain family 2 member D	O	C-type lectin domain family 2 member D|C-type lectin related f|C-type lectin superfamily 2, member D|LLT-1|lectin-like NK cell receptor|lectin-like transcript 1|osteoclast inhibitory lectin	20201220	-
9606	29122	PRSS50	-	CT20|TSP50	MIM:607950|HGNC:HGNC:17910|Ensembl:ENSG00000283706	3	3p21.31	serine protease 50	protein-coding	PRSS50	serine protease 50	O	probable threonine protease PRSS50|cancer/testis antigen 20|protease, serine 50|testes-specific protease 50|testicular tissue protein Li 210|testis-specific protease-like protein 50	20201124	-
9606	29123	ANKRD11	-	ANCO-1|ANCO1|LZ16|T13	MIM:611192|HGNC:HGNC:21316|Ensembl:ENSG00000167522	16	16q24.3	ankyrin repeat domain 11	protein-coding	ANKRD11	ankyrin repeat domain 11	O	ankyrin repeat domain-containing protein 11|ankyrin repeat-containing cofactor 1|nasopharyngeal carcinoma susceptibility protein|truncated ankyrin repeat domain 11 aberrant transcript 1|truncated ankyrin repeat domain 11 aberrant transcript 2	20210118	-
9606	29124	LGALS13	-	GAL13|PLAC8|PP13	MIM:608717|HGNC:HGNC:15449|Ensembl:ENSG00000105198	19	19q13.2	galectin 13	protein-coding	LGALS13	galectin 13	O	galactoside-binding soluble lectin 13|beta-galactoside-binding lectin|gal-13|lectin, galactoside-binding, soluble, 13|placental protein 13|placental tissue protein 13	20201213	-
9606	29125	C11orf21	-	-	MIM:611033|HGNC:HGNC:13231|Ensembl:ENSG00000110665	11	11p15.5	chromosome 11 open reading frame 21	protein-coding	C11orf21	chromosome 11 open reading frame 21	O	uncharacterized protein C11orf21	20201124	-
9606	29126	CD274	-	B7-H|B7H1|PD-L1|PDCD1L1|PDCD1LG1|PDL1|hPD-L1	MIM:605402|HGNC:HGNC:17635|Ensembl:ENSG00000120217	9	9p24.1	CD274 molecule	protein-coding	CD274	CD274 molecule	O	programmed cell death 1 ligand 1|B7 homolog 1|CD274 antigen|PDCD1 ligand 1	20210118	-
9606	29127	RACGAP1	-	CYK4|HsCYK-4|ID-GAP|MgcRacGAP	MIM:604980|HGNC:HGNC:9804|Ensembl:ENSG00000161800	12	12q13.12	Rac GTPase activating protein 1	protein-coding	RACGAP1	Rac GTPase activating protein 1	O	rac GTPase-activating protein 1|male germ cell RacGap|protein CYK4 homolog	20210103	-
9606	29128	UHRF1	-	ICBP90|Np95|RNF106|TDRD22|hNP95|hUHRF1|huNp95	MIM:607990|HGNC:HGNC:12556|Ensembl:ENSG00000276043	19	19p13.3	ubiquitin like with PHD and ring finger domains 1	protein-coding	UHRF1	ubiquitin like with PHD and ring finger domains 1	O	E3 ubiquitin-protein ligase UHRF1|RING finger protein 106|RING-type E3 ubiquitin transferase UHRF1|inverted CCAAT box-binding protein of 90 kDa|nuclear phosphoprotein 95|nuclear protein 95|nuclear zinc finger protein Np95|transcription factor ICBP90|ubiquitin-like PHD and RING finger domain-containing protein 1	20210103	-
9606	29760	BLNK	-	AGM4|BASH|BLNK-S|LY57|SLP-65|SLP65|bca	MIM:604515|HGNC:HGNC:14211|Ensembl:ENSG00000095585	10	10q24.1	B cell linker	protein-coding	BLNK	B cell linker	O	B-cell linker protein|B cell adaptor containing SH2 domain|B-cell activation|B-cell adapter containing a SH2 domain protein|B-cell adapter containing a Src homology 2 domain protein|Src homology 2 domain-containing leukocyte protein of 65 kDa|Src homology [SH2] domain-containing leukocyte protein of 65 kD|cytoplasmic adapter protein	20201213	-
9606	29761	USP25	-	USP21	MIM:604736|HGNC:HGNC:12624|Ensembl:ENSG00000155313	21	21q21.1	ubiquitin specific peptidase 25	protein-coding	USP25	ubiquitin specific peptidase 25	O	ubiquitin carboxyl-terminal hydrolase 25|USP on chromosome 21|deubiquitinating enzyme 25|ubiquitin thioesterase 25|ubiquitin thiolesterase 25|ubiquitin-specific processing protease 25	20201213	-
9606	29763	PACSIN3	-	SDPIII	MIM:606513|HGNC:HGNC:8572|Ensembl:ENSG00000165912	11	11p11.2	protein kinase C and casein kinase substrate in neurons 3	protein-coding	PACSIN3	protein kinase C and casein kinase substrate in neurons 3	O	protein kinase C and casein kinase substrate in neurons protein 3|SH3 domain-containing protein 6511|syndapin III	20210103	-
9606	29764	DDU	-	-	MIM:125630	19	19p	dermo-distortive urticaria	unknown	-	-	-	-	20191002	-
9606	29765	TMOD4	-	SK-TMOD	MIM:605834|HGNC:HGNC:11874|Ensembl:ENSG00000163157	1	1q21.3	tropomodulin 4	protein-coding	TMOD4	tropomodulin 4	O	tropomodulin-4|actin-capping protein|skeletal muscle tropomodulin|skeletal tropomodulin|tropomodulin 4 (muscle)	20201124	-
9606	29766	TMOD3	-	UTMOD	MIM:605112|HGNC:HGNC:11873|Ensembl:ENSG00000138594	15	15q21.2	tropomodulin 3	protein-coding	TMOD3	tropomodulin 3	O	tropomodulin-3|tropomodulin 3 (ubiquitous)|ubiquitous tropomodulin	20210103	-
9606	29767	TMOD2	-	N-TMOD|NTMOD	MIM:602928|HGNC:HGNC:11872|Ensembl:ENSG00000128872	15	15q21.2	tropomodulin 2	protein-coding	TMOD2	tropomodulin 2	O	tropomodulin-2|neuronal tropomodulin|tropomodulin 2 (neuronal)	20201124	-
9606	29768	SDHDP6	-	-	HGNC:HGNC:10689	1	1p36.11	succinate dehydrogenase complex subunit D pseudogene 6	pseudo	SDHDP6	succinate dehydrogenase complex subunit D pseudogene 6	O	succinate dehydrogenase complex, subunit D, integral membrane protein pseudogene 6	20201124	-
9606	29769	SDHDP5	-	-	HGNC:HGNC:10688	2	2q31.2	succinate dehydrogenase complex subunit D pseudogene 5	pseudo	SDHDP5	succinate dehydrogenase complex subunit D pseudogene 5	O	succinate dehydrogenase complex, subunit D, integral membrane protein pseudogene 5	20201124	-
9606	29770	SDHDP4	-	-	HGNC:HGNC:10687	3	3p21.31	succinate dehydrogenase complex subunit D pseudogene 4	pseudo	SDHDP4	succinate dehydrogenase complex subunit D pseudogene 4	O	succinate dehydrogenase complex, subunit D, integral membrane protein pseudogene 4	20201124	-
9606	29771	SDHDP3	-	-	HGNC:HGNC:10686	3	3q26.2	succinate dehydrogenase complex subunit D pseudogene 3	pseudo	SDHDP3	succinate dehydrogenase complex subunit D pseudogene 3	O	succinate dehydrogenase complex, subunit D, integral membrane protein pseudogene 3	20201124	-
9606	29774	POM121L9P	-	DKFZP434P211|UNQ2565	HGNC:HGNC:30080|Ensembl:ENSG00000128262	22	22q11.23	POM121 transmembrane nucleoporin like 9, pseudogene	pseudo	POM121L9P	POM121 transmembrane nucleoporin like 9, pseudogene	O	POM121 membrane glycoprotein-like 1 pseudogene|POM121 membrane glycoprotein-like 9, pseudogene|POM121-like protein	20201124	-
9606	29775	CARD10	-	BIMP1|CARMA3	MIM:607209|HGNC:HGNC:16422|Ensembl:ENSG00000100065	22	22q13.1	caspase recruitment domain family member 10	protein-coding	CARD10	caspase recruitment domain family member 10	O	caspase recruitment domain-containing protein 10|Bcl10 binding protein and activator of NFKB|CARD-containing MAGUK 3 protein|CARD-containing MAGUK protein 3|carma 3	20201124	-
9606	29777	ABT1	-	Esf2|hABT1	MIM:618750|HGNC:HGNC:17369|Ensembl:ENSG00000146109	6	6p22.2	activator of basal transcription 1	protein-coding	ABT1	activator of basal transcription 1	O	activator of basal transcription 1|TATA-binding protein-binding protein|basal transcriptional activator	20201213	-
9606	29778	MAP2K1P1	-	-	HGNC:HGNC:6841	8	8p12	mitogen-activated protein kinase kinase 1 pseudogene 1	pseudo	MAP2K1P1	mitogen-activated protein kinase kinase 1 pseudogene 1	O	-	20201124	-
9606	29779	DFNA33	-	-	MIM:614211	13	13q34-qter	deafness, autosomal dominant 33	unknown	-	-	-	-	20191002	-
9606	29780	PARVB	-	CGI-56	MIM:608121|HGNC:HGNC:14653|Ensembl:ENSG00000188677	22	22q13.31	parvin beta	protein-coding	PARVB	parvin beta	O	beta-parvin|affixin	20201124	-
9606	29781	NCAPH2	-	CAPH2	MIM:611230|HGNC:HGNC:25071|Ensembl:ENSG00000025770	22	22q13.33	non-SMC condensin II complex subunit H2	protein-coding	NCAPH2	non-SMC condensin II complex subunit H2	O	condensin-2 complex subunit H2|CAP-H2 subunit of the condensin II complex|CTA-384D8.36|chromosome-associated protein H2|kleisin beta	20201213	-
9606	29785	CYP2S1	-	CYPIIS1	MIM:611529|HGNC:HGNC:15654|Ensembl:ENSG00000167600	19	19q13.2	cytochrome P450 family 2 subfamily S member 1	protein-coding	CYP2S1	cytochrome P450 family 2 subfamily S member 1	O	cytochrome P450 2S1|cytochrome P450, family 2, subfamily S, polypeptide 1|cytochrome P540, subfamily IIS, polypeptide 1|hydroperoxy icosatetraenoate dehydratase|thromboxane-A synthase	20210114	-
9606	29789	OLA1	-	DOC45|GBP45|GTBP9|GTPBP9|PTD004	MIM:611175|HGNC:HGNC:28833|Ensembl:ENSG00000138430	2	2q31.1	Obg like ATPase 1	protein-coding	OLA1	Obg like ATPase 1	O	obg-like ATPase 1|DNA damage-regulated overexpressed in cancer 45 protein|GTP-binding protein 9 (putative)|GTP-binding protein PTD004|homologous yeast-44.2 protein	20210103	-
9606	29796	UQCR10	-	HSPC051|HSPC119|HSPC151|QCR9|UCCR7.2|UCRC	MIM:610843|HGNC:HGNC:30863|Ensembl:ENSG00000184076	22	22q12.2	ubiquinol-cytochrome c reductase, complex III subunit X	protein-coding	UQCR10	ubiquinol-cytochrome c reductase, complex III subunit X	O	cytochrome b-c1 complex subunit 9|cytochrome C1, nonheme 7kDa protein|cytochrome c1 non-heme 7 kDa protein|ubiquinol-cytochrome c reductase complex (7.2 kD)|ubiquinol-cytochrome c reductase complex 7.2 kDa protein|ubiquinol-cytochrome c reductase, complex III subunit X, 7.2kDa	20201206	-
9606	29797	POM121L8P	-	DKFZp434K191	HGNC:HGNC:35446	22	22q11.21	POM121 transmembrane nucleoporin like 8, pseudogene	pseudo	POM121L8P	POM121 transmembrane nucleoporin like 8, pseudogene	O	POM121 membrane glycoprotein-like 1 pseudogene|POM121 membrane glycoprotein-like 8 pseudogene	20201124	-
9606	29798	C2orf27A	-	C2orf27|C2orf27B	HGNC:HGNC:25077|Ensembl:ENSG00000287151	2	2q21.1-q21.2	chromosome 2 open reading frame 27A	ncRNA	C2orf27A	chromosome 2 open reading frame 27A	O	uncharacterized protein C2orf27|uncharacterized protein C2orf27A	20201124	-
9606	29799	YPEL1	-	FKSG3	MIM:608082|HGNC:HGNC:12845|Ensembl:ENSG00000100027	22	22q11.21-q11.22	yippee like 1	protein-coding	YPEL1	yippee like 1	O	protein yippee-like 1|DiGeorge syndrome-related protein	20201124	-
9606	29800	ZDHHC1	-	C16orf1|DHHC-1|HSU90653|ZNF377	HGNC:HGNC:17916|Ensembl:ENSG00000159714	16	16q22.1	zinc finger DHHC-type containing 1	protein-coding	ZDHHC1	zinc finger DHHC-type containing 1	O	palmitoyltransferase ZDHHC1|DHHC domain-containing cysteine-rich protein 1|probable palmitoyltransferase ZDHHC1|zinc finger DHHC domain-containing protein 1|zinc finger protein 377|zinc finger, DHHC domain containing 1	20201213	-
9606	29801	ZDHHC8	-	DHHC8|ZDHHCL1|ZNF378	MIM:608784|HGNC:HGNC:18474|Ensembl:ENSG00000099904	22	22q11.21	zinc finger DHHC-type palmitoyltransferase 8	protein-coding	ZDHHC8	zinc finger DHHC-type palmitoyltransferase 8	O	palmitoyltransferase ZDHHC8|membrane-associated DHHC8 zinc finger protein|zinc finger DHHC-type containing 8|zinc finger protein 378|zinc finger, DHHC domain like containing 1	20201213	-
9606	29802	VPREB3	-	8HS20|N27C7-2	MIM:605017|HGNC:HGNC:12710|Ensembl:ENSG00000128218|IMGT/GENE-DB:VPREB3	22	22q11.23|22q11	V-set pre-B cell surrogate light chain 3	protein-coding	VPREB3	V-set pre-B cell surrogate light chain 3	O	pre-B lymphocyte protein 3|pre-B lymphocyte 3|pre-B lymphocyte gene 3	20201124	-
9606	29803	REPIN1	-	AP4|RIP60|ZNF464|Zfp464	MIM:619039|HGNC:HGNC:17922|Ensembl:ENSG00000214022	7	7q36.1	replication initiator 1	protein-coding	REPIN1	replication initiator 1	O	replication initiator 1|60 kDa origin-specific DNA-binding protein|60 kDa replication initiation region protein|ATT-binding protein|DHFR oribeta-binding protein RIP60|H_DJ0584D14.12|replication initiation region protein (60kD)|zinc finger protein 464 (RIP60)|zinc finger protein AP4	20201208	-
9606	29841	GRHL1	-	LBP32|MGR|NH32|TFCP2L2	MIM:609786|HGNC:HGNC:17923|Ensembl:ENSG00000134317	2	2p25.1	grainyhead like transcription factor 1	protein-coding	GRHL1	grainyhead like transcription factor 1	O	grainyhead-like protein 1 homolog|LBP protein 32|grainyhead-like 1|mammalian grainyhead|transcription factor CP2-like 2|transcription factor LBP-32	20201213	-
9606	29842	TFCP2L1	-	CRTR1|LBP-9|LBP9	MIM:609785|HGNC:HGNC:17925|Ensembl:ENSG00000115112	2	2q14.2	transcription factor CP2 like 1	protein-coding	TFCP2L1	transcription factor CP2 like 1	O	transcription factor CP2-like protein 1|CP2-related transcriptional repressor 1|CRTR-1|transcription factor LBP-9	20201213	-
9606	29843	SENP1	-	SuPr-2	MIM:612157|HGNC:HGNC:17927|Ensembl:ENSG00000079387	12	12q13.11	SUMO specific peptidase 1	protein-coding	SENP1	SUMO specific peptidase 1	O	sentrin-specific protease 1|SUMO1/sentrin specific peptidase 1|SUMO1/sentrin specific protease 1|sentrin/SUMO-specific protease SENP1	20210103	-
9606	29844	TFPT	-	FB1|INO80F|amida	MIM:609519|HGNC:HGNC:13630|Ensembl:ENSG00000105619	19	19q13.42	TCF3 fusion partner	protein-coding	TFPT	TCF3 fusion partner	O	TCF3 fusion partner|INO80 complex subunit F|TCF3 (E2A) fusion partner (in childhood Leukemia)|amida, partner of the E2A	20201213	-
9606	29850	TRPM5	-	LTRPC5|MTR1	MIM:604600|HGNC:HGNC:14323|Ensembl:ENSG00000070985	11	11p15.5	transient receptor potential cation channel subfamily M member 5	protein-coding	TRPM5	transient receptor potential cation channel subfamily M member 5	O	transient receptor potential cation channel subfamily M member 5|LTrpC-5|MLSN1 and TRP-related|MLSN1- and TRP-related gene 1 protein|long transient receptor potential channel 5	20210114	-
9606	29851	ICOS	-	AILIM|CD278|CVID1	MIM:604558|HGNC:HGNC:5351|Ensembl:ENSG00000163600	2	2q33.2	inducible T cell costimulator	protein-coding	ICOS	inducible T cell costimulator	O	inducible T-cell costimulator|activation-inducible lymphocyte immunomediatory molecule|inducible T-cell co-stimulator|inducible costimulator	20210103	-
9606	29855	UBN1	-	VT|VT4	MIM:609771|HGNC:HGNC:12506|Ensembl:ENSG00000118900	16	16p13.3	ubinuclein 1	protein-coding	UBN1	ubinuclein 1	O	ubinuclein-1|HIRA-binding protein|ubiquitously expressed nuclear protein	20201213	-
9606	29880	ALG5	-	bA421P11.2	MIM:604565|HGNC:HGNC:20266|Ensembl:ENSG00000120697	13	13q13.3	ALG5 dolichyl-phosphate beta-glucosyltransferase	protein-coding	ALG5	ALG5 dolichyl-phosphate beta-glucosyltransferase	O	dolichyl-phosphate beta-glucosyltransferase|Alg5, S. cerevisiae, homolog of|asparagine-linked glycosylation 5 homolog (S. cerevisiae, dolichyl-phosphate beta-glucosyltransferase)|asparagine-linked glycosylation 5 homolog (yeast, dolichyl-phosphate beta-glucosyltransferase)|asparagine-linked glycosylation 5, dolichyl-phosphate beta-glucosyltransferase homolog|asparagine-linked glycosylation protein 5 homolog|dolP-glucosyltransferase|dolichyl phosphate glucosyltransferase	20201124	-
9606	29881	NPC1L1	-	LDLCQ7|NPC11L1|SLC65A2	MIM:608010|HGNC:HGNC:7898|Ensembl:ENSG00000015520	7	7p13	NPC1 like intracellular cholesterol transporter 1	protein-coding	NPC1L1	NPC1 like intracellular cholesterol transporter 1	O	NPC1-like intracellular cholesterol transporter 1|NPC1 (Niemann-Pick disease, type C1, gene)-like 1|NPC1 like 1|niemann-Pick C1-like protein 1	20201124	-
9606	29882	ANAPC2	-	APC2	MIM:606946|HGNC:HGNC:19989|Ensembl:ENSG00000176248	9	9q34.3	anaphase promoting complex subunit 2	protein-coding	ANAPC2	anaphase promoting complex subunit 2	O	anaphase-promoting complex subunit 2|cyclosome subunit 2	20201206	-
9606	29883	CNOT7	-	CAF-1|CAF1|Caf1a|hCAF-1	MIM:604913|HGNC:HGNC:14101|Ensembl:ENSG00000198791	8	8p22	CCR4-NOT transcription complex subunit 7	protein-coding	CNOT7	CCR4-NOT transcription complex subunit 7	O	CCR4-NOT transcription complex subunit 7|BTG1-binding factor 1|CCR4-associated factor 1|carbon catabolite repressor protein (CCR4)-associative factor 1	20201124	-
9606	29886	SNX8	-	Mvp1	MIM:614905|HGNC:HGNC:14972|Ensembl:ENSG00000106266	7	7p22.3	sorting nexin 8	protein-coding	SNX8	sorting nexin 8	O	sorting nexin-8	20201124	-
9606	29887	SNX10	-	OPTB8	MIM:614780|HGNC:HGNC:14974|Ensembl:ENSG00000086300	7	7p15.2	sorting nexin 10	protein-coding	SNX10	sorting nexin 10	O	sorting nexin-10	20201124	-
9606	29888	STRN4	-	PPP2R6C|ZIN|zinedin	MIM:614767|HGNC:HGNC:15721|Ensembl:ENSG00000090372	19	19q13.32	striatin 4	protein-coding	STRN4	striatin 4	O	striatin-4|protein phosphatase 2 regulatory subunit B'''gamma|striatin, calmodulin binding protein 4	20201206	-
9606	29889	GNL2	-	HUMAUANTIG|NGP1|Ngp-1|Nog2|Nug2	MIM:609365|HGNC:HGNC:29925|Ensembl:ENSG00000134697	1	1p34.3	G protein nucleolar 2	protein-coding	GNL2	G protein nucleolar 2	O	nucleolar GTP-binding protein 2|autoantigen NGP-1|guanine nucleotide binding protein-like 2 (nucleolar)|novel nucleolar guanosine 5'-triphosphate binding protein autoantigen|nucleolar G-protein gene 1|nucleolar GTPase|nucleostemin-2	20210103	-
9606	29890	RBM15B	-	HUMAGCGB|HsOTT3|OTT3	MIM:612602|HGNC:HGNC:24303|Ensembl:ENSG00000259956	3	3p21.2	RNA binding motif protein 15B	protein-coding	RBM15B	RNA binding motif protein 15B	O	putative RNA-binding protein 15B|chromosome 3p21.1 gene sequence|huOTT3|one twenty two protein 3	20201124	-
9606	29893	PSMC3IP	-	GT198|HOP2|HUMGT198A|ODG3|TBPIP	MIM:608665|HGNC:HGNC:17928|Ensembl:ENSG00000131470	17	17q21.2	PSMC3 interacting protein	protein-coding	PSMC3IP	PSMC3 interacting protein	O	homologous-pairing protein 2 homolog|DBD-interacting|TBP-1-interacting protein|nuclear receptor coactivator GT198|proteasome 26S ATPase subunit 3-interacting protein|tat-binding protein 1-interacting protein	20201213	-
9606	29894	CPSF1	-	CPSF160|HSU37012|MYP27|P/cl.18	MIM:606027|HGNC:HGNC:2324|Ensembl:ENSG00000071894	8	8q24.3	cleavage and polyadenylation specific factor 1	protein-coding	CPSF1	cleavage and polyadenylation specific factor 1	O	cleavage and polyadenylation specificity factor subunit 1|CPSF 160 kDa subunit|cleavage and polyadenylation specific factor 1, 160kDa|cleavage and polyadenylation specificity factor 160 kDa subunit|polyadenylation specificity factor	20210123	-
9606	29895	MYLPF	-	DA1C|HUMMLC2B|MLC2B|MRLC2|MYL11	MIM:617378|HGNC:HGNC:29824|Ensembl:ENSG00000180209	16	16p11.2	myosin light chain, phosphorylatable, fast skeletal muscle	protein-coding	MYLPF	myosin light chain, phosphorylatable, fast skeletal muscle	O	myosin regulatory light chain 2, skeletal muscle isoform|fast skeletal myosin light chain 2|myosin light chain 2|myosin, light chain 11, regulatory	20201213	-
9606	29896	TRA2A	-	AWMS1|HSU53209	MIM:602718|HGNC:HGNC:16645|Ensembl:ENSG00000164548	7	7p15.3	transformer 2 alpha homolog	protein-coding	TRA2A	transformer 2 alpha homolog	O	transformer-2 protein homolog alpha|TRA-2 alpha|TRA2-alpha|Tra2alpha|htra-2 alpha|putative MAPK activating protein PM24|transformer-2 alpha|transformer-2 protein homolog A	20210103	-
9606	29899	GPSM2	-	CMCS|DFNB82|LGN|PINS	MIM:609245|HGNC:HGNC:29501|Ensembl:ENSG00000121957	1	1p13.3	G protein signaling modulator 2	protein-coding	GPSM2	G protein signaling modulator 2	O	G-protein-signaling modulator 2|G-protein signalling modulator 2 (AGS3-like, C. elegans)|mosaic protein LGN	20210123	-
9606	29901	SAC3D1	-	HSU79266|SHD1	MIM:618796|HGNC:HGNC:30179|Ensembl:ENSG00000168061	11	11q13.1	SAC3 domain containing 1	protein-coding	SAC3D1	SAC3 domain containing 1	O	SAC3 domain-containing protein 1|SAC3 homology domain-containing protein 1|Sac3 homology domain 1	20201124	-
9606	29902	FAM216A	-	C12orf24|HSU79274	HGNC:HGNC:30180|Ensembl:ENSG00000204856	12	12q24.11	family with sequence similarity 216 member A	protein-coding	FAM216A	family with sequence similarity 216 member A	O	protein FAM216A|protein predicted by clone 23733|uncharacterized protein C12orf24	20201124	-
9606	29903	CCDC106	-	HSU79303|ZNF581	MIM:613478|HGNC:HGNC:30181|Ensembl:ENSG00000173581	19	19q13.42	coiled-coil domain containing 106	protein-coding	CCDC106	coiled-coil domain containing 106	O	coiled-coil domain-containing protein 106|protein predicted by clone 23882	20201124	-
9606	29904	EEF2K	-	CaMKIII|HSU93850|eEF-2K	MIM:606968|HGNC:HGNC:24615|Ensembl:ENSG00000103319	16	16p12.2	eukaryotic elongation factor 2 kinase	protein-coding	EEF2K	eukaryotic elongation factor 2 kinase	O	eukaryotic elongation factor 2 kinase|alternative protein EEF2K|calcium/calmodulin-dependent eukaryotic elongation factor-2 kinase|calmodulin-dependent protein kinase III|eEF-2 kinase|elongation factor-2 kinase|eukaroytic elongation factor 2 kinase	20201124	-
9606	29906	ST8SIA5	-	SIAT8-E|SIAT8E|ST8SiaV	MIM:607162|HGNC:HGNC:17827|Ensembl:ENSG00000101638	18	18q21.1	ST8 alpha-N-acetyl-neuraminide alpha-2,8-sialyltransferase 5	protein-coding	ST8SIA5	ST8 alpha-N-acetyl-neuraminide alpha-2,8-sialyltransferase 5	O	alpha-2,8-sialyltransferase 8E|ST8 alpha-N-acetylneuraminate alpha-2,8-sialyltransferase 5|sialyltransferase 8E (alpha-2, 8-polysialytransferase)|sialyltransferase St8Sia V	20201124	-
9606	29907	SNX15	-	HSAF001435	MIM:605964|HGNC:HGNC:14978|Ensembl:ENSG00000110025	11	11q13.1	sorting nexin 15	protein-coding	SNX15	sorting nexin 15	O	sorting nexin-15|clone iota unknown protein	20201124	-
9606	29909	GPR171	-	H963	MIM:618925|HGNC:HGNC:30057|Ensembl:ENSG00000174946	3	3q25.1	G protein-coupled receptor 171	protein-coding	GPR171	G protein-coupled receptor 171	O	probable G-protein coupled receptor 171|F730001G15Rik|G-protein coupled receptor H963|platelet activating receptor homolog	20201124	-
9606	29911	HOOK2	-	HK2	MIM:607824|HGNC:HGNC:19885|Ensembl:ENSG00000095066	19	19p13.13	hook microtubule tethering protein 2	protein-coding	HOOK2	hook microtubule tethering protein 2	O	protein Hook homolog 2|h-hook2|hHK2|hook homolog 2	20201124	-
9606	29914	UBIAD1	-	SCCD|TERE1	MIM:611632|HGNC:HGNC:30791|Ensembl:ENSG00000120942	1	1p36.22	UbiA prenyltransferase domain containing 1	protein-coding	UBIAD1	UbiA prenyltransferase domain containing 1	O	ubiA prenyltransferase domain-containing protein 1|transitional epithelia response protein|transitional epithelial response protein 1	20210103	-
9606	29915	HCFC2	-	HCF-2|HCF2	MIM:607926|HGNC:HGNC:24972|Ensembl:ENSG00000111727	12	12q23.3	host cell factor C2	protein-coding	HCFC2	host cell factor C2	O	host cell factor 2|C2 factor	20201213	-
9606	29916	SNX11	-	-	MIM:614906|HGNC:HGNC:14975|Ensembl:ENSG00000002919	17	17q21.32	sorting nexin 11	protein-coding	SNX11	sorting nexin 11	O	sorting nexin-11	20201124	-
9606	29919	RMC1	-	C18orf8|HsT2591|MIC1|Mic-1|WDR98	HGNC:HGNC:24326|Ensembl:ENSG00000141452	18	18q11.2	regulator of MON1-CCZ1	protein-coding	RMC1	regulator of MON1-CCZ1	O	regulator of MON1-CCZ1 complex|WD repeat domain 98|WD repeat-containing protein 98|colon cancer-associated protein Mic1|macrophage inhibitory cytokine 1|uncharacterized protein C18orf8	20210103	-
9606	29920	PYCR2	-	HLD10|P5CR2	MIM:616406|HGNC:HGNC:30262|Ensembl:ENSG00000143811	1	1q42.12	pyrroline-5-carboxylate reductase 2	protein-coding	PYCR2	pyrroline-5-carboxylate reductase 2	O	pyrroline-5-carboxylate reductase 2|P5C reductase 2|pyrroline-5-carboxylate reductase family member 2	20210114	-
9606	29922	NME7	-	CFAP67|MN23H7|NDK 7|NDK7|nm23-H7	MIM:613465|HGNC:HGNC:20461|Ensembl:ENSG00000143156	1	1q24.2	NME/NM23 family member 7	protein-coding	NME7	NME/NM23 family member 7	O	nucleoside diphosphate kinase 7|NDP kinase 7|cilia and flagella associated protein 67|non-metastatic cells 7, protein expressed in (nucleoside-diphosphate kinase)	20201124	-
9606	29923	HILPDA	-	C7orf68|HIG-2|HIG2	MIM:617905|HGNC:HGNC:28859|Ensembl:ENSG00000135245	7	7q32.1	hypoxia inducible lipid droplet associated	protein-coding	HILPDA	hypoxia inducible lipid droplet associated	O	hypoxia-inducible lipid droplet-associated protein|hypoxia inducible gene 2|hypoxia-inducible gene 2 protein|hypoxia-inducible protein 2	20201124	-
9606	29924	EPN1	-	-	MIM:607262|HGNC:HGNC:21604|Ensembl:ENSG00000063245	19	19q13.42	epsin 1	protein-coding	EPN1	epsin 1	O	epsin-1|EH domain-binding mitotic phosphoprotein|EPS-15-interacting protein 1	20201213	-
9606	29925	GMPPB	-	LGMDR19|MDDGA14|MDDGB14|MDDGC14	MIM:615320|HGNC:HGNC:22932|Ensembl:ENSG00000173540	3	3p21.31	GDP-mannose pyrophosphorylase B	protein-coding	GMPPB	GDP-mannose pyrophosphorylase B	O	mannose-1-phosphate guanyltransferase beta|GTP-mannose-1-phosphate guanylyltransferase beta	20201208	-
9606	29926	GMPPA	-	AAMR	MIM:615495|HGNC:HGNC:22923|Ensembl:ENSG00000144591	2	2q35	GDP-mannose pyrophosphorylase A	protein-coding	GMPPA	GDP-mannose pyrophosphorylase A	O	mannose-1-phosphate guanyltransferase alpha|GMPP-alpha|GTP-mannose-1-phosphate guanylyltransferase alpha|epididymis secretory sperm binding protein|mannose-1-phosphate guanylyltransferase (GDP)	20210110	-
9606	29927	SEC61A1	-	HNFJ4|HSEC61|SEC61|SEC61A	MIM:609213|HGNC:HGNC:18276|Ensembl:ENSG00000058262	3	3q21.3	SEC61 translocon subunit alpha 1	protein-coding	SEC61A1	SEC61 translocon subunit alpha 1	O	protein transport protein Sec61 subunit alpha isoform 1|SEC61 translocon alpha 1 subunit|Sec61 alpha 1 subunit|Sec61 alpha-1|protein transport protein SEC61 alpha subunit|protein transport protein Sec61 subunit alpha|sec61 homolog	20210103	-
9606	29928	TIMM22	-	COXPD43|TEX4|TIM22	MIM:607251|HGNC:HGNC:17317|Ensembl:ENSG00000177370	17	17p13.3	translocase of inner mitochondrial membrane 22	protein-coding	TIMM22	translocase of inner mitochondrial membrane 22	O	mitochondrial import inner membrane translocase subunit Tim22|testis-expressed protein 4|testis-expressed sequence 4|translocase of inner mitochondrial membrane 22 homolog	20210123	-
9606	29929	ALG6	-	CDG1C	MIM:604566|HGNC:HGNC:23157|Ensembl:ENSG00000088035	1	1p31.3	ALG6 alpha-1,3-glucosyltransferase	protein-coding	ALG6	ALG6 alpha-1,3-glucosyltransferase	O	dolichyl pyrophosphate Man9GlcNAc2 alpha-1,3-glucosyltransferase|Man(9)GlcNAc(2)-PP-Dol alpha-1,3-glucosyltransferase|asparagine-linked glycosylation 6 homolog (S. cerevisiae, alpha-1,3-glucosyltransferase)|asparagine-linked glycosylation 6 homolog (yeast, alpha-1,3-glucosyltransferase)|asparagine-linked glycosylation 6, alpha-1,3-glucosyltransferase homolog|asparagine-linked glycosylation protein 6 homolog|dol-P-Glc:Man(9)GlcNAc(2)-PP-Dol alpha-1,3-glucosyltransferase|dolichyl-P-Glc:Man(9)GlcNAc(2)-PP-dolichol alpha- 1->3-glucosyltransferase|dolichyl-P-Glc:Man9GlcNAc2-PP-dolichyl glucosyltransferase|dolichyl-P-Glc:Man9GlcNAc2-PP-dolichylglucosyltransferase	20210110	-
9606	29930	PCDHB1	-	PCDH-BETA1	MIM:606327|HGNC:HGNC:8680|Ensembl:ENSG00000171815	5	5q31.3	protocadherin beta 1	protein-coding	PCDHB1	protocadherin beta 1	O	protocadherin beta-1|PCDH-beta-1	20201124	-
9606	29931	LINC00312	-	ERR-10|ERR10|LMCD1DN|LOH3CR2A|NAG-7|NAG7|NCRNA00312	MIM:610485|HGNC:HGNC:6662	3	3p25.3	long intergenic non-protein coding RNA 312	ncRNA	LINC00312	long intergenic non-protein coding RNA 312	O	LMCD1 downstream neighbor|estrogen receptor repressor 10|loss of heterozygosity, 3, chromosomal region 2, gene A|nasopharyngeal carcinoma candidate 7	20201124	-
9606	29933	GPR132	-	G2A	MIM:606167|HGNC:HGNC:17482|Ensembl:ENSG00000183484	14	14q32.33	G protein-coupled receptor 132	protein-coding	GPR132	G protein-coupled receptor 132	O	probable G-protein coupled receptor 132|G2 accumulation protein	20201124	-
9606	29934	SNX12	-	-	MIM:300883|HGNC:HGNC:14976|Ensembl:ENSG00000147164	X	Xq13.1	sorting nexin 12	protein-coding	SNX12	sorting nexin 12	O	sorting nexin-12	20210116	-
9606	29935	RPA4	-	HSU24186	MIM:300767|HGNC:HGNC:30305|Ensembl:ENSG00000204086	X	Xq21.33	replication protein A4	protein-coding	RPA4	replication protein A4	O	replication protein A 30 kDa subunit|RF-A protein 4|RP-A p30|replication factor A protein 4|replication protein A complex 34 kd subunit homolog Rpa4|replication protein A4, 30kDa|replication protein A4, 34kDa	20201213	-
9606	29937	NENF	-	CIR2|SCIRP10|SPUF	MIM:611874|HGNC:HGNC:30384|Ensembl:ENSG00000117691	1	1q32.3	neudesin neurotrophic factor	protein-coding	NENF	neudesin neurotrophic factor	O	neudesin|SCIRP10-related protein|Spinal cord injury related protein 10|cell growth-inhibiting protein 47|cell immortalization-related protein 2|neuron-derived neurotrophic factor|secreted protein of unknown function	20201213	-
9606	29940	DSE	-	DS-epi1|DSEP|DSEPI|EDSMC2|SART-2|SART2	MIM:605942|HGNC:HGNC:21144|Ensembl:ENSG00000111817	6	6q22.1	dermatan sulfate epimerase	protein-coding	DSE	dermatan sulfate epimerase	O	dermatan-sulfate epimerase|DS epimerase|chondroitin-glucuronate 5-epimerase|squamous cell carcinoma antigen recognized by T-cells 2	20210101	-
9606	29941	PKN3	-	UTDP4-1	MIM:610714|HGNC:HGNC:17999|Ensembl:ENSG00000160447	9	9q34.11	protein kinase N3	protein-coding	PKN3	protein kinase N3	O	serine/threonine-protein kinase N3|protein kinase PKN-beta|protein-kinase C-related kinase 3	20201213	-
9606	29942	PURG	-	PURG-A|PURG-B|PURGA|PURGB	MIM:618041|HGNC:HGNC:17930|Ensembl:ENSG00000172733	8	8p12	purine rich element binding protein G	protein-coding	PURG	purine rich element binding protein G	O	purine-rich element-binding protein gamma|Pur-gamma	20201213	-
9606	29943	PADI1	-	HPAD10|PAD1|PDI|PDI1	MIM:607934|HGNC:HGNC:18367|Ensembl:ENSG00000142623	1	1p36.13	peptidyl arginine deiminase 1	protein-coding	PADI1	peptidyl arginine deiminase 1	O	protein-arginine deiminase type-1|hPAD-colony 10|peptidyl arginine deiminase, type I|peptidylarginine deiminase I|protein-arginine deiminase type I	20201124	-
9606	29944	PNMA3	-	MA3|MA5	MIM:300675|HGNC:HGNC:18742|Ensembl:ENSG00000183837	X	Xq28	PNMA family member 3	protein-coding	PNMA3	PNMA family member 3	O	paraneoplastic antigen Ma3|paraneoplastic Ma antigen 3|paraneoplastic cancer-testis-brain antigen	20201124	-
9606	29945	ANAPC4	-	APC4	MIM:606947|HGNC:HGNC:19990|Ensembl:ENSG00000053900	4	4p15.2	anaphase promoting complex subunit 4	protein-coding	ANAPC4	anaphase promoting complex subunit 4	O	anaphase-promoting complex subunit 4|cyclosome subunit 4	20201213	-
9606	29946	SERTAD3	-	RBT1	MIM:612125|HGNC:HGNC:17931|Ensembl:ENSG00000167565	19	19q13.2	SERTA domain containing 3	protein-coding	SERTAD3	SERTA domain containing 3	O	SERTA domain-containing protein 3|RPA-binding trans-activator|replication protein-binding trans-activator	20201124	-
9606	29947	DNMT3L	-	-	MIM:606588|HGNC:HGNC:2980|Ensembl:ENSG00000142182	21	21q22.3	DNA methyltransferase 3 like	protein-coding	DNMT3L	DNA methyltransferase 3 like	O	DNA (cytosine-5)-methyltransferase 3-like|DNA (cytosine-5-)-methyltransferase 3-like|cytosine-5-methyltransferase 3-like protein|human cytosine-5-methyltransferase 3-like protein	20201213	-
9606	29948	OSGIN1	-	BDGI|OKL38	MIM:607975|HGNC:HGNC:30093|Ensembl:ENSG00000140961	16	16q23.3	oxidative stress induced growth inhibitor 1	protein-coding	OSGIN1	oxidative stress induced growth inhibitor 1	O	oxidative stress-induced growth inhibitor 1|BMSC-derived growth inhibitor|bone marrow stromal cell-derived growth inhibitor|ovary, kidney and liver protein 38|pregnancy-induced growth inhibitor OKL38	20201124	-
9606	29949	IL19	-	IL-10C|MDA1|NG.1|ZMDA1	MIM:605687|HGNC:HGNC:5990|Ensembl:ENSG00000142224	1	1q32.1	interleukin 19	protein-coding	IL19	interleukin 19	O	interleukin-19|melanoma differentiation associated protein-like protein	20201213	-
9606	29950	SERTAD1	-	SEI1|TRIP-Br1|TRIPBR1	MIM:617850|HGNC:HGNC:17932|Ensembl:ENSG00000197019	19	19q13.2	SERTA domain containing 1	protein-coding	SERTAD1	SERTA domain containing 1	O	SERTA domain-containing protein 1|CDK4-binding protein p34SEI|CDK4-binding protein p34SEI1|SEI-1|p34(SEI-1)|transcriptional regulator interacting with the PHD-bromodomain 1	20201124	-
9606	29951	PDZRN4	-	LNX4|SAMCAP3L	MIM:609730|HGNC:HGNC:30552|Ensembl:ENSG00000165966	12	12q12	PDZ domain containing ring finger 4	protein-coding	PDZRN4	PDZ domain containing ring finger 4	O	PDZ domain-containing RING finger protein 4|IMAGE5767589|SEMACAP3-like protein|ligand of Numb protein X 4	20210103	-
9606	29952	DPP7	-	DPP2|DPPII|QPP	MIM:610537|HGNC:HGNC:14892|Ensembl:ENSG00000176978	9	9q34.3	dipeptidyl peptidase 7	protein-coding	DPP7	dipeptidyl peptidase 7	O	dipeptidyl peptidase 2|DPP II|carboxytripeptidase|dipeptidyl aminopeptidase II|dipeptidyl arylamidase II|dipeptidyl-peptidase II|quiescent cell proline dipeptidase	20201213	-
9606	29953	TRHDE	-	PAP-II|PGPEP2|TRH-DE	MIM:606950|HGNC:HGNC:30748|Ensembl:ENSG00000072657	12	12q21.1	thyrotropin releasing hormone degrading enzyme	protein-coding	TRHDE	thyrotropin releasing hormone degrading enzyme	O	thyrotropin-releasing hormone-degrading ectoenzyme|TRH-degrading ectoenzyme|TRH-specific aminopeptidase|pyroglutamyl aminopeptidase II|pyroglutamyl-peptidase II|thyroliberinase	20201124	-
9606	29954	POMT2	-	LGMD2N|LGMDR14|MDDGA2|MDDGB2|MDDGC2	MIM:607439|HGNC:HGNC:19743|Ensembl:ENSG00000009830	14	14q24.3	protein O-mannosyltransferase 2	protein-coding	POMT2	protein O-mannosyltransferase 2	O	protein O-mannosyl-transferase 2|dolichyl-phosphate-mannose--protein mannosyltransferase 2	20201213	-
9606	29956	CERS2	-	L3|LASS2|SP260|TMSG1	MIM:606920|HGNC:HGNC:14076|Ensembl:ENSG00000143418	1	1q21.3	ceramide synthase 2	protein-coding	CERS2	ceramide synthase 2	O	ceramide synthase 2|LAG1 homolog, ceramide synthase 2|LAG1 longevity assurance 2|longevity assurance (LAG1, S. cerevisiae) homolog 2|sphingosine N-acyltransferase CERS2|tumor metastasis-suppressor gene 1 protein	20210103	-
9606	29957	SLC25A24	-	APC1|SCAMC-1|SCAMC1	MIM:608744|HGNC:HGNC:20662|Ensembl:ENSG00000085491	1	1p13.3	solute carrier family 25 member 24	protein-coding	SLC25A24	solute carrier family 25 member 24	O	calcium-binding mitochondrial carrier protein SCaMC-1|calcium-binding transporter|mitochondrial ATP-Mg/Pi carrier protein 1|mitochondrial Ca(2+)-dependent solute carrier protein 1|short calcium-binding mitochondrial carrier 1|small calcium-binding mitochondrial carrier protein 1|solute carrier family 25 (mitochondrial carrier; phosphate carrier), member 24	20201206	-
9606	29958	DMGDH	-	DMGDHD|ME2GLYDH	MIM:605849|HGNC:HGNC:24475|Ensembl:ENSG00000132837	5	5q14.1	dimethylglycine dehydrogenase	protein-coding	DMGDH	dimethylglycine dehydrogenase	O	dimethylglycine dehydrogenase, mitochondrial	20201124	-
9606	29959	NRBP1	-	BCON3|MADM|MUDPNP|NRBP	MIM:606010|HGNC:HGNC:7993|Ensembl:ENSG00000115216	2	2p23.3	nuclear receptor binding protein 1	protein-coding	NRBP1	nuclear receptor binding protein 1	O	nuclear receptor-binding protein|multiple domain putative nuclear protein|myeloid leukemia factor 1 adaptor molecule	20201124	-
9606	29960	MRM2	-	FJH1|FTSJ2|HEL97|MTDPS17|RRMJ2	MIM:606906|HGNC:HGNC:16352|Ensembl:ENSG00000122687	7	7p22.3	mitochondrial rRNA methyltransferase 2	protein-coding	MRM2	mitochondrial rRNA methyltransferase 2	O	rRNA methyltransferase 2, mitochondrial|16S rRNA (uridine(1369)-2'-O)-methyltransferase|16S rRNA [Um1369] 2'-O-methyltransferase|FtsJ RNA methyltransferase homolog 2|FtsJ homolog 2|MRM2 RNA methyltransferase homolog|cell division protein FtsJ|epididymis luminal protein 97|protein ftsJ homolog 2|putative ribosomal RNA methyltransferase 2|rRNA (uridine-2'-O-)-methyltransferase	20210123	-
9606	29964	PRICKLE4	-	C6orf49|OBTP|OEBT|TOMM6	MIM:611389|HGNC:HGNC:16805|Ensembl:ENSG00000278224	6	6p21.1	prickle planar cell polarity protein 4	protein-coding	PRICKLE4	prickle planar cell polarity protein 4	O	prickle-like protein 4|over-expressed breast tumor protein|overexpressed breast tumor protein|overexpressed breast tumour protein|prickle homolog 4|translocase of outer mitochondrial membrane 6 homolog	20201124	-
9606	29965	CDIP1	-	C16orf5|CDIP|I1|LITAFL	MIM:610503|HGNC:HGNC:13234|Ensembl:ENSG00000089486	16	16p13.3	cell death inducing p53 target 1	protein-coding	CDIP1	cell death inducing p53 target 1	O	cell death-inducing p53-target protein 1|LITAF-like protein|cell death inducing protein|cell death involved p53-target|lipopolysaccharide-induced tumor necrosis factor-alpha-like protein|transmembrane protein I1	20201124	-
9606	29966	STRN3	-	PPP2R6B|S/G2NA|SG2NA	MIM:614766|HGNC:HGNC:15720|Ensembl:ENSG00000196792	14	14q12	striatin 3	protein-coding	STRN3	striatin 3	O	striatin-3|cell cycle S/G2 nuclear autoantigen|cell cycle autoantigen SG2NA|nuclear autoantigen|protein phosphatase 2 regulatory subunit B'''beta|s/G2 antigen|striatin, calmodulin binding protein 3	20201124	-
9606	29967	LRP12	-	MIG13A|ST7	MIM:618299|HGNC:HGNC:31708|Ensembl:ENSG00000147650	8	8q22.3	LDL receptor related protein 12	protein-coding	LRP12	LDL receptor related protein 12	O	low-density lipoprotein receptor-related protein 12|LDLR-related protein 12|suppressor of tumorigenicity 7 protein	20201124	-
9606	29968	PSAT1	-	EPIP|NLS2|PSA|PSAT|PSATD	MIM:610936|HGNC:HGNC:19129|Ensembl:ENSG00000135069	9	9q21.2	phosphoserine aminotransferase 1	protein-coding	PSAT1	phosphoserine aminotransferase 1	O	phosphoserine aminotransferase|endometrial progesterone-induced protein|phosphohydroxythreonine aminotransferase	20201206	-
9606	29969	MDFIC	-	HIC|MDFIC1	MIM:614511|HGNC:HGNC:28870|Ensembl:ENSG00000135272	7	7q31.1-q31.2	MyoD family inhibitor domain containing	protein-coding	MDFIC	MyoD family inhibitor domain containing	O	myoD family inhibitor domain-containing protein|I-mfa domain-containing protein	20201206	-
9606	29970	SCHIP1	-	SCHIP-1	HGNC:HGNC:15678|Ensembl:ENSG00000151967|Ensembl:ENSG00000283154	3	3q25.32-q25.33	schwannomin interacting protein 1	protein-coding	SCHIP1	schwannomin interacting protein 1	O	schwannomin-interacting protein 1	20201124	-
9606	29974	A1CF	-	ACF|ACF64|ACF65|APOBEC1CF|ASP	MIM:618199|HGNC:HGNC:24086|Ensembl:ENSG00000148584	10	10q11.23	APOBEC1 complementation factor	protein-coding	A1CF	APOBEC1 complementation factor	O	APOBEC1 complementation factor|APOBEC-1 stimulating protein|apo-B RNA editing protein|apobec-1 complementation factor (ACF) (ASP)	20201206	-
9606	29978	UBQLN2	-	ALS15|CHAP1|DSK2|HRIHFB2157|N4BP4|PLIC2	MIM:300264|HGNC:HGNC:12509|Ensembl:ENSG00000188021	X	Xp11.21	ubiquilin 2	protein-coding	UBQLN2	ubiquilin 2	O	ubiquilin-2|Nedd4 binding protein 4|protein linking IAP with cytoskeleton 2|ubiquitin-like product Chap1/Dsk2	20201206	-
9606	29979	UBQLN1	-	DA41|DSK2|PLIC-1|UBQN|XDRP1	MIM:605046|HGNC:HGNC:12508|Ensembl:ENSG00000135018	9	9q21.32|9q21.2-q21.3	ubiquilin 1	protein-coding	UBQLN1	ubiquilin 1	O	ubiquilin-1|hPLIC-1|protein linking IAP with cytoskeleton 1|testicular tissue protein Li 219	20210103	-
9606	29980	DONSON	-	B17|C21orf60|MIMIS|MISSLA	MIM:611428|HGNC:HGNC:2993|Ensembl:ENSG00000159147	21	21q22.11	DNA replication fork stabilization factor DONSON	protein-coding	DONSON	DNA replication fork stabilization factor DONSON	O	protein downstream neighbor of Son|downstream neighbor of SON	20210123	-
9606	29982	NRBF2	-	COPR|COPR1|COPR2|NRBF-2	MIM:616477|HGNC:HGNC:19692|Ensembl:ENSG00000148572	10	10q21.3	nuclear receptor binding factor 2	protein-coding	NRBF2	nuclear receptor binding factor 2	O	nuclear receptor-binding factor 2|comodulator of PPAR and RXR 1|comodulator of PPAR and RXR 2	20201124	-
9606	29984	RHOD	-	ARHD|RHOHP1|RHOM|Rho	MIM:605781|HGNC:HGNC:670|Ensembl:ENSG00000173156	11	11q13.2	ras homolog family member D	protein-coding	RHOD	ras homolog family member D	O	rho-related GTP-binding protein RhoD|Rho-related protein HP1|ras homolog D|ras homolog gene family, member A|ras homolog gene family, member D	20210123	-
9606	29985	SLC39A3	-	ZIP-3|ZIP3	MIM:612168|HGNC:HGNC:17128|Ensembl:ENSG00000141873	19	19p13.3	solute carrier family 39 member 3	protein-coding	SLC39A3	solute carrier family 39 member 3	O	zinc transporter ZIP3|solute carrier family 39 (zinc transporter), member 3|zrt- and Irt-like protein 3	20210103	-
9606	29986	SLC39A2	-	6A1|ETI-1|ZIP-2|ZIP2	MIM:612166|HGNC:HGNC:17127|Ensembl:ENSG00000165794	14	14q11.2	solute carrier family 39 member 2	protein-coding	SLC39A2	solute carrier family 39 member 2	O	zinc transporter ZIP2|Zrt- and Irt-like protein 2|solute carrier family 39 (zinc transporter), member 2|zinc uptake transporter 2	20201124	-
9606	29988	SLC2A8	-	GLUT8|GLUTX1	MIM:605245|HGNC:HGNC:13812|Ensembl:ENSG00000136856	9	9q33.3	solute carrier family 2 member 8	protein-coding	SLC2A8	solute carrier family 2 member 8	O	solute carrier family 2, facilitated glucose transporter member 8|glucose transporter type 8|glucose transporter type X1|solute carrier family 2 (facilitated glucose transporter), member 8	20201124	-
9606	29989	OBP2B	-	LCN14|OBPIIb	MIM:604606|HGNC:HGNC:23381|Ensembl:ENSG00000171102	9	9q34.2	odorant binding protein 2B	protein-coding	OBP2B	odorant binding protein 2B	O	odorant-binding protein 2b|odorant-binding protein IIb	20201124	-
9606	29990	PILRB	-	FDFACT1|FDFACT2	MIM:605342|HGNC:HGNC:18297|Ensembl:ENSG00000121716	7	7q22.1	paired immunoglobin like type 2 receptor beta	protein-coding	PILRB	paired immunoglobin like type 2 receptor beta	O	paired immunoglobulin-like type 2 receptor beta|activating receptor PILR-beta|activating receptor PILRbeta|cell surface receptor FDFACT|cell surface receptor FDFACT1|cell surface receptor FDFACT2|paired immunoglobin-like receptor beta|paired immunoglobulin-like receptor beta	20201124	-
9606	29991	OBP2A	-	LCN13|OBP|OBP2C|OBPIIa|hOBPIIa	MIM:164320|HGNC:HGNC:23380|Ensembl:ENSG00000122136	9	9q34.3	odorant binding protein 2A	protein-coding	OBP2A	odorant binding protein 2A	O	odorant-binding protein 2a|odorant-binding protein IIa|putative odorant-binding protein 2c	20201124	-
9606	29992	PILRA	-	FDF03	MIM:605341|HGNC:HGNC:20396|Ensembl:ENSG00000085514	7	7q22.1	paired immunoglobin like type 2 receptor alpha	protein-coding	PILRA	paired immunoglobin like type 2 receptor alpha	O	paired immunoglobulin-like type 2 receptor alpha|cell surface receptor FDF03|inhibitory receptor PILR-alpha	20201124	-
9606	29993	PACSIN1	-	SDPI	MIM:606512|HGNC:HGNC:8570|Ensembl:ENSG00000124507	6	6p21.31	protein kinase C and casein kinase substrate in neurons 1	protein-coding	PACSIN1	protein kinase C and casein kinase substrate in neurons 1	O	protein kinase C and casein kinase substrate in neurons protein 1|syndapin I|syndapin-1	20201213	-
9606	29994	BAZ2B	-	WALp4	MIM:605683|HGNC:HGNC:963|Ensembl:ENSG00000123636|Ensembl:ENSG00000226266	2	2q24.2	bromodomain adjacent to zinc finger domain 2B	protein-coding	BAZ2B	bromodomain adjacent to zinc finger domain 2B	O	bromodomain adjacent to zinc finger domain protein 2B	20201213	-
9606	29995	LMCD1	-	-	MIM:604859|HGNC:HGNC:6633|Ensembl:ENSG00000071282	3	3p25.3	LIM and cysteine rich domains 1	protein-coding	LMCD1	LIM and cysteine rich domains 1	O	LIM and cysteine-rich domains protein 1|dyxin	20201124	-
9606	29997	NOP53	-	GLTSCR2|PICT-1|PICT1	MIM:605691|HGNC:HGNC:4333|Ensembl:ENSG00000105373	19	19q13.33	NOP53 ribosome biogenesis factor	protein-coding	NOP53	NOP53 ribosome biogenesis factor	O	ribosome biogenesis protein NOP53|glioma tumor suppressor candidate region gene 2 protein|p60|protein interacting with carboxyl terminus 1	20210118	-
9606	29998	BICRA	-	GLTSCR1	MIM:605690|HGNC:HGNC:4332|Ensembl:ENSG00000063169	19	19q13.33	BRD4 interacting chromatin remodeling complex associated protein	protein-coding	BICRA	BRD4 interacting chromatin remodeling complex associated protein	O	BRD4-interacting chromatin-remodeling complex-associated protein|BRD4 interacting chromatin remodelling complex associated protein|glioma tumor suppressor candidate region gene 1 protein	20210118	-
9606	29999	FSCN3	-	-	MIM:615800|HGNC:HGNC:3961|Ensembl:ENSG00000106328	7	7q32.1	fascin actin-bundling protein 3	protein-coding	FSCN3	fascin actin-bundling protein 3	O	fascin-3|fascin actin-bundling protein 3, testicular|fascin homolog 3, actin-bundling protein, testicular|testicular secretory protein Li 18|testis fascin	20201124	-
9606	30000	TNPO2	-	IPO3|KPNB2B|TRN2	MIM:603002|HGNC:HGNC:19998|Ensembl:ENSG00000105576	19	19p13.13	transportin 2	protein-coding	TNPO2	transportin 2	O	transportin-2|importin 3|karyopherin beta 2b, transportin|karyopherin beta-2b|transportin 2 (importin 3, karyopherin beta 2b)	20201213	-
9606	30001	ERO1A	-	ERO1-L|ERO1-L-alpha|ERO1-alpha|ERO1L|ERO1LA|Ero1alpha	MIM:615435|HGNC:HGNC:13280|Ensembl:ENSG00000197930	14	14q22.1	endoplasmic reticulum oxidoreductase 1 alpha	protein-coding	ERO1A	endoplasmic reticulum oxidoreductase 1 alpha	O	ERO1-like protein alpha|endoplasmic oxidoreductin-1-like protein|endoplasmic reticulum oxidoreductase alpha|oxidoreductin-1-L-alpha	20210123	-
9606	30008	EFEMP2	-	ARCL1B|FBLN4|MBP1|UPH1	MIM:604633|HGNC:HGNC:3219|Ensembl:ENSG00000172638	11	11q13.1	EGF containing fibulin extracellular matrix protein 2	protein-coding	EFEMP2	EGF containing fibulin extracellular matrix protein 2	O	EGF-containing fibulin-like extracellular matrix protein 2|EGF containing fibulin like extracellular matrix protein 2|FIBL-4|fibulin 4|mutant p53 binding protein 1	20201213	-
9606	30009	TBX21	-	T-PET|T-bet|TBET|TBLYM	MIM:604895|HGNC:HGNC:11599|Ensembl:ENSG00000073861	17	17q21.32	T-box transcription factor 21	protein-coding	TBX21	T-box transcription factor 21	O	T-box transcription factor TBX21|T-box 21|T-box expressed in T cells|T-box protein 21|T-cell-specific T-box transcription factor T-bet|transcription factor TBLYM	20201213	-
9606	30010	NXPH1	-	NPH1|Nbla00697	MIM:604639|HGNC:HGNC:20693|Ensembl:ENSG00000122584	7	7p21.3	neurexophilin 1	protein-coding	NXPH1	neurexophilin 1	O	neurexophilin-1	20201124	-
9606	30011	SH3KBP1	-	AGMX2|CD2BP3|CIN85|GIG10|HSB-1|HSB1|IMD61|MIG18	MIM:300374|HGNC:HGNC:13867|Ensembl:ENSG00000147010	X	Xp22.12	SH3 domain containing kinase binding protein 1	protein-coding	SH3KBP1	SH3 domain containing kinase binding protein 1	O	SH3 domain-containing kinase-binding protein 1|CD2-binding protein 3|SH3-domain kinase binding protein 1|Src family kinase-binding protein 1|c-Cbl-interacting protein|cbl-interacting protein of 85 kDa|human Src family kinase-binding protein 1|migration-inducing gene 18|src-related kinase binding protein-1	20201124	-
9606	30012	TLX3	-	HOX11L2|RNX	MIM:604640|HGNC:HGNC:13532|Ensembl:ENSG00000164438	5	5q35.1	T cell leukemia homeobox 3	protein-coding	TLX3	T cell leukemia homeobox 3	O	T-cell leukemia homeobox protein 3|homeo box 11-like 2|homeobox protein Hox-11L2	20201213	-
9606	30014	SPANXA1	-	CT11.1|CT11.3|NAP-X|SPAN-X|SPAN-Xa|SPAN-Xb|SPANX|SPANX-A	MIM:300305|HGNC:HGNC:11218|Ensembl:ENSG00000198021	X	Xq27.2	sperm protein associated with the nucleus, X-linked, family member A1	protein-coding	SPANXA1	sperm protein associated with the nucleus, X-linked, family member A1	O	sperm protein associated with the nucleus on the X chromosome A|Cancer/testis antigen 11.3|Cancer/testis-associated protein CTp11|Nuclear-associated protein SPAN-Xc|SPANX family member A|SPANX family, member A1|Sperm protein associated with the nucleus on the X chromosome C|cancer/testis antigen 11.1|cancer/testis antigen family 11, member 1|nuclear-associated protein SPAN-Xa|sperm protein associated with the nucleus, X chromosome, family member A1	20201206	-
9606	30061	SLC40A1	-	FPN1|HFE4|IREG1|MST079|MSTP079|MTP1|SLC11A3	MIM:604653|HGNC:HGNC:10909|Ensembl:ENSG00000138449	2	2q32.2	solute carrier family 40 member 1	protein-coding	SLC40A1	solute carrier family 40 member 1	O	solute carrier family 40 member 1|iron regulated gene 1|solute carrier family 11 (proton-coupled divalent metal ion transporters), member 3|solute carrier family 40 (iron-regulated transporter), member 1	20210114	-
9606	30062	RAX	-	MCOP3|RX	MIM:601881|HGNC:HGNC:18662|Ensembl:ENSG00000134438	18	18q21.32	retina and anterior neural fold homeobox	protein-coding	RAX	retina and anterior neural fold homeobox	O	retinal homeobox protein Rx|retina and anterior neural fold homeobox protein	20201213	-
9606	30811	HUNK	-	-	MIM:606532|HGNC:HGNC:13326|Ensembl:ENSG00000142149	21	21q22.11	hormonally up-regulated Neu-associated kinase	protein-coding	HUNK	hormonally up-regulated Neu-associated kinase	O	hormonally up-regulated neu tumor-associated kinase|B19|hormonally upregulated Neu-associated kinase|hormonally upregulated neu tumor-associated kinase|serine/threonine protein kinase MAK-V	20201129	-
9606	30812	SOX8	-	-	MIM:605923|HGNC:HGNC:11203|Ensembl:ENSG00000005513	16	16p13.3	SRY-box transcription factor 8	protein-coding	SOX8	SRY-box transcription factor 8	O	transcription factor SOX-8|SRY (sex determining region Y)-box 8|SRY-box 8	20210118	-
9606	30813	VSX1	-	CAASDS|KTCN|KTCN1|PPCD|PPCD1|PPD|RINX	MIM:605020|HGNC:HGNC:12723|Ensembl:ENSG00000100987	20	20p11.21	visual system homeobox 1	protein-coding	VSX1	visual system homeobox 1	O	visual system homeobox 1|homeodomain protein RINX|retinal inner nuclear layer homeobox protein|transcription factor VSX1|visual system homeobox 1 homolog, CHX10-like	20201124	-
9606	30814	PLA2G2E	-	GIIE sPLA2|sPLA2-IIE	MIM:618320|HGNC:HGNC:13414|Ensembl:ENSG00000188784	1	1p36.13	phospholipase A2 group IIE	protein-coding	PLA2G2E	phospholipase A2 group IIE	O	group IIE secretory phospholipase A2|phosphatidylcholine 2-acylhydrolase 2E	20210110	-
9606	30815	ST6GALNAC6	-	SIAT7-F|SIAT7F|ST6GALNACVI	MIM:610135|HGNC:HGNC:23364|Ensembl:ENSG00000160408|Ensembl:ENSG00000257524	9	9q34.11	ST6 N-acetylgalactosaminide alpha-2,6-sialyltransferase 6	protein-coding	ST6GALNAC6	ST6 N-acetylgalactosaminide alpha-2,6-sialyltransferase 6	O	alpha-N-acetylgalactosaminide alpha-2,6-sialyltransferase 6|CMP-NeuAC:(beta)-N-acetylgalactosaminide (alpha)2,6-sialyltransferase member VI|ST6 (alpha-N-acetyl-neuraminyl-2,3-beta-galactosyl-1,3)-N-acetylgalactosaminide alpha-2,6-sialyltransferase 6|ST6 -N-acetylgalactosaminide alpha-26-sialyltransferase 6|ST6 GalNAc alpha-2,6-sialyltransferase 6|epididymis secretory sperm binding protein|galNAc alpha-2,6-sialyltransferase VI|sialyltransferase 7F|sialytransferase 7 ((alpha-N-acetylneuraminyl 2,3-betagalactosyl-1,3)-N-acetyl galactosaminide alpha-2,6-sialytransferase) F	20201213	-
9606	30816	ERVW-1	-	ENV|ENVW|ERVWE1|HERV-7q|HERV-W-ENV|HERV7Q|HERVW|HERVWENV	MIM:604659|HGNC:HGNC:13525|Ensembl:ENSG00000242950	7	7q21.2	endogenous retrovirus group W member 1, envelope	protein-coding	ERVW-1	endogenous retrovirus group W member 1, envelope	O	syncytin-1|HERV-7q envelope protein|HERV-W Env glycoprotein|HERV-W envelope protein|HERV-W_7q21.2 provirus ancestral Env polyprotein|HERV-tryptophan envelope protein|endogenous retroviral family W, env(C7), member 1|endogenous retrovirus group W, member 1|envelope glycoprotein|envelope polyprotein gPr73|enverin|human endogenous retrovirus W envC7-1 envelope protein	20201124	-
9606	30817	ADGRE2	-	CD312|CD97|EMR2|VBU	MIM:606100|HGNC:HGNC:3337|Ensembl:ENSG00000127507	19	19p13.12	adhesion G protein-coupled receptor E2	protein-coding	ADGRE2	adhesion G protein-coupled receptor E2	O	adhesion G protein-coupled receptor E2|CD97 antigen|EGF-like module-containing mucin-like hormone receptor-like 2|Leukocyte antigen CD97|egf-like module containing, mucin-like, hormone receptor-like 2	20201124	-
9606	30818	KCNIP3	-	CSEN|DREAM|KCHIP3	MIM:604662|HGNC:HGNC:15523|Ensembl:ENSG00000115041	2	2q11.1	potassium voltage-gated channel interacting protein 3	protein-coding	KCNIP3	potassium voltage-gated channel interacting protein 3	O	calsenilin|A-type potassium channel modulatory protein 3|DRE-antagonist modulator|Kv channel interacting protein 3, calsenilin|calsenilin, presenilin-binding protein, EF hand transcription factor|kv channel-interacting protein 3|potassium channel interacting protein 3	20201124	-
9606	30819	KCNIP2	-	KCHIP2	MIM:604661|HGNC:HGNC:15522|Ensembl:ENSG00000120049	10	10q24.32	potassium voltage-gated channel interacting protein 2	protein-coding	KCNIP2	potassium voltage-gated channel interacting protein 2	O	Kv channel-interacting protein 2|A-type potassium channel modulatory protein 2|Kv channel interacting protein 2|cardiac voltage-gated potassium channel modulatory subunit|potassium channel-interacting protein 2	20201124	-
9606	30820	KCNIP1	-	KCHIP1|VABP	MIM:604660|HGNC:HGNC:15521|Ensembl:ENSG00000182132	5	5q35.1	potassium voltage-gated channel interacting protein 1	protein-coding	KCNIP1	potassium voltage-gated channel interacting protein 1	O	Kv channel-interacting protein 1|A-type potassium channel modulatory protein 1|Kv channel interacting protein 1|potassium channel interacting protein 1|vesicle APC-binding protein	20201124	-
9606	30827	CXXC1	-	2410002I16Rik|5830420C16Rik|CFP1|CGBP|HsT2645|PCCX1|PHF18|SPP1|ZCGPC1|hCGBP	MIM:609150|HGNC:HGNC:24343|Ensembl:ENSG00000154832	18	18q21.1	CXXC finger protein 1	protein-coding	CXXC1	CXXC finger protein 1	O	CXXC-type zinc finger protein 1|CXXC finger 1 (PHD domain)|CpG binding protein|DNA-binding protein with PHD finger and CXXC domain|PHD finger and CXXC domain-containing protein 1|cpG-binding protein|zinc finger, CpG binding-type containing 1	20201124	-
9606	30829	IBD3	-	-	MIM:604519	6	6p	inflammatory bowel disease 3	unknown	-	-	-	-	20191002	-
9606	30832	ZNF354C	-	KID3	HGNC:HGNC:16736|Ensembl:ENSG00000177932	5	5q35.3	zinc finger protein 354C	protein-coding	ZNF354C	zinc finger protein 354C	O	zinc finger protein 354C|KRAB-zinc finger protein synten|kidney, ischemia, and developmentally-regulated protein 3	20201213	-
9606	30833	NT5C	-	DNT|DNT1|HEL74|P5N2|PN-I|PN-II|UMPH2|cdN|dNT-1	MIM:191720|HGNC:HGNC:17144|Ensembl:ENSG00000125458	17	17q25.1	5', 3'-nucleotidase, cytosolic	protein-coding	NT5C	5', 3'-nucleotidase, cytosolic	O	5'(3')-deoxyribonucleotidase, cytosolic type|5' nucleotidase, deoxy (pyrimidine), cytosolic type C|cytosolic 5',3'-pyrimidine nucleotidase|deoxy-5'-nucleotidase 1|epididymis luminal protein 74|epididymis secretory sperm binding protein|uridine 5'-monophosphate phosphohydrolase 2|uridine 5-prime monophosphate hydrolase 2	20201213	-
9606	30834	POLR1H	-	A12.2|HTEX-6|HTEX6|Rpa12|TCTEX6|TEX6|ZNRD1|ZR14|hZR14|tctex-6	MIM:607525|HGNC:HGNC:13182|Ensembl:ENSG00000066379	6	6p22.1	RNA polymerase I subunit H	protein-coding	POLR1H	RNA polymerase I subunit H	O	DNA-directed RNA polymerase I subunit RPA12|DNA-directed RNA polymerase I subunit H|RNA polymerase I small specific subunit Rpa12|transcription-associated zinc ribbon protein|zinc ribbon domain containing 1	20210110	-
9606	30835	CD209	-	CDSIGN|CLEC4L|DC-SIGN|DC-SIGN1	MIM:604672|HGNC:HGNC:1641|Ensembl:ENSG00000090659	19	19p13.2	CD209 molecule	protein-coding	CD209	CD209 molecule	O	CD209 antigen|C-type lectin domain family 4 member L|HIV gpl20-binding protein|dendritic cell-specific ICAM-3-grabbing non-integrin 1|dendritic cell-specific intercellular adhesion molecule-3-grabbing non-integrin|dendritic cell-specific intracellular adhesion molecules (ICAM)-3 grabbing non-integrin	20201213	-
9606	30836	DNTTIP2	-	ERBP|FCF2|HSU15552|LPTS-RP2|TdIF2	MIM:611199|HGNC:HGNC:24013|Ensembl:ENSG00000067334	1	1p22.1	deoxynucleotidyltransferase terminal interacting protein 2	protein-coding	DNTTIP2	deoxynucleotidyltransferase terminal interacting protein 2	O	deoxynucleotidyltransferase terminal-interacting protein 2|LPTS-interacting protein 2|acidic 82 kDa protein mRNA|estrogen receptor binding protein|tdT-interacting factor 2	20210103	-
9606	30837	SOCS7	-	NAP4|NCKAP4	MIM:608788|HGNC:HGNC:29846|Ensembl:ENSG00000274211	17	17q12	suppressor of cytokine signaling 7	protein-coding	SOCS7	suppressor of cytokine signaling 7	O	suppressor of cytokine signaling 7|NAP-4|NCK-associated protein 4|Nck, Ash and phospholipase C binding protein|SOCS-7|nck, Ash and phospholipase C gamma-binding protein	20201213	-
9606	30844	EHD4	-	PAST4	MIM:605892|HGNC:HGNC:3245|Ensembl:ENSG00000103966	15	15q15.1	EH domain containing 4	protein-coding	EHD4	EH domain containing 4	O	EH domain-containing protein 4|PAST homolog 4|hepatocellular carcinoma-associated protein 10/11|hepatocellular carcinoma-associated protein HCA11|ortholog of rat pincher	20201206	-
9606	30845	EHD3	-	PAST3	MIM:605891|HGNC:HGNC:3244|Ensembl:ENSG00000013016	2	2p23.1	EH domain containing 3	protein-coding	EHD3	EH domain containing 3	O	EH domain-containing protein 3|PAST homolog 3	20201124	-
9606	30846	EHD2	-	PAST2	MIM:605890|HGNC:HGNC:3243|Ensembl:ENSG00000024422	19	19q13.33	EH domain containing 2	protein-coding	EHD2	EH domain containing 2	O	EH domain-containing protein 2|PAST homolog 2	20201206	-
9606	30847	CECR9	-	-	HGNC:HGNC:1847	22	-	cat eye syndrome chromosome region, candidate 9	ncRNA	CECR9	cat eye syndrome chromosome region, candidate 9	O	cat eye syndrome chromosome region, candidate 9 (non-protein coding)|putative cat eye syndrome critical region protein 9	20190324	-
9606	30848	CTAG2	-	CAMEL|CT2|CT6.2|CT6.2a|CT6.2b|ESO2|LAGE-1|LAGE2B	MIM:300396|HGNC:HGNC:2492|Ensembl:ENSG00000126890	X	Xq28	cancer/testis antigen 2	protein-coding	CTAG2	cancer/testis antigen 2	O	cancer/testis antigen 2|CTL-recognized antigen on melanoma|LAGE-1a protein|autoimmunogenic cancer/testis antigen NY-ESO-2|cancer/testis antigen 6.2|cancer/testis antigen family 6, member 2a|cancer/testis antigen family 6, member 2b|l antigen family member 1	20201124	-
9606	30849	PIK3R4	-	VPS15|p150	MIM:602610|HGNC:HGNC:8982|Ensembl:ENSG00000196455	3	3q22.1	phosphoinositide-3-kinase regulatory subunit 4	protein-coding	PIK3R4	phosphoinositide-3-kinase regulatory subunit 4	O	phosphoinositide 3-kinase regulatory subunit 4|PI3-kinase p150 subunit|PI3-kinase regulatory subunit 4|phosphatidylinositol 3-kinase-associated p150|phosphoinositide 3-kinase adaptor protein|phosphoinositide-3-kinase, regulatory subunit 4, p150	20201206	-
9606	30850	CDR2L	-	HUMPPA	HGNC:HGNC:29999|Ensembl:ENSG00000109089	17	17q25.1	cerebellar degeneration related protein 2 like	protein-coding	CDR2L	cerebellar degeneration related protein 2 like	O	cerebellar degeneration-related protein 2-like|paraneoplastic 62 kDa antigen|paraneoplastic antigen	20201124	-
9606	30851	TAX1BP3	-	TIP-1|TIP1	MIM:616484|HGNC:HGNC:30684|Ensembl:ENSG00000213977	17	17p13.2	Tax1 binding protein 3	protein-coding	TAX1BP3	Tax1 binding protein 3	O	tax1-binding protein 3|Tax interaction protein 1|Tax1 (human T-cell leukemia virus type I) binding protein 3|glutaminase-interacting protein 3|tax-interacting protein 1	20210103	-
9606	30968	STOML2	-	HSPC108|SLP-2	MIM:608292|HGNC:HGNC:14559|Ensembl:ENSG00000165283	9	9p13.3	stomatin like 2	protein-coding	STOML2	stomatin like 2	O	stomatin-like protein 2, mitochondrial|EPB72-like 2|EPB72-like protein 2|paraprotein target 7|paratarg-7|stomatin (EPB72)-like 2	20201124	-
9606	43847	KLK14	-	KLK-L6	MIM:606135|HGNC:HGNC:6362|Ensembl:ENSG00000129437	19	19q13.41	kallikrein related peptidase 14	protein-coding	KLK14	kallikrein related peptidase 14	O	kallikrein-14|kallikrein-like protein 6	20210110	-
9606	43849	KLK12	-	KLK-L5|KLKL5	MIM:605539|HGNC:HGNC:6360|Ensembl:ENSG00000186474	19	19q13.41	kallikrein related peptidase 12	protein-coding	KLK12	kallikrein related peptidase 12	O	kallikrein-12|kallikrein-like protein 5	20201124	-
9606	49854	ZBTB21	-	ZNF295	MIM:616485|HGNC:HGNC:13083|Ensembl:ENSG00000173276	21	21q22.3	zinc finger and BTB domain containing 21	protein-coding	ZBTB21	zinc finger and BTB domain containing 21	O	zinc finger and BTB domain-containing protein 21|zinc finger protein 295	20201124	-
9606	49855	SCAPER	-	IDDRP|MSTP063|ZNF291|Zfp291	MIM:611611|HGNC:HGNC:13081|Ensembl:ENSG00000140386	15	15q24.3	S-phase cyclin A associated protein in the ER	protein-coding	SCAPER	S-phase cyclin A associated protein in the ER	O	S phase cyclin A-associated protein in the endoplasmic reticulum|zinc finger protein 291	20201213	-
9606	49856	WRAP73	-	WDR8	MIM:606040|HGNC:HGNC:12759|Ensembl:ENSG00000116213	1	1p36.32	WD repeat containing, antisense to TP73	protein-coding	WRAP73	WD repeat containing, antisense to TP73	O	WD repeat-containing protein WRAP73|WD repeat domain 8|epididymis secretory sperm binding protein	20201124	-
9606	49860	CRNN	-	C1orf10|DRC1|PDRC1|SEP53	MIM:611312|HGNC:HGNC:1230|Ensembl:ENSG00000143536	1	1q21.3	cornulin	protein-coding	CRNN	cornulin	O	cornulin|53 kDa putative calcium-binding protein|53 kDa squamous epithelial-induced stress protein|58 kDa heat shock protein|squamous epithelial heat shock protein 53|tumor-related protein	20201124	-
9606	49861	CLDN20	-	-	HGNC:HGNC:2042|Ensembl:ENSG00000171217	6	6q25.3	claudin 20	protein-coding	CLDN20	claudin 20	O	claudin-20|testis secretory sperm-binding protein Li 229n	20201124	-
9606	50484	RRM2B	-	MTDPS8A|MTDPS8B|P53R2	MIM:604712|HGNC:HGNC:17296|Ensembl:ENSG00000048392	8	8q22.3	ribonucleotide reductase regulatory TP53 inducible subunit M2B	protein-coding	RRM2B	ribonucleotide reductase regulatory TP53 inducible subunit M2B	O	ribonucleoside-diphosphate reductase subunit M2 B|TP53-inducible ribonucleotide reductase M2 B|p53-inducible ribonucleotide reductase small subunit 2 homolog|p53-inducible ribonucleotide reductase small subunit 2 short form beta|p53-inducible ribonucleotide reductase small subunit 2-like protein|ribonucleotide reductase M2 B (TP53 inducible)	20210114	-
9606	50485	SMARCAL1	-	HARP|HHARP	MIM:606622|HGNC:HGNC:11102|Ensembl:ENSG00000138375	2	2q35	SWI/SNF related, matrix associated, actin dependent regulator of chromatin, subfamily a like 1	protein-coding	SMARCAL1	SWI/SNF related, matrix associated, actin dependent regulator of chromatin, subfamily a like 1	O	SWI/SNF-related matrix-associated actin-dependent regulator of chromatin subfamily A-like protein 1|ATP-driven annealing helicase|HepA-related protein|SMARCA-like protein 1|sucrose nonfermenting protein 2-like 1	20201213	-
9606	50486	G0S2	-	-	MIM:614447|HGNC:HGNC:30229|Ensembl:ENSG00000123689	1	1q32.2	G0/G1 switch 2	protein-coding	G0S2	G0/G1 switch 2	O	G0/G1 switch protein 2|G0/G1 switch regulatory protein 2|G0/G1switch 2	20201124	-
9606	50487	PLA2G3	-	GIII-SPLA2|SPLA2III|sPLA2-III	MIM:611651|HGNC:HGNC:17934|Ensembl:ENSG00000100078	22	22q12.2	phospholipase A2 group III	protein-coding	PLA2G3	phospholipase A2 group III	O	group 3 secretory phospholipase A2|group III secreted phospholipase A2|phosphatidylcholine 2-acylhydrolase 3|phosphatidylcholine 2-acylhydrolase GIII	20201124	-
9606	50488	MINK1	-	B55|MAP4K6|MINK|YSK2|ZC3	MIM:609426|HGNC:HGNC:17565|Ensembl:ENSG00000141503	17	17p13.2	misshapen like kinase 1	protein-coding	MINK1	misshapen like kinase 1	O	misshapen-like kinase 1|GCK family kinase MINK|MAPK/ERK kinase kinase kinase 6|MEK kinase kinase 6|MEKKK 6|misshapen/NIK-related kinase|mitogen-activated protein kinase kinase kinase kinase 6	20201213	-
9606	50489	CD207	-	CLEC4K	MIM:604862|HGNC:HGNC:17935|Ensembl:ENSG00000116031	2	2p13.3	CD207 molecule	protein-coding	CD207	CD207 molecule	O	C-type lectin domain family 4 member K|C-type lectin domain family 4, member K|CD207 antigen, langerin|CD207 molecule, langerin|Langerhans cell specific c-type lectin	20201124	-
9606	50506	DUOX2	-	LNOX2|NOXEF2|P138-TOX|TDH6|THOX2	MIM:606759|HGNC:HGNC:13273|Ensembl:ENSG00000140279	15	15q21.1	dual oxidase 2	protein-coding	DUOX2	dual oxidase 2	O	dual oxidase 2|NADH/NADPH thyroid oxidase p138-tox|NADPH oxidase/peroxidase DUOX2|NADPH thyroid oxidase 2|dual oxidase-like domains 2|flavoprotein NADPH oxidase|large NOX 2|long NOX 2|nicotinamide adenine dinucleotide phosphate oxidase|p138 thyroid oxidase|thyroid oxidase 2	20210114	-
9606	50507	NOX4	-	KOX|KOX-1|RENOX	MIM:605261|HGNC:HGNC:7891|Ensembl:ENSG00000086991	11	11q14.3	NADPH oxidase 4	protein-coding	NOX4	NADPH oxidase 4	O	NADPH oxidase 4|kidney oxidase-1|kidney superoxide-producing NADPH oxidase|renal NAD(P)H-oxidase	20210114	-
9606	50508	NOX3	-	GP91-3|MOX-2	MIM:607105|HGNC:HGNC:7890|Ensembl:ENSG00000074771	6	6q25.3	NADPH oxidase 3	protein-coding	NOX3	NADPH oxidase 3	O	NADPH oxidase 3|NADPH oxidase catalytic subunit-like 3|gp91phox homolog 3|mitogenic oxidase 2	20210114	-
9606	50509	COL5A3	-	-	MIM:120216|HGNC:HGNC:14864|Ensembl:ENSG00000080573	19	19p13.2	collagen type V alpha 3 chain	protein-coding	COL5A3	collagen type V alpha 3 chain	O	collagen alpha-3(V) chain|collagen, type V, alpha 3|pro-(alpha)3(V) collagen	20201124	-
9606	50511	SYCP3	-	COR1|RPRGL4|SCP3|SPGF4	MIM:604759|HGNC:HGNC:18130|Ensembl:ENSG00000139351	12	12q23.2	synaptonemal complex protein 3	protein-coding	SYCP3	synaptonemal complex protein 3	O	synaptonemal complex protein 3	20201124	-
9606	50512	PODXL2	-	EG|PODLX2	MIM:616627|HGNC:HGNC:17936|Ensembl:ENSG00000114631	3	3q21.3	podocalyxin like 2	protein-coding	PODXL2	podocalyxin like 2	O	podocalyxin-like protein 2|endoglycan	20201206	-
9606	50514	DELEC1	-	CTS9|DEC1	MIM:604767|HGNC:HGNC:23658|Ensembl:ENSG00000173077	9	9q33.1	deleted in esophageal cancer 1	ncRNA	DELEC1	deleted in esophageal cancer 1	O	candidate tumor suppressor 9|candidate tumor suppressor CTS9	20201124	-
9606	50515	CHST11	-	C4ST|C4ST-1|C4ST1|HSA269537|OCBMD	MIM:610128|HGNC:HGNC:17422|Ensembl:ENSG00000171310	12	12q23.3	carbohydrate sulfotransferase 11	protein-coding	CHST11	carbohydrate sulfotransferase 11	O	carbohydrate sulfotransferase 11|C4S-1|IgH/CHST11 fusion|carbohydrate (chondroitin 4) sulfotransferase 11|chondroitin 4-O-sulfotransferase 1	20210123	-
9606	50516	PPP1R14BP1	-	PLCB3NP	HGNC:HGNC:9058	22	22q12.2	protein phosphatase 1 regulatory inhibitor subunit 14B pseudogene 1	pseudo	PPP1R14BP1	protein phosphatase 1 regulatory inhibitor subunit 14B pseudogene 1	O	phospholipase C, beta 3, neighbor pseudogene	20201124	-
9606	50604	IL20	-	IL-20|IL10D|ZCYTO10	MIM:605619|HGNC:HGNC:6002|Ensembl:ENSG00000162891	1	1q32.1	interleukin 20	protein-coding	IL20	interleukin 20	O	interleukin-20|cytokine Zcyto10|four alpha helix cytokine	20201124	-
9606	50608	IBD4	-	-	MIM:606675	14	14q11-q12	inflammatory bowel disease 4	unknown	-	-	-	-	20191002	-
9606	50612	CXCL1P1	-	CXCL1P|GRO1P|GROP|MGSAP|SCYB1P	HGNC:HGNC:10641	4	4q13.3	C-X-C motif chemokine ligand 1 pseudogene 1	pseudo	CXCL1P1	C-X-C motif chemokine ligand 1 pseudogene 1	O	chemokine (C-X-C motif) ligand 1 (melanoma growth stimulating activity, alpha) pseudogene|chemokine (C-X-C motif) ligand 1 pseudogene|small inducible cytokine B subfamily (Cys-X-Cys motif), member 1 (MGSA/GRO), pseudogene	20201124	-
9606	50613	UBQLN3	-	TUP-1	MIM:605473|HGNC:HGNC:12510|Ensembl:ENSG00000175520	11	11p15.4	ubiquilin 3	protein-coding	UBQLN3	ubiquilin 3	O	ubiquilin-3|testicular tissue protein Li 220	20201124	-
9606	50614	GALNT9	-	GALNAC-T9|GALNACT9	MIM:606251|HGNC:HGNC:4131|Ensembl:ENSG00000182870	12	12q24.33	polypeptide N-acetylgalactosaminyltransferase 9	protein-coding	GALNT9	polypeptide N-acetylgalactosaminyltransferase 9	O	polypeptide N-acetylgalactosaminyltransferase 9|GalNAc transferase 9|UDP-GalNAc: polypeptide N-acetylgalactosaminyltransferase 9|UDP-N-acetyl-alpha-D-galactosamine:polypeptide N-acetylgalactosaminyltransferase 9 (GalNAc-T9)|polypeptide GalNAc transferase 9|pp-GaNTase 9|protein-UDP acetylgalactosaminyltransferase 9	20201213	-
9606	50615	IL21R	-	CD360|IMD56|NILR	MIM:605383|HGNC:HGNC:6006|Ensembl:ENSG00000103522	16	16p12.1	interleukin 21 receptor	protein-coding	IL21R	interleukin 21 receptor	O	interleukin-21 receptor|IL-21 receptor|novel interleukin receptor	20210123	-
9606	50616	IL22	-	IL-21|IL-22|IL-D110|IL-TIF|ILTIF|TIFIL-23|TIFa|zcyto18	MIM:605330|HGNC:HGNC:14900|Ensembl:ENSG00000127318	12	12q15	interleukin 22	protein-coding	IL22	interleukin 22	O	interleukin-22|IL-10-related T-cell-derived inducible factor|cytokine Zcyto18	20210118	-
9606	50617	ATP6V0A4	-	A4|ATP6N1B|ATP6N2|DRTA3|RDRTA2|RTA1C|RTADR|STV1|VPH1|VPP2	MIM:605239|HGNC:HGNC:866|Ensembl:ENSG00000105929	7	7q34	ATPase H+ transporting V0 subunit a4	protein-coding	ATP6V0A4	ATPase H+ transporting V0 subunit a4	O	V-type proton ATPase 116 kDa subunit a isoform 4|V-type proton ATPase 116 kDa subunit a|ATPase, H+ transporting, lysosomal (vacuolar proton pump) non-catalytic accessory protein 1B|ATPase, H+ transporting, lysosomal (vacuolar proton pump) non-catalytic accessory protein 2 (38kD)|ATPase, H+ transporting, lysosomal V0 subunit a4|H(+)-transporting two-sector ATPase, noncatalytic accessory protein 1B|V-ATPase 116 kDa|vacuolar proton pump 116 kDa accessory subunit|vacuolar proton pump, subunit 2	20210123	-
9606	50618	ITSN2	-	PRO2015|SH3D1B|SH3P18|SWA|SWAP	MIM:604464|HGNC:HGNC:6184|Ensembl:ENSG00000198399	2	2p23.3	intersectin 2	protein-coding	ITSN2	intersectin 2	O	intersectin-2|SH3 domain-containing protein 1B|SH3P18-like WASP-associated protein	20201213	-
9606	50619	DEF6	-	IBP|SLAT|SWAP70L	MIM:610094|HGNC:HGNC:2760|Ensembl:ENSG00000023892	6	6p21.31	DEF6 guanine nucleotide exchange factor	protein-coding	DEF6	DEF6 guanine nucleotide exchange factor	O	differentially expressed in FDCP 6 homolog|DEF-6|IRF4-binding protein|SWAP-70-like adaptor protein of T cells	20201124	-
9606	50624	CUZD1	-	ERG-1|ERG1|ITMAP1|UO-44	MIM:616644|HGNC:HGNC:17937|Ensembl:ENSG00000138161	10	10q26.13	CUB and zona pellucida like domains 1	protein-coding	CUZD1	CUB and zona pellucida like domains 1	O	CUB and zona pellucida-like domain-containing protein 1|CUB and ZP domain-containing protein 1|estrogen regulated gene 1|transmembrane protein UO-44	20201124	-
9606	50626	CYHR1	-	CHRP	MIM:616635|HGNC:HGNC:17806|Ensembl:ENSG00000187954	8	8q24.3	cysteine and histidine rich 1	protein-coding	CYHR1	cysteine and histidine rich 1	O	cysteine and histidine-rich protein 1|cysteine and histidine rich protein|cysteine/histidine-rich 1	20201124	-
9606	50628	GEMIN4	-	HC56|HCAP1|HHRF-1|NEDMCR|p97	MIM:606969|HGNC:HGNC:15717|Ensembl:ENSG00000179409	17	17p13.3	gem nuclear organelle associated protein 4	protein-coding	GEMIN4	gem nuclear organelle associated protein 4	O	gem-associated protein 4|HCC-associated protein 1|component of gems 4|gemin-4	20210123	-
9606	50631	YBX1P1	-	NSEP1P|PSDBPB1	HGNC:HGNC:8015	14	14q23.3	Y-box binding protein 1 pseudogene 1	pseudo	YBX1P1	Y-box binding protein 1 pseudogene 1	O	nuclease sensitive element binding protein 1 pseudogene	20201124	-
9606	50632	CALY	-	DRD1IP|NSG3	MIM:604647|HGNC:HGNC:17938|Ensembl:ENSG00000130643	10	10q26.3	calcyon neuron specific vesicular protein	protein-coding	CALY	calcyon neuron specific vesicular protein	O	neuron-specific vesicular protein calcyon|D1 dopamine receptor-interacting protein|calcyon D1 dopamine receptor-interacting protein (CALCYON)|calcyon protein|dopamine receptor D1 interacting protein	20201124	-
9606	50636	ANO7	-	D-TMPP|DTMPP|IPCA-5|IPCA5|NGEP|PCANAP5|PCANAP5L|TMEM16G	MIM:605096|HGNC:HGNC:31677|Ensembl:ENSG00000146205	2	2q37.3	anoctamin 7	protein-coding	ANO7	anoctamin 7	O	anoctamin-7|Dresden-transmembrane protein of the prostate|prostate cancer associated protein 5|transmembrane protein 16G	20201124	-
9606	50639	MBL3P	-	COLEC2|MBL	HGNC:HGNC:2221|Ensembl:ENSG00000219430	10	10q22.3	mannose-binding lectin family member 3, pseudogene	pseudo	MBL3P	mannose-binding lectin family member 3, pseudogene	O	collectin sub-family member 2	20201124	-
9606	50640	PNPLA8	-	IPLA2-2|IPLA2G|MMLA|PNPLA-gamma|iPLA2gamma	MIM:612123|HGNC:HGNC:28900|Ensembl:ENSG00000135241	7	7q31.1	patatin like phospholipase domain containing 8	protein-coding	PNPLA8	patatin like phospholipase domain containing 8	O	calcium-independent phospholipase A2-gamma|intracellular membrane-associated calcium-independent phospholipase A2 gamma|membrane-associated calcium-independent phospholipase A2 gamma	20201220	-
9606	50644	MRXS11	-	SMRXS	MIM:300238	X	Xq26-q27	mental retardation, X-linked, syndromic 11	unknown	-	-	-	Shashi X-linked mental retardation syndrome	20191002	-
9606	50649	ARHGEF4	-	ASEF|ASEF1|GEF4|SMIM39|STM6	MIM:605216|HGNC:HGNC:684|Ensembl:ENSG00000136002	2	2q21.1	Rho guanine nucleotide exchange factor 4	protein-coding	ARHGEF4	Rho guanine nucleotide exchange factor 4	O	rho guanine nucleotide exchange factor 4|APC-stimulated guanine nucleotide exchange factor 1|Rho guanine nucleotide exchange factor (GEF) 4	20201217	-
9606	50650	ARHGEF3	-	GEF3|STA3|XPLN	MIM:612115|HGNC:HGNC:683|Ensembl:ENSG00000163947	3	3p14.3	Rho guanine nucleotide exchange factor 3	protein-coding	ARHGEF3	Rho guanine nucleotide exchange factor 3	O	rho guanine nucleotide exchange factor 3|59.8 kDA protein|Rho guanine nucleotide exchange factor (GEF) 3|RhoGEF protein|exchange factor found in platelets and leukemic and neuronal tissues, XPLN	20201213	-
9606	50651	SLC45A1	-	DNB5|IDDNPF|PAST-A	MIM:605763|HGNC:HGNC:17939|Ensembl:ENSG00000162426	1	1p36.23	solute carrier family 45 member 1	protein-coding	SLC45A1	solute carrier family 45 member 1	O	proton-associated sugar transporter A|H+/sugar symporter|deleted in neuroblastoma 5 protein	20210123	-
9606	50652	PCA3	-	DD3|NCRNA00019|PCAT3|PRUNE2-AS1	MIM:604845|HGNC:HGNC:8637|Ensembl:ENSG00000225937	9	9q21.2	prostate cancer associated 3	ncRNA	PCA3	prostate cancer associated 3	O	PRUNE2 antisense RNA 1|prostate cancer antigen 3 (non-protein coding)|prostate cancer associated 3 (non-protein coding)|prostate cancer associated transcript 3 (non-protein coding)|prostate-specific gene DD3	20201124	-
9606	50674	NEUROG3	-	Atoh5|Math4B|NGN-3|bHLHa7|ngn3	MIM:604882|HGNC:HGNC:13806|Ensembl:ENSG00000122859	10	10q22.1	neurogenin 3	protein-coding	NEUROG3	neurogenin 3	O	neurogenin-3|class A basic helix-loop-helix protein 7|protein atonal homolog 5	20201213	-
9606	50700	RDH8	-	PRRDH|SDR28C2	MIM:608575|HGNC:HGNC:14423|Ensembl:ENSG00000080511	19	19p13.2	retinol dehydrogenase 8	protein-coding	RDH8	retinol dehydrogenase 8	O	retinol dehydrogenase 8|photoreceptor outer segment all-trans retinol dehydrogenase|retinol dehydrogenase 8 (all-trans)|short chain dehydrogenase/reductase family 28C member 2	20210114	-
9606	50715	EJM2	-	EIG7|JME	MIM:604827	15	15q14	epilepsy, juvenile myoclonic 2	unknown	-	-	-	myoclonic epilepsy, juvenile, 2	20191002	-
9606	50717	DCAF8	-	GAN2|H326|WDR42A	MIM:615820|HGNC:HGNC:24891|Ensembl:ENSG00000132716	1	1q23.2	DDB1 and CUL4 associated factor 8	protein-coding	DCAF8	DDB1 and CUL4 associated factor 8	O	DDB1- and CUL4-associated factor 8|WD repeat domain 42A|WD repeat-containing protein 42A	20201124	-
9606	50801	KCNK4	-	FHEIG|K2p4.1|TRAAK|TRAAK1	MIM:605720|HGNC:HGNC:6279|Ensembl:ENSG00000182450	11	11q13.1	potassium two pore domain channel subfamily K member 4	protein-coding	KCNK4	potassium two pore domain channel subfamily K member 4	O	potassium channel subfamily K member 4|K2P4.1 potassium channel|TWIK-related arachidonic acid-stimulated potassium channel protein|potassium channel, subfamily K, member 4|potassium channel, two pore domain subfamily K, member 4|two pore K(+) channel KT4.1|two pore K+ channel KT4.1|two pore potassium channel KT4.1	20210123	-
9606	50802	IGK	-	IGK@	HGNC:HGNC:5715	2	2p11.2	immunoglobulin kappa locus	protein-coding	IGK	immunoglobulin kappa locus	O	-	20201124	-
9606	50804	MYEF2	-	HsT18564|MEF-2|MST156|MSTP156|myEF-2	HGNC:HGNC:17940|Ensembl:ENSG00000104177	15	15q21.1	myelin expression factor 2	protein-coding	MYEF2	myelin expression factor 2	O	myelin expression factor 2|myelin gene expression factor 2	20201124	-
9606	50805	IRX4	-	IRXA3	MIM:606199|HGNC:HGNC:6129|Ensembl:ENSG00000113430	5	5p15.33	iroquois homeobox 4	protein-coding	IRX4	iroquois homeobox 4	O	iroquois-class homeodomain protein IRX-4|homeodomain protein IRXA3|iroquois homeobox protein 4	20210103	-
9606	50807	ASAP1	-	AMAP1|CENTB4|DDEF1|PAG2|PAP|ZG14P	MIM:605953|HGNC:HGNC:2720|Ensembl:ENSG00000153317	8	8q24.21-q24.22	ArfGAP with SH3 domain, ankyrin repeat and PH domain 1	protein-coding	ASAP1	ArfGAP with SH3 domain, ankyrin repeat and PH domain 1	O	arf-GAP with SH3 domain, ANK repeat and PH domain-containing protein 1|130 kDa phosphatidylinositol 4,5-biphosphate-dependent ARF1 GTPase-activating protein|130 kDa phosphatidylinositol 4,5-bisphosphate-dependent ARF1 GTPase-activating protein|ADP-ribosylation factor-directed GTPase-activating protein 1|ARF GTPase-activating protein 1|DEF-1|PIP2-dependent ARF1 GAP|centaurin, beta 4|development and differentiation-enhancing factor 1	20201129	-
9606	50808	AK3	-	AK3L1|AK6|AKL3L|AKL3L1|FIX	MIM:609290|HGNC:HGNC:17376|Ensembl:ENSG00000147853	9	9p24.1	adenylate kinase 3	protein-coding	AK3	adenylate kinase 3	O	GTP:AMP phosphotransferase AK3, mitochondrial|GTP:AMP phosphotransferase, mitochondrial|adenylate kinase 3 alpha-like 1|adenylate kinase 6, adenylate kinase 3 like 1	20201206	-
9606	50809	HP1BP3	-	HP1-BP74|HP1BP74	MIM:616072|HGNC:HGNC:24973|Ensembl:ENSG00000127483	1	1p36.12	heterochromatin protein 1 binding protein 3	protein-coding	HP1BP3	heterochromatin protein 1 binding protein 3	O	heterochromatin protein 1-binding protein 3	20210103	-
9606	50810	HDGFL3	-	CGI-142|HDGF-2|HDGF2|HDGFRP3|HRP-3	MIM:616643|HGNC:HGNC:24937|Ensembl:ENSG00000166503	15	15q25.2	HDGF like 3	protein-coding	HDGFL3	HDGF like 3	O	hepatoma-derived growth factor-related protein 3|hepatoma-derived growth factor 2|hepatoma-derived growth factor, related protein 3	20201124	-
9606	50813	COPS7A	-	CSN7|CSN7A|SGN7a	MIM:616009|HGNC:HGNC:16758|Ensembl:ENSG00000111652	12	12p13.31	COP9 signalosome subunit 7A	protein-coding	COPS7A	COP9 signalosome subunit 7A	O	COP9 signalosome complex subunit 7a|COP9 complex subunit 7a|COP9 constitutive photomorphogenic homolog subunit 7A|JAB1-containing signalosome subunit 7a|dermal papilla-derived protein 10	20201213	-
9606	50814	NSDHL	-	H105E3|SDR31E1|XAP104	MIM:300275|HGNC:HGNC:13398|Ensembl:ENSG00000147383	X	Xq28	NAD(P) dependent steroid dehydrogenase-like	protein-coding	NSDHL	NAD(P) dependent steroid dehydrogenase-like	O	sterol-4-alpha-carboxylate 3-dehydrogenase, decarboxylating|NAD(P) dependent steroid dehydrogenase-like protein transcript|epididymis secretory sperm binding protein|protein H105e3|short chain dehydrogenase/reductase family 31E, member 1	20210114	-
9606	50823	HMU	-	MUHH	MIM:146550	-	-	Hypotrichosis, Marie Unna type	unknown	-	-	-	-	20170402	-
9606	50829	HDPA	-	-	MIM:300221	X	Xpter-p22.32	Hodgkin disease, susceptibility, pseudoautosomal	unknown	-	-	-	-	20190816	-
9606	50830	TGCT1	-	-	MIM:300228	X	Xq27	testicular germ cell tumor susceptibility 1	unknown	-	-	-	Testicular germ cell tumor 1	20191002	-
9606	50831	TAS2R3	-	T2R3	MIM:604868|HGNC:HGNC:14910|Ensembl:ENSG00000127362	7	7q34	taste 2 receptor member 3	protein-coding	TAS2R3	taste 2 receptor member 3	O	taste receptor type 2 member 3|candidate taste receptor T2R3|taste receptor, type 2, member 3	20201124	-
9606	50832	TAS2R4	-	T2R4	MIM:604869|HGNC:HGNC:14911|Ensembl:ENSG00000127364	7	7q34	taste 2 receptor member 4	protein-coding	TAS2R4	taste 2 receptor member 4	O	taste receptor type 2 member 4|candidate taste receptor T2R4|taste receptor, type 2, member 4	20210110	-
9606	50833	TAS2R16	-	BGLPT|T2R16	MIM:604867|HGNC:HGNC:14921|Ensembl:ENSG00000128519	7	7q31.32|7q31	taste 2 receptor member 16	protein-coding	TAS2R16	taste 2 receptor member 16	O	taste receptor type 2 member 16|candidate taste receptor T2R16|taste receptor, type 2, member 16	20201124	-
9606	50834	TAS2R1	-	T2R1|TRB7	MIM:604796|HGNC:HGNC:14909|Ensembl:ENSG00000169777	5	5p15.31	taste 2 receptor member 1	protein-coding	TAS2R1	taste 2 receptor member 1	O	taste receptor type 2 member 1|taste receptor, family B, member 7|taste receptor, type 2, member 1	20201124	-
9606	50835	TAS2R9	-	T2R9|TRB6	MIM:604795|HGNC:HGNC:14917|Ensembl:ENSG00000121381	12	12p13.2	taste 2 receptor member 9	protein-coding	TAS2R9	taste 2 receptor member 9	O	taste receptor type 2 member 9|taste receptor, family B, member 6|taste receptor, type 2, member 9	20201124	-
9606	50836	TAS2R8	-	T2R8|TRB5	MIM:604794|HGNC:HGNC:14915|Ensembl:ENSG00000121314	12	12p13.2	taste 2 receptor member 8	protein-coding	TAS2R8	taste 2 receptor member 8	O	taste receptor type 2 member 8|taste receptor, family B, member 5|taste receptor, type 2, member 8	20201124	-
9606	50837	TAS2R7	-	T2R7|TRB4	MIM:604793|HGNC:HGNC:14913|Ensembl:ENSG00000121377	12	12p13.2	taste 2 receptor member 7	protein-coding	TAS2R7	taste 2 receptor member 7	O	taste receptor type 2 member 7|taste receptor, family B, member 4|taste receptor, type 2, member 7	20201124	-
9606	50838	TAS2R13	-	T2R13|TRB3	MIM:604792|HGNC:HGNC:14919|Ensembl:ENSG00000212128	12	12p13.2	taste 2 receptor member 13	protein-coding	TAS2R13	taste 2 receptor member 13	O	taste receptor type 2 member 13|taste receptor, family B, member 3|taste receptor, type 2, member 13	20201124	-
9606	50839	TAS2R10	-	T2R10|TRB2	MIM:604791|HGNC:HGNC:14918|Ensembl:ENSG00000121318	12	12p13.2	taste 2 receptor member 10	protein-coding	TAS2R10	taste 2 receptor member 10	O	taste receptor type 2 member 10|taste receptor, family B, member 2|taste receptor, type 2, member 10	20201124	-
9606	50840	TAS2R14	-	T2R14|TRB1	MIM:604790|HGNC:HGNC:14920|Ensembl:ENSG00000212127	12	12p13.2	taste 2 receptor member 14	protein-coding	TAS2R14	taste 2 receptor member 14	O	taste receptor type 2 member 14|taste receptor, family B, member 1|taste receptor, type 2, member 14	20201227	-
9606	50846	DHH	-	GDMN|GDXYM|HHG-3|SRXY7	MIM:605423|HGNC:HGNC:2865|Ensembl:ENSG00000139549	12	12q13.12	desert hedgehog signaling molecule	protein-coding	DHH	desert hedgehog signaling molecule	O	desert hedgehog protein	20210123	-
9606	50848	F11R	-	CD321|JAM|JAM1|JAMA|JCAM|KAT|PAM-1	MIM:605721|HGNC:HGNC:14685|Ensembl:ENSG00000158769	1	1q23.3	F11 receptor	protein-coding	F11R	F11 receptor	O	junctional adhesion molecule A|junctional adhesion molecule 1|platelet F11 receptor|platelet adhesion molecule 1	20201124	-
9606	50852	TRAT1	-	HSPC062|TCRIM|TRIM|pp29/30	MIM:604962|HGNC:HGNC:30698|Ensembl:ENSG00000163519	3	3q13.13	T cell receptor associated transmembrane adaptor 1	protein-coding	TRAT1	T cell receptor associated transmembrane adaptor 1	O	T-cell receptor-associated transmembrane adapter 1|T cell receptor interacting molecule	20201213	-
9606	50853	VILL	-	-	HGNC:HGNC:30906|Ensembl:ENSG00000136059	3	3p22.2	villin like	protein-coding	VILL	villin like	O	villin-like protein	20201124	-
9606	50854	SNHG32	-	C6orf48|D6S57|G8	MIM:605447|HGNC:HGNC:19078|Ensembl:ENSG00000204387	6	6p21.33	small nucleolar RNA host gene 32	ncRNA	SNHG32	small nucleolar RNA host gene 32	O	protein G8	20201124	-
9606	50855	PARD6A	-	PAR-6A|PAR6|PAR6C|PAR6alpha|TAX40|TIP-40	MIM:607484|HGNC:HGNC:15943|Ensembl:ENSG00000102981	16	16q22.1	par-6 family cell polarity regulator alpha	protein-coding	PARD6A	par-6 family cell polarity regulator alpha	O	partitioning defective 6 homolog alpha|PAR-6 alpha|Tax-interacting protein 40|par-6 partitioning defective 6 homolog alpha|partitioning-defective protein 6|tax interaction protein 40	20201213	-
9606	50856	CLEC4A	-	CD367|CLECSF6|DCIR|DDB27|HDCGC13P|LLIR	MIM:605306|HGNC:HGNC:13257|Ensembl:ENSG00000111729|Ensembl:ENSG00000284697	12	12p13.31	C-type lectin domain family 4 member A	protein-coding	CLEC4A	C-type lectin domain family 4 member A	O	C-type lectin domain family 4 member A|C-type (calcium dependent, carbohydrate-recognition domain) lectin, superfamily member 6|C-type lectin DDB27|C-type lectin superfamily member 6|dendritic cell immunoreceptor|lectin-like immunoreceptor	20201124	-
9606	50858	TTTY1	-	LINC00033|NCRNA00033|TTY1	HGNC:HGNC:14022|Ensembl:ENSG00000129845	Y	Yp11.2	testis-specific transcript, Y-linked 1	ncRNA	TTTY1	testis-specific transcript, Y-linked 1	O	long intergenic non-protein coding RNA 33|testis-specific testis transcript Y 1|testis-specific transcript, Y-linked 1 (non-protein coding)	20201124	-
9606	50859	SPOCK3	-	HSAJ1454|TES-3|TICN3	MIM:607989|HGNC:HGNC:13565|Ensembl:ENSG00000196104	4	4q32.3	SPARC (osteonectin), cwcv and kazal like domains proteoglycan 3	protein-coding	SPOCK3	SPARC (osteonectin), cwcv and kazal like domains proteoglycan 3	O	testican-3|SPARC/osteonectin, cwcv and kazal like domains proteoglycan 3|sparc/osteonectin, cwcv and kazal-like domains proteoglycan (testican) 3	20201124	-
9606	50861	STMN3	-	SCLIP	MIM:608362|HGNC:HGNC:15926|Ensembl:ENSG00000197457	20	20q13.33	stathmin 3	protein-coding	STMN3	stathmin 3	O	stathmin-3|SCG10-like protein|stathmin-like 3	20201213	-
9606	50862	RNF141	-	RFP141|ZFP26|ZNF230	MIM:616641|HGNC:HGNC:21159|Ensembl:ENSG00000110315	11	11p15.4|11p15	ring finger protein 141	protein-coding	RNF141	ring finger protein 141	O	RING finger protein 141|C3HC4-like zinc finger protein|zinc finger protein 230	20201124	-
9606	50863	NTM	-	CEPU-1|HNT|IGLON2|NTRI	MIM:607938|HGNC:HGNC:17941|Ensembl:ENSG00000182667	11	11q25	neurotrimin	protein-coding	NTM	neurotrimin	O	neurotrimin|IgLON family member 2	20210123	-
9606	50865	HEBP1	-	HBP|HEBP	MIM:605826|HGNC:HGNC:17176|Ensembl:ENSG00000013583	12	12p13.1	heme binding protein 1	protein-coding	HEBP1	heme binding protein 1	O	heme-binding protein 1|p22HBP	20201124	-
9606	50937	CDON	-	CDO|CDON1|HPE11|ORCAM	MIM:608707|HGNC:HGNC:17104|Ensembl:ENSG00000064309	11	11q24.2	cell adhesion associated, oncogene regulated	protein-coding	CDON	cell adhesion associated, oncogene regulated	O	cell adhesion molecule-related/down-regulated by oncogenes|Cdon homolog|surface glycoprotein, Ig superfamily member	20201213	-
9606	50939	IMPG2	-	IPM200|RP56|SPACRCAN|VMD5	MIM:607056|HGNC:HGNC:18362|Ensembl:ENSG00000081148	3	3q12.3	interphotoreceptor matrix proteoglycan 2	protein-coding	IMPG2	interphotoreceptor matrix proteoglycan 2	O	interphotoreceptor matrix proteoglycan 2|IPM 200|interphotoreceptor matrix proteoglycan IPM 200|interphotoreceptor matrix proteoglycan of 200 kDa|sialoprotein associated with cones and rods proteoglycan	20201124	-
9606	50940	PDE11A	-	PPNAD2	MIM:604961|HGNC:HGNC:8773|Ensembl:ENSG00000128655|Ensembl:ENSG00000284741	2	2q31.2	phosphodiesterase 11A	protein-coding	PDE11A	phosphodiesterase 11A	O	dual 3',5'-cyclic-AMP and -GMP phosphodiesterase 11A|cAMP and cGMP cyclic nucleotide phosphodiesterase 11A	20201213	-
9606	50941	IBD5	-	-	MIM:606348	5	5q31-q33	inflammatory bowel disease 5	unknown	-	-	-	-	20200822	-
9606	50942	IBD6	-	-	MIM:606674	19	19p13	inflammatory bowel disease 6	unknown	-	-	-	-	20191002	-
9606	50943	FOXP3	-	AIID|DIETER|IPEX|JM2|PIDX|XPID	MIM:300292|HGNC:HGNC:6106|Ensembl:ENSG00000049768	X	Xp11.23	forkhead box P3	protein-coding	FOXP3	forkhead box P3	O	forkhead box protein P3|FOXP3delta7|immune dysregulation, polyendocrinopathy, enteropathy, X-linked|immunodeficiency, polyendocrinopathy, enteropathy, X-linked	20210118	-
9606	50944	SHANK1	-	SPANK-1|SSTRIP|synamon	MIM:604999|HGNC:HGNC:15474|Ensembl:ENSG00000161681	19	19q13.33	SH3 and multiple ankyrin repeat domains 1	protein-coding	SHANK1	SH3 and multiple ankyrin repeat domains 1	O	SH3 and multiple ankyrin repeat domains protein 1|SSTR-interacting protein|somatostatin receptor-interacting protein	20201213	-
9606	50945	TBX22	-	ABERS|CLPA|CPX|TBXX|dJ795G23.1	MIM:300307|HGNC:HGNC:11600|Ensembl:ENSG00000122145	X	Xq21.1	T-box transcription factor 22	protein-coding	TBX22	T-box transcription factor 22	O	T-box transcription factor TBX22|T-box 22|T-box protein 22	20210123	-
9606	50947	BHD	-	BFHD	MIM:142669	-	-	Beukes familial hip dysplasia	unknown	-	-	-	-	20170408	-
9606	50948	OHDS	-	-	MIM:143850	18	18q	Orthostatic hypotensive disorder of Streeten	unknown	-	-	-	-	20190816	-
9606	50951	MMVP1	-	MVP|PMV	MIM:157700	16	16p12.1-p11.2	myxomatous mitral valve prolapse 1	unknown	-	-	-	Mitral valve prolapse, familial	20191002	-
9606	50952	HMN7A	-	DHMNVP	MIM:158580	-	-	Motor neuronopathy, distal hereditary, type VIIA	unknown	-	-	-	Motor neuronopathy, distal hereditary, with vocal cord paresis	20170402	-
9606	50960	MYMY1	-	MYMY	MIM:252350	3	3p26-p24.2	moyamoya disease 1	unknown	-	-	-	-	20191002	-
9606	50963	BRKS1	-	BRKS|TLH1	MIM:259450	-	-	Telopeptide lysyl hydroxylase, bone-specific	unknown	-	-	-	osteognesis imperfecta with congenital joint contractures	20170408	-
9606	50964	SOST	-	CDD|DAND6|SOST1|VBCH	MIM:605740|HGNC:HGNC:13771|Ensembl:ENSG00000167941	17	17q21.31	sclerostin	protein-coding	SOST	sclerostin	O	sclerostin	20210103	-
9606	50966	ECA1	-	-	MIM:600131	8	8q24	epilepsy, childhood absence 1	unknown	-	-	-	-	20191002	-
9606	50968	FCMTE1	-	BAFME|BAFME1|FAME|FAME1|MEBA	MIM:601068	8	8q24	familial cortical myoclonic tremor with epilepsy 1	unknown	-	-	-	benign adult familial myoclonic epilepsy 1|familial adult myoclonic epilepsy 1|myoclonic epilepsy, benign adult familial	20191002	-
9606	50970	TSG11	-	-	MIM:603040	11	11q23	Tumor suppressor gene on chromosome 11	unknown	-	-	-	-	20190816	-
9606	50971	ENFL2	-	-	MIM:603204	15	15q24	Epilepsy, nocturnal frontal lobe, type 2	unknown	-	-	-	-	20190816	-
9606	50975	TCO	-	-	MIM:603386	19	19p13.2	Thyroid carcinoma, nonmedullary, with cell oxyphilia	unknown	-	-	-	-	20190816	-
9606	50976	GRD2	-	-	MIM:603388	20	20q13.11	Graves disease, susceptibility to, 2	unknown	-	-	-	-	20190816	-
9606	50979	MHW2	-	-	MIM:603664	4	4q	Mental health wellness 2	unknown	-	-	-	-	20190816	-
9606	50982	NIDDM3	-	-	MIM:603694	20	20q12-q13.1	Noninsulin-dependent diabetes mellitus 3	unknown	-	-	-	-	20190816	-
9606	50986	HYT2	-	-	MIM:604329	15	15q	Hypertension, essential, susceptibility to, 2	unknown	-	-	-	-	20190816	-
9606	50987	FPEVF	-	-	MIM:604364	-	-	Epilepsy, partial, with variable foci	unknown	-	-	-	-	20170402	-
9606	50989	HMSNO	-	HMSNP	MIM:604484	-	-	Neuropathy, hereditary motor and sensory, Okinawa type	unknown	-	-	-	-	20170402	-
9606	50999	TMED5	-	CGI-100|p24g2|p28	MIM:616876|HGNC:HGNC:24251|Ensembl:ENSG00000117500	1	1p22.1	transmembrane p24 trafficking protein 5	protein-coding	TMED5	transmembrane p24 trafficking protein 5	O	transmembrane emp24 domain-containing protein 5|p24 family protein gamma-2|p24gamma2|transmembrane emp24 protein transport domain containing 5	20210103	-
9606	51000	SLC35B3	-	C6orf196|CGI-19|PAPST2	MIM:610845|HGNC:HGNC:21601|Ensembl:ENSG00000124786	6	6p24.3	solute carrier family 35 member B3	protein-coding	SLC35B3	solute carrier family 35 member B3	O	adenosine 3'-phospho 5'-phosphosulfate transporter 2|3' phosphoadenosine 5' phosphosulfate transporter 2|PAPS transporter 2|solute carrier family 35 (adenosine 3'-phospho 5'-phosphosulfate transporter), member B3	20201124	-
9606	51001	MTERF3	-	CGI-12|MTERFD1	MIM:616930|HGNC:HGNC:24258|Ensembl:ENSG00000156469	8	8q22.1	mitochondrial transcription termination factor 3	protein-coding	MTERF3	mitochondrial transcription termination factor 3	O	transcription termination factor 3, mitochondrial|MTERF domain containing 1|mTERF domain-containing protein 1, mitochondrial	20201213	-
9606	51002	TPRKB	-	CGI-121|CGI121|GAMOS5	MIM:608680|HGNC:HGNC:24259|Ensembl:ENSG00000144034	2	2p13.1	TP53RK binding protein	protein-coding	TPRKB	TP53RK binding protein	O	EKC/KEOPS complex subunit TPRKB|PRPK (p53-related protein kinase)-binding protein	20210123	-
9606	51003	MED31	-	3110004H13Rik|CGI-125|Soh1	HGNC:HGNC:24260|Ensembl:ENSG00000108590	17	17p13.1	mediator complex subunit 31	protein-coding	MED31	mediator complex subunit 31	O	mediator of RNA polymerase II transcription subunit 31|hSOH1|mediator complex subunit SOH1|mediator of RNA polymerase II transcription, subunit 31 homolog	20201124	-
9606	51004	COQ6	-	CGI-10|CGI10|COQ10D6	MIM:614647|HGNC:HGNC:20233|Ensembl:ENSG00000119723	14	14q24.3	coenzyme Q6, monooxygenase	protein-coding	COQ6	coenzyme Q6, monooxygenase	O	ubiquinone biosynthesis monooxygenase COQ6, mitochondrial|coenzyme Q10 monooxygenase 6|coenzyme Q6 homolog, monooxygenase	20210114	-
9606	51005	AMDHD2	-	CGI-14	HGNC:HGNC:24262|Ensembl:ENSG00000162066	16	16p13.3	amidohydrolase domain containing 2	protein-coding	AMDHD2	amidohydrolase domain containing 2	O	N-acetylglucosamine-6-phosphate deacetylase|amidohydrolase domain-containing protein 2|glcNAc 6-P deacetylase|putative N-acetylglucosamine-6-phosphate deacetylase	20201124	-
9606	51006	SLC35C2	-	BA394O2.1|C20orf5|CGI-15|OVCOV1	HGNC:HGNC:17117|Ensembl:ENSG00000080189	20	20q13.12	solute carrier family 35 member C2	protein-coding	SLC35C2	solute carrier family 35 member C2	O	solute carrier family 35 member C2|ovarian cancer-overexpressed gene 1 protein|solute carrier family 35 (GDP-fucose transporter), member C2	20201124	-
9606	51008	ASCC1	-	ASC1p50|CGI-18|SMABF2|p50	MIM:614215|HGNC:HGNC:24268|Ensembl:ENSG00000138303	10	10q22.1	activating signal cointegrator 1 complex subunit 1	protein-coding	ASCC1	activating signal cointegrator 1 complex subunit 1	O	activating signal cointegrator 1 complex subunit 1|ASC-1 complex subunit P50|trip4 complex subunit p50	20210110	-
9606	51009	DERL2	-	CGI-101|DERtrin-2|F-LAN-1|F-LANa|FLANa|derlin-2	MIM:610304|HGNC:HGNC:17943|Ensembl:ENSG00000072849	17	17p13.2	derlin 2	protein-coding	DERL2	derlin 2	O	derlin-2|Der1-like domain family, member 2|carcinoma related|degradation in endoplasmic reticulum protein 2	20210103	-
9606	51010	EXOSC3	-	CGI-102|PCH1B|RRP40|Rrp40p|bA3J10.7|hRrp-40|p10	MIM:606489|HGNC:HGNC:17944|Ensembl:ENSG00000107371	9	9p13.2	exosome component 3	protein-coding	EXOSC3	exosome component 3	O	exosome complex component RRP40|exosome complex exonuclease RRP40|ribosomal RNA-processing protein 40	20201208	-
9606	51011	FAHD2A	-	CGI-105	HGNC:HGNC:24252|Ensembl:ENSG00000115042	2	2q11.1	fumarylacetoacetate hydrolase domain containing 2A	protein-coding	FAHD2A	fumarylacetoacetate hydrolase domain containing 2A	O	fumarylacetoacetate hydrolase domain-containing protein 2A|fumarylacetoacetate hydrolase domain containing 1	20201124	-
9606	51012	PRELID3B	-	C20orf45|SLMO2|dJ543J19.5	HGNC:HGNC:15892|Ensembl:ENSG00000101166	20	20q13.32	PRELI domain containing 3B	protein-coding	PRELID3B	PRELI domain containing 3B	O	PRELI domain containing protein 3B|protein slowmo homolog 2|slowmo homolog 2	20201124	-
9606	51013	EXOSC1	-	CGI-108|CSL4|Csl4p|SKI4|Ski4p|p13	MIM:606493|HGNC:HGNC:17286|Ensembl:ENSG00000171311	10	10q24.1	exosome component 1	protein-coding	EXOSC1	exosome component 1	O	exosome complex component CSL4|3'-5' exoribonuclease CSL4 homolog|exosomal core protein CSL4|homolog of yeast exosomal core protein CSL4	20201227	-
9606	51014	TMED7	-	CGI-109|p24g3|p24gamma3|p27	HGNC:HGNC:24253|Ensembl:ENSG00000134970	5	5q22.3	transmembrane p24 trafficking protein 7	protein-coding	TMED7	transmembrane p24 trafficking protein 7	O	transmembrane emp24 domain-containing protein 7|p24 family protein gamma-3|transmembrane emp24 protein transport domain containing 7	20201124	-
9606	51015	ISOC1	-	CGI-111	HGNC:HGNC:24254|Ensembl:ENSG00000066583	5	5q23.3	isochorismatase domain containing 1	protein-coding	ISOC1	isochorismatase domain containing 1	O	isochorismatase domain-containing protein 1	20201124	-
9606	51016	EMC9	-	C14orf122|CGI-112|FAM158A	HGNC:HGNC:20273|Ensembl:ENSG00000100908	14	14q12	ER membrane protein complex subunit 9	protein-coding	EMC9	ER membrane protein complex subunit 9	O	ER membrane protein complex subunit 9|UPF0172 protein FAM158A|family with sequence similarity 158, member A	20201213	-
9606	51018	RRP15	-	CGI-115|KIAA0507	MIM:611193|HGNC:HGNC:24255|Ensembl:ENSG00000067533	1	1q41	ribosomal RNA processing 15 homolog	protein-coding	RRP15	ribosomal RNA processing 15 homolog	O	RRP15-like protein|ribosomal RNA-processing protein 15	20210103	-
9606	51019	WASHC3	-	CCDC53|CGI-116	HGNC:HGNC:24256|Ensembl:ENSG00000120860	12	12q23.2	WASH complex subunit 3	protein-coding	WASHC3	WASH complex subunit 3	O	WASH complex subunit 3|WASH complex subunit CCDC53|coiled-coil domain containing 53|coiled-coil domain-containing protein 53	20201124	-
9606	51020	HDDC2	-	C6orf74|CGI-130|NS5ATP2|dJ167O5.2	HGNC:HGNC:21078|Ensembl:ENSG00000111906	6	6q22.31	HD domain containing 2	protein-coding	HDDC2	HD domain containing 2	O	5'-deoxynucleotidase HDDC2|HCV NS5A-transactivated protein 2|HD domain-containing protein 2|hepatitis C virus NS5A-transactivated protein 2|testicular tissue protein Li 83	20201124	-
9606	51021	MRPS16	-	CGI-132|COXPD2|MRP-S16|RPMS16	MIM:609204|HGNC:HGNC:14048|Ensembl:ENSG00000182180	10	10q22.2	mitochondrial ribosomal protein S16	protein-coding	MRPS16	mitochondrial ribosomal protein S16	O	28S ribosomal protein S16, mitochondrial|S16mt|mitochondrial small ribosomal subunit protein bS16m	20210103	-
9606	51022	GLRX2	-	CGI-133|GRX2	MIM:606820|HGNC:HGNC:16065|Ensembl:ENSG00000023572	1	1q31.2	glutaredoxin 2	protein-coding	GLRX2	glutaredoxin 2	O	glutaredoxin 2|bA101E13.1 (GRX2 glutaredoxin (thioltransferase) 2)|glutaredoxin (thioltransferase) 2	20201213	-
9606	51023	MRPS18C	-	CGI-134|MRP-S18-1|MRP-S18-c|MRPS18-1|S18mt-c|mrps18-c	MIM:611983|HGNC:HGNC:16633|Ensembl:ENSG00000163319	4	4q21.23	mitochondrial ribosomal protein S18C	protein-coding	MRPS18C	mitochondrial ribosomal protein S18C	O	28S ribosomal protein S18c, mitochondrial|28S ribosomal protein S18-1, mitochondrial|mitochondrial ribosomal protein S18-1|mitochondrial small ribosomal subunit protein bS18c|mitochondrial small ribosomal subunit protein bS18m|mitochondrial small ribosomal subunit protein bS18m-C	20201124	-
9606	51024	FIS1	-	CGI-135|TTC11	MIM:609003|HGNC:HGNC:21689|Ensembl:ENSG00000214253	7	7q22.1	fission, mitochondrial 1	protein-coding	FIS1	fission, mitochondrial 1	O	mitochondrial fission 1 protein|FIS1 homolog|H_NH0132A01.6|TPR repeat protein 11|fission 1 (mitochondrial outer membrane) homolog|hFis1|mitochondrial fission molecule|tetratricopeptide repeat domain 11|tetratricopeptide repeat protein 11	20201213	-
9606	51025	PAM16	-	CGI-136|MAGMAS|SMDMDM|TIM16|TIMM16	MIM:614336|HGNC:HGNC:29679|Ensembl:ENSG00000217930	16	16p13.3	presequence translocase associated motor 16	protein-coding	PAM16	presequence translocase associated motor 16	O	mitochondrial import inner membrane translocase subunit TIM16|magmas-like protein|mitochondria associated protein involved in granulocyte macrophage colony stimulating factor signal transduction|mitochondria-associated granulocyte macrophage CSF-signaling molecule|presequence translocase associated motor 16 homolog	20201213	-
9606	51026	GOLT1B	-	CGI-141|GCT2|GOT1|GOT1B|YMR292W	MIM:615078|HGNC:HGNC:20175|Ensembl:ENSG00000111711	12	12p12.1	golgi transport 1B	protein-coding	GOLT1B	golgi transport 1B	O	vesicle transport protein GOT1B|germ cell tumor 2|hGOT1a|putative NF-kappa-B-activating protein 470	20210103	-
9606	51027	BOLA1	-	CGI-143	MIM:613181|HGNC:HGNC:24263|Ensembl:ENSG00000178096	1	1q21.2	bolA family member 1	protein-coding	BOLA1	bolA family member 1	O	bolA-like protein 1|bolA homolog 1|bolA-like 1	20201124	-
9606	51028	VPS36	-	C13orf9|CGI-145|EAP45	MIM:610903|HGNC:HGNC:20312|Ensembl:ENSG00000136100	13	13q14.3	vacuolar protein sorting 36 homolog	protein-coding	VPS36	vacuolar protein sorting 36 homolog	O	vacuolar protein-sorting-associated protein 36|ELL-associated protein of 45 kDa|ESCRT-II complex subunit VPS36	20201213	-
9606	51029	DESI2	-	C1orf121|CGI-146|DESI|DESI1|DeSI-2|FAM152A|PNAS-4|PPPDE1	MIM:614638|HGNC:HGNC:24264|Ensembl:ENSG00000121644	1	1q44	desumoylating isopeptidase 2	protein-coding	DESI2	desumoylating isopeptidase 2	O	deubiquitinase DESI2|PPPDE peptidase domain-containing protein 1|desumoylating isopeptidase 1|family with sequence similarity 152, member A	20201213	-
9606	51030	TVP23B	-	CGI-148|FAM18B|FAM18B1|NPD008|YDR084C	HGNC:HGNC:20399|Ensembl:ENSG00000171928	17	17p11.2	trans-golgi network vesicle protein 23 homolog B	protein-coding	TVP23B	trans-golgi network vesicle protein 23 homolog B	O	Golgi apparatus membrane protein TVP23 homolog B|family with sequence similarity 18, member B|family with sequence similarity 18, member B1|protein FAM18B1	20201124	-
9606	51031	GLOD4	-	C17orf25|CGI-150|HC71	HGNC:HGNC:14111|Ensembl:ENSG00000167699	17	17p13.3	glyoxalase domain containing 4	protein-coding	GLOD4	glyoxalase domain containing 4	O	glyoxalase domain-containing protein 4	20210114	-
9606	51032	CELA2B	-	ELA2B	MIM:609444|HGNC:HGNC:29995|Ensembl:ENSG00000215704	1	1p36.21	chymotrypsin like elastase 2B	protein-coding	CELA2B	chymotrypsin like elastase 2B	O	chymotrypsin-like elastase family member 2B|RP11-265F14.2|chymotrypsin like elastase family member 2B|elastase 2B|pancreatic elastase IIB (ELA2B)	20201124	-
9606	51035	UBXN1	-	2B28|SAKS1|UBXD10	MIM:616378|HGNC:HGNC:18402|Ensembl:ENSG00000162191	11	11q12.3	UBX domain protein 1	protein-coding	UBXN1	UBX domain protein 1	O	UBX domain-containing protein 1|SAPK substrate protein 1|UBA/UBX 33.3 kDa protein	20201213	-
9606	51042	ZNF593	-	ZT86	MIM:616698|HGNC:HGNC:30943|Ensembl:ENSG00000142684	1	1p36.11	zinc finger protein 593	protein-coding	ZNF593	zinc finger protein 593	O	zinc finger protein 593|zinc finger protein T86	20201124	-
9606	51043	ZBTB7B	-	CKROX|THPOK|ZBTB15|ZFP-67|ZFP67|ZNF857B|c-KROX|hcKROX	MIM:607646|HGNC:HGNC:18668|Ensembl:ENSG00000160685	1	1q21.3	zinc finger and BTB domain containing 7B	protein-coding	ZBTB7B	zinc finger and BTB domain containing 7B	O	zinc finger and BTB domain-containing protein 7B|T-helper-inducing POZ/Krueppel-like factor|krueppel-related zinc finger protein cKrox|zinc finger and BTB domain containing 15|zinc finger protein 67 homolog|zinc finger protein 857B|zinc finger protein Th-POK	20210123	-
9606	51046	ST8SIA3	-	SIAT8C|ST8SiaIII	MIM:609478|HGNC:HGNC:14269|Ensembl:ENSG00000177511	18	18q21.31	ST8 alpha-N-acetyl-neuraminide alpha-2,8-sialyltransferase 3	protein-coding	ST8SIA3	ST8 alpha-N-acetyl-neuraminide alpha-2,8-sialyltransferase 3	O	sia-alpha-2,3-Gal-beta-1,4-GlcNAc-R:alpha 2,8-sialyltransferase|SIAT8-C|ST8 alpha-N-acetylneuraminate alpha-2,8-sialyltransferase 3|alpha-2,8-sialyltransferase 8C|alpha-2,8-sialyltransferase III|sialyltransferase 8C (alpha2,3Galbeta1,4GlcNAcalpha 2,8-sialyltransferase)|sialyltransferase St8Sia III|sialytransferase St8Sia III	20201124	-
9606	51050	PI15	-	CRISP8|P24TI|P25TI	MIM:607076|HGNC:HGNC:8946|Ensembl:ENSG00000137558	8	8q21.13	peptidase inhibitor 15	protein-coding	PI15	peptidase inhibitor 15	O	peptidase inhibitor 15|25 kDa trypsin inhibitor|CRISP-8|PI-15|cysteine-rich secretory protein 8|protease inhibitor 15|sugarCrisp	20201124	-
9606	51052	PRLH	-	PRH|PRRP	MIM:602663|HGNC:HGNC:17945|Ensembl:ENSG00000071677	2	2q37.3	prolactin releasing hormone	protein-coding	PRLH	prolactin releasing hormone	O	prolactin-releasing peptide|preproprolactin-releasing peptide	20201124	-
9606	51053	GMNN	-	Gem|MGORS6	MIM:602842|HGNC:HGNC:17493|Ensembl:ENSG00000112312	6	6p22.3	geminin DNA replication inhibitor	protein-coding	GMNN	geminin DNA replication inhibitor	O	geminin	20201206	-
9606	51054	PLEKHA8P1	-	FAPP-2|FAPP2|PLEKHA8|PLEKHA9|hFAPP2	HGNC:HGNC:30222|Ensembl:ENSG00000134297	12	12q12	pleckstrin homology domain containing A8 pseudogene 1	pseudo	PLEKHA8P1	pleckstrin homology domain containing A8 pseudogene 1	O	PH domain-containing family A member 8|Phosphatidylinositol-four-phosphate adapter protein 2|Phosphoinositol 4-phosphate adapter protein 2|Pleckstrin homology domain-containing family A member 8|Serologically defined breast cancer antigen NY-BR-86|pleckstrin homology domain containing, family A (phosphoinositide binding specific) member 9|pleckstrin homology domain containing, family A member 8 pseudogene 1|putative glycolipid transfer protein	20201124	-
9606	51056	LAP3	-	HEL-S-106|LAP|LAPEP|PEPS	MIM:170250|HGNC:HGNC:18449|Ensembl:ENSG00000002549	4	4p15.32	leucine aminopeptidase 3	protein-coding	LAP3	leucine aminopeptidase 3	O	cytosol aminopeptidase|cysteinylglycine-S-conjugate dipeptidase|epididymis secretory protein Li 106|leucyl aminopeptidase|peptidase S|proline aminopeptidase|prolyl aminopeptidase	20201124	-
9606	51057	WDPCP	-	BBS15|C2orf86|CHDTHP|CPLANE5|FRITZ|FRTZ	MIM:613580|HGNC:HGNC:28027|Ensembl:ENSG00000143951	2	2p15	WD repeat containing planar cell polarity effector	protein-coding	WDPCP	WD repeat containing planar cell polarity effector	O	WD repeat-containing and planar cell polarity effector protein fritz homolog|Bardet-Biedl syndrome 15 protein|WD repeat-containing protein C2orf86|ciliogenesis and planar polarity effector 5	20201213	-
9606	51058	ZNF691	-	Zfp691	HGNC:HGNC:28028|Ensembl:ENSG00000164011	1	1p34.2	zinc finger protein 691	protein-coding	ZNF691	zinc finger protein 691	O	zinc finger protein 691	20201213	-
9606	51059	FAM135B	-	C8ORFK32	HGNC:HGNC:28029|Ensembl:ENSG00000147724	8	8q24.23	family with sequence similarity 135 member B	protein-coding	FAM135B	family with sequence similarity 135 member B	O	protein FAM135B	20201124	-
9606	51060	TXNDC12	-	AG1|AGR1|ERP16|ERP18|ERP19|PDIA16|TLP19|hAG-1|hTLP19	MIM:609448|HGNC:HGNC:24626|Ensembl:ENSG00000117862	1	1p32.3	thioredoxin domain containing 12	protein-coding	TXNDC12	thioredoxin domain containing 12	O	thioredoxin domain-containing protein 12|ER protein 18|ER protein 19|anterior gradient homolog 1|endoplasmic reticulum protein ERp19|endoplasmic reticulum resident protein 18|endoplasmic reticulum resident protein 19|endoplasmic reticulum thioredoxin superfamily member, 18 kDa|protein disulfide isomerase family A, member 16|thioredoxin domain containing 12 (endoplasmic reticulum)|thioredoxin-like protein p19	20210114	-
9606	51061	TXNDC11	-	EFP1	MIM:617792|HGNC:HGNC:28030|Ensembl:ENSG00000153066	16	16p13.13	thioredoxin domain containing 11	protein-coding	TXNDC11	thioredoxin domain containing 11	O	thioredoxin domain-containing protein 11|EF-hand binding protein 1	20201124	-
9606	51062	ATL1	-	AD-FSP|FSP1|GBP3|HSN1D|SPG3|SPG3A|atlastin1	MIM:606439|HGNC:HGNC:11231|Ensembl:ENSG00000198513	14	14q22.1	atlastin GTPase 1	protein-coding	ATL1	atlastin GTPase 1	O	atlastin-1|GBP-3|GTP-binding protein 3|brain-specific GTP-binding protein|guanine nucleotide-binding protein 3|guanylate-binding protein 3|hGBP3|spastic paraplegia 3 protein A	20201219	-
9606	51063	CALHM2	-	FAM26B	MIM:612235|HGNC:HGNC:23493|Ensembl:ENSG00000138172	10	10q24.33	calcium homeostasis modulator family member 2	protein-coding	CALHM2	calcium homeostasis modulator family member 2	O	calcium homeostasis modulator protein 2|calcium homeostasis modulator 2|family with sequence similarity 26, member B	20201124	-
9606	51065	RPS27L	-	-	MIM:612055|HGNC:HGNC:18476|Ensembl:ENSG00000185088	15	15q22.2	ribosomal protein S27 like	protein-coding	RPS27L	ribosomal protein S27 like	O	40S ribosomal protein S27-like|small ribosomal subunit protein eS27-like	20210103	-
9606	51066	SSUH2	-	C3orf32|SSU-2|fls485	MIM:617479|HGNC:HGNC:24809|Ensembl:ENSG00000125046	3	3p25.3	ssu-2 homolog	protein-coding	SSUH2	ssu-2 homolog	O	protein SSUH2 homolog|protein ssu-2 homolog	20201124	-
9606	51067	YARS2	-	CGI-04|MLASA2|MT-TYRRS|TYRRS	MIM:610957|HGNC:HGNC:24249|Ensembl:ENSG00000139131	12	12p11.21	tyrosyl-tRNA synthetase 2	protein-coding	YARS2	tyrosyl-tRNA synthetase 2	O	tyrosine--tRNA ligase, mitochondrial|tyrosine tRNA ligase 2, mitochondrial|tyrosyl-tRNA synthetase 2, mitochondrial	20201124	-
9606	51068	NMD3	-	CGI-07	MIM:611021|HGNC:HGNC:24250|Ensembl:ENSG00000169251	3	3q26.1	NMD3 ribosome export adaptor	protein-coding	NMD3	NMD3 ribosome export adaptor	O	60S ribosomal export protein NMD3|NMD3 homolog|hNMD3	20210103	-
9606	51069	MRPL2	-	CGI-22|MRP-L14|RPML14	MIM:611822|HGNC:HGNC:14056|Ensembl:ENSG00000112651	6	6p21.1	mitochondrial ribosomal protein L2	protein-coding	MRPL2	mitochondrial ribosomal protein L2	O	39S ribosomal protein L2, mitochondrial|L2mt|MRP-L2|mitochondrial large ribosomal subunit protein uL2m	20201213	-
9606	51070	NOSIP	-	CGI-25	MIM:616759|HGNC:HGNC:17946|Ensembl:ENSG00000142546	19	19q13.33	nitric oxide synthase interacting protein	protein-coding	NOSIP	nitric oxide synthase interacting protein	O	nitric oxide synthase-interacting protein|E3 ubiquitin-protein ligase NOSIP|RING-type E3 ubiquitin transferase NOSIP|eNOS-interacting protein	20210103	-
9606	51071	DERA	-	CGI-26|DEOC	HGNC:HGNC:24269|Ensembl:ENSG00000023697	12	12p12.3	deoxyribose-phosphate aldolase	protein-coding	DERA	deoxyribose-phosphate aldolase	O	deoxyribose-phosphate aldolase|2-deoxy-D-ribose 5-phosphate aldolase|2-deoxyribose-5-phosphate aldolase homolog|deoxyriboaldolase|deoxyribose-phosphate aldolase (putative)|phosphodeoxyriboaldolase|putative deoxyribose-phosphate aldolase	20210110	-
9606	51072	MEMO1	-	C2orf4|CGI-27|MEMO|NS5ATP7	MIM:611786|HGNC:HGNC:14014|Ensembl:ENSG00000162959	2	2p22.3	mediator of cell motility 1	protein-coding	MEMO1	mediator of cell motility 1	O	protein MEMO1|C21orf19-like protein|HCV NS5A-transactivated protein 7|hepatitis C virus NS5A-transactivated protein 7|mediator of ErbB2-driven cell motility 1	20210103	-
9606	51073	MRPL4	-	CGI-28|L4mt	MIM:611823|HGNC:HGNC:14276|Ensembl:ENSG00000105364	19	19p13.2	mitochondrial ribosomal protein L4	protein-coding	MRPL4	mitochondrial ribosomal protein L4	O	39S ribosomal protein L4, mitochondrial|MRP-L4|mitochondrial large ribosomal subunit protein uL4m	20201124	-
9606	51074	APIP	-	APIP2|CGI-29|CGI29|MMRP19|hAPIP	MIM:612491|HGNC:HGNC:17581|Ensembl:ENSG00000149089	11	11p13	APAF1 interacting protein	protein-coding	APIP	APAF1 interacting protein	O	methylthioribulose-1-phosphate dehydratase|MTRu-1-P dehydratase|probable methylthioribulose-1-phosphate dehydratase	20201124	-
9606	51075	TMX2	-	CGI-31|NEDMCMS|PDIA12|PIG26|TXNDC14	MIM:616715|HGNC:HGNC:30739|Ensembl:ENSG00000213593	11	11q12.1	thioredoxin related transmembrane protein 2	protein-coding	TMX2	thioredoxin related transmembrane protein 2	O	thioredoxin-related transmembrane protein 2|cell proliferation-inducing gene 26 protein|growth-inhibiting gene 11|protein disulfide isomerase family A, member 12|thioredoxin domain-containing protein 14	20210123	-
9606	51076	CUTC	-	CGI-32	MIM:610101|HGNC:HGNC:24271|Ensembl:ENSG00000119929	10	10q24.2	cutC copper transporter	protein-coding	CUTC	cutC copper transporter	O	copper homeostasis protein cutC homolog|cutC copper transporter homolog	20201124	-
9606	51077	FCF1	-	Bka|C14orf111|CGI-35|UTP24	HGNC:HGNC:20220|Ensembl:ENSG00000119616	14	14q24.3	FCF1 rRNA-processing protein	protein-coding	FCF1	FCF1 rRNA-processing protein	O	rRNA-processing protein FCF1 homolog|FCF1 small subunit	20201124	-
9606	51078	THAP4	-	CGI-36|Nb(III)|PP238	MIM:612533|HGNC:HGNC:23187|Ensembl:ENSG00000176946	2	2q37.3	THAP domain containing 4	protein-coding	THAP4	THAP domain containing 4	O	peroxynitrite isomerase THAP4|THAP domain-containing protein 4|epididymis secretory sperm binding protein|nitrobindin	20201124	-
9606	51079	NDUFA13	-	B16.6|CDA016|CGI-39|GRIM-19|GRIM19|MC1DN28	MIM:609435|HGNC:HGNC:17194|Ensembl:ENSG00000186010	19	19p13.11	NADH:ubiquinone oxidoreductase subunit A13	protein-coding	NDUFA13	NADH:ubiquinone oxidoreductase subunit A13	O	NADH dehydrogenase [ubiquinone] 1 alpha subcomplex subunit 13|CI-B16.6|NADH dehydrogenase (ubiquinone) 1 alpha subcomplex, 13|NADH-ubiquinone oxidoreductase B16.6 subunit|cell death regulatory protein GRIM-19|cell death-regulatory protein GRIM19|complex I B16.6 subunit|complex I-B16.6|gene associated with retinoic and IFN-induced mortality 19 protein|gene associated with retinoic and interferon-induced mortality 19 protein	20201213	-
9606	51081	MRPS7	-	COXPD34|MRP-S|MRP-S7|RP-S7|RPMS7|S7mt|bMRP27a	MIM:611974|HGNC:HGNC:14499|Ensembl:ENSG00000125445	17	17q25.1	mitochondrial ribosomal protein S7	protein-coding	MRPS7	mitochondrial ribosomal protein S7	O	28S ribosomal protein S7, mitochondrial|30S ribosomal protein S7 homolog|bMRP-27a|mitochondrial small ribosomal subunit protein uS7m	20210103	-
9606	51082	POLR1D	-	AC19|POLR1C|RPA16|RPA9|RPAC2|RPC16|RPO1-3|TCS2	MIM:613715|HGNC:HGNC:20422|Ensembl:ENSG00000186184	13	13q12.2	RNA polymerase I and III subunit D	protein-coding	POLR1D	RNA polymerase I and III subunit D	O	DNA-directed RNA polymerases I and III subunit RPAC2|Protein POLR1D|DNA-directed RNA polymerase I subunit D|RNA polymerase I subunit D|RNA polymerases I and III subunit AC2|polymerase (RNA) I polypeptide D, 16kDa|polymerase (RNA) I subunit D	20210110	-
9606	51083	GAL	-	ETL8|GAL-GMAP|GALN|GLNN|GMAP	MIM:137035|HGNC:HGNC:4114|Ensembl:ENSG00000069482	11	11q13.2	galanin and GMAP prepropeptide	protein-coding	GAL	galanin and GMAP prepropeptide	O	galanin peptides|galanin prepropeptide|galanin-message-associated peptide|galanin-related peptide|galanin/GMAP prepropeptide	20201213	-
9606	51084	CRYL1	-	GDH|HEL30|gul3DH|lambda-CRY	MIM:609877|HGNC:HGNC:18246|Ensembl:ENSG00000165475	13	13q12.11	crystallin lambda 1	protein-coding	CRYL1	crystallin lambda 1	O	lambda-crystallin homolog|L-gulonate 3-dehydrogenase|crystallin, lamda 1|epididymis luminal protein 30|testicular tissue protein Li 44	20210114	-
9606	51085	MLXIPL	-	CHREBP|MIO|MLX|MONDOB|WBSCR14|WS-bHLH|bHLHd14	MIM:605678|HGNC:HGNC:12744|Ensembl:ENSG00000009950	7	7q11.23	MLX interacting protein like	protein-coding	MLXIPL	MLX interacting protein like	O	carbohydrate-responsive element-binding protein|Mlx interactor|WS basic-helix-loop-helix leucine zipper protein|Williams Beuren syndrome chromosome region 14|Williams-Beuren syndrome chromosome region 14 protein 1|Williams-Beuren syndrome chromosome region 14 protein 2|Williams-Beuren syndrome chromosome region 14 protein 3|carbohydrate response element binding protein|class D basic helix-loop-helix protein 14|williams-Beuren syndrome chromosomal region 14 protein	20201227	-
9606	51086	TNNI3K	-	CARK|CCDD	MIM:613932|HGNC:HGNC:19661|Ensembl:ENSG00000116783	1	1p31.1	TNNI3 interacting kinase	protein-coding	TNNI3K	TNNI3 interacting kinase	O	serine/threonine-protein kinase TNNI3K|cardiac ankyrin repeat kinase|cardiac troponin I-interacting kinase	20210123	-
9606	51087	YBX2	-	CONTRIN|CSDA3|DBPC|MSY2	MIM:611447|HGNC:HGNC:17948|Ensembl:ENSG00000006047	17	17p13.1	Y-box binding protein 2	protein-coding	YBX2	Y-box binding protein 2	O	Y-box-binding protein 2|DNA-binding protein C|epididymis secretory sperm binding protein|germ cell specific Y-box binding protein	20201124	-
9606	51088	KLHL5	-	-	MIM:608064|HGNC:HGNC:6356|Ensembl:ENSG00000109790	4	4p14	kelch like family member 5	protein-coding	KLHL5	kelch like family member 5	O	kelch-like protein 5|lymphocyte activation-associated protein	20201124	-
9606	51090	PLLP	-	PMLP|TM4SF11	MIM:600340|HGNC:HGNC:18553|Ensembl:ENSG00000102934	16	16q13	plasmolipin	protein-coding	PLLP	plasmolipin	O	plasmolipin|plasma membrane proteolipid (plasmolipin)|transmembrane 4 superfamily member 11 (plasmolipin)	20201124	-
9606	51091	SEPSECS	-	LP|PCH2D|SLA|SLA/LP	MIM:613009|HGNC:HGNC:30605|Ensembl:ENSG00000109618	4	4p15.2	Sep (O-phosphoserine) tRNA:Sec (selenocysteine) tRNA synthase	protein-coding	SEPSECS	Sep (O-phosphoserine) tRNA:Sec (selenocysteine) tRNA synthase	O	O-phosphoseryl-tRNA(Sec) selenium transferase|SLA-p35|SLA/LP autoantigen|UGA suppressor tRNA-associated protein|liver-pancreas antigen|soluble liver antigen|soluble liver antigen/liver pancreas antigen|tRNA(Ser/Sec)-associated antigenic protein	20201124	-
9606	51092	SIDT2	-	CGI-40	MIM:617551|HGNC:HGNC:24272|Ensembl:ENSG00000149577	11	11q23.3	SID1 transmembrane family member 2	protein-coding	SIDT2	SID1 transmembrane family member 2	O	SID1 transmembrane family member 2	20210103	-
9606	51093	RRNAD1	-	C1orf66|CGI-41|METTL25B	HGNC:HGNC:24273|Ensembl:ENSG00000143303	1	1q23.1	ribosomal RNA adenine dimethylase domain containing 1	protein-coding	RRNAD1	ribosomal RNA adenine dimethylase domain containing 1	O	protein RRNAD1|ribosomal RNA adenine dimethylase domain-containing protein 1	20201124	-
9606	51094	ADIPOR1	-	ACDCR1|CGI-45|CGI45|PAQR1|TESBP1A	MIM:607945|HGNC:HGNC:24040|Ensembl:ENSG00000159346	1	1q32.1	adiponectin receptor 1	protein-coding	ADIPOR1	adiponectin receptor 1	O	adiponectin receptor protein 1|progestin and adipoQ receptor family member 1|progestin and adipoQ receptor family member I	20201124	-
9606	51095	TRNT1	-	CCA1|CGI-47|MtCCA|RPEM|SIFD	MIM:612907|HGNC:HGNC:17341|Ensembl:ENSG00000072756	3	3p26.2	tRNA nucleotidyl transferase 1	protein-coding	TRNT1	tRNA nucleotidyl transferase 1	O	CCA tRNA nucleotidyltransferase 1, mitochondrial|ATP(CTP):tRNA nucleotidyltransferase|CCA-adding enzyme|mitochondrial CCA-adding tRNA-nucleotidyltransferase|mt CCA-adding enzyme|mt tRNA CCA-diphosphorylase|mt tRNA CCA-pyrophosphorylase|mt tRNA adenylyltransferase|tRNA CCA nucleotidyl transferase 1|tRNA nucleotidyl transferase, CCA-adding, 1|tRNA-nucleotidyltransferase 1, mitochondrial	20201124	-
9606	51096	UTP18	-	CGI-48|WDR50	MIM:612816|HGNC:HGNC:24274|Ensembl:ENSG00000011260	17	17q21.33	UTP18 small subunit processome component	protein-coding	UTP18	UTP18 small subunit processome component	O	U3 small nucleolar RNA-associated protein 18 homolog|UTP18, small subunit (SSU) processome component, homolog|WD repeat domain 50|WD repeat-containing protein 50	20201124	-
9606	51097	SCCPDH	-	CGI-49|NET11	HGNC:HGNC:24275|Ensembl:ENSG00000143653	1	1q44	saccharopine dehydrogenase (putative)	protein-coding	SCCPDH	saccharopine dehydrogenase (putative)	O	saccharopine dehydrogenase-like oxidoreductase|epididymis secretory sperm binding protein|probable saccharopine dehydrogenase	20210114	-
9606	51098	IFT52	-	C20orf9|CGI-53|NGD2|NGD5	MIM:617094|HGNC:HGNC:15901|Ensembl:ENSG00000101052	20	20q13.12	intraflagellar transport 52	protein-coding	IFT52	intraflagellar transport 52	O	intraflagellar transport protein 52 homolog|protein NGD5 homolog	20201124	-
9606	51099	ABHD5	-	CGI58|IECN2|NCIE2	MIM:604780|HGNC:HGNC:21396|Ensembl:ENSG00000011198	3	3p21.33	abhydrolase domain containing 5, lysophosphatidic acid acyltransferase	protein-coding	ABHD5	abhydrolase domain containing 5, lysophosphatidic acid acyltransferase	O	1-acylglycerol-3-phosphate O-acyltransferase ABHD5|abhydrolase domain-containing protein 5|lipid droplet-binding protein CGI-58|truncated abhydrolase domain-containing protein 5	20210123	-
9606	51100	SH3GLB1	-	Bif-1|CGI-61|PPP1R70|dJ612B15.2	MIM:609287|HGNC:HGNC:10833|Ensembl:ENSG00000097033	1	1p22.3	SH3 domain containing GRB2 like, endophilin B1	protein-coding	SH3GLB1	SH3 domain containing GRB2 like, endophilin B1	O	endophilin-B1|Bax-interacting factor 1|SH3 domain-containing GRB2-like protein B1|SH3-containing protein SH3GLB1|SH3-domain GRB2 like endophilin B1|protein phosphatase 1, regulatory subunit 70|testicular tissue protein Li 172	20201206	-
9606	51101	ZC2HC1A	-	C8orf70|CGI-62|FAM164A	HGNC:HGNC:24277|Ensembl:ENSG00000104427	8	8q21.13	zinc finger C2HC-type containing 1A	protein-coding	ZC2HC1A	zinc finger C2HC-type containing 1A	O	zinc finger C2HC domain-containing protein 1A|family with sequence similarity 164, member A|protein FAM164A	20201206	-
9606	51102	MECR	-	CGI-63|DYTOABG|ETR1|FASN2B|NRBF1	MIM:608205|HGNC:HGNC:19691|Ensembl:ENSG00000116353	1	1p35.3	mitochondrial trans-2-enoyl-CoA reductase	protein-coding	MECR	mitochondrial trans-2-enoyl-CoA reductase	O	enoyl-[acyl-carrier-protein] reductase, mitochondrial|2-enoyl thioester reductase|homolog of yeast 2-enoyl thioester reductase|mitochondrial 2-enoyl thioester reductase|nuclear receptor binding factor 1|trans-2-enoyl-CoA reductase, mitochondrial	20201124	-
9606	51103	NDUFAF1	-	CGI-65|CGI65|CIA30|MC1DN11	MIM:606934|HGNC:HGNC:18828|Ensembl:ENSG00000137806	15	15q15.1	NADH:ubiquinone oxidoreductase complex assembly factor 1	protein-coding	NDUFAF1	NADH:ubiquinone oxidoreductase complex assembly factor 1	O	complex I intermediate-associated protein 30, mitochondrial|NADH dehydrogenase (ubiquinone) 1 alpha subcomplex, assembly factor 1|NADH dehydrogenase (ubiquinone) complex I, assembly factor 1|NADH-ubiquinone oxidoreductase 1 alpha subcomplex, assembly factor 1	20201208	-
9606	51104	ABHD17B	-	C9orf77|CGI-67|FAM108B1	MIM:617943|HGNC:HGNC:24278|Ensembl:ENSG00000107362	9	9q21.13	abhydrolase domain containing 17B, depalmitoylase	protein-coding	ABHD17B	abhydrolase domain containing 17B, depalmitoylase	O	alpha/beta hydrolase domain-containing protein 17B|abhydrolase domain-containing protein 17B|abhydrolase domain-containing protein FAM108B1|epididymis secretory sperm binding protein|family with sequence similarity 108, member B1|protein ABHD17B	20210103	-
9606	51105	PHF20L1	-	CGI-72|TDRD20B|URLC1	HGNC:HGNC:24280|Ensembl:ENSG00000129292	8	8q24.22	PHD finger protein 20 like 1	protein-coding	PHF20L1	PHD finger protein 20 like 1	O	PHD finger protein 20-like protein 1|tudor domain containing 20B|tudor domain-containing protein PHF20L1|up-regulated in lung cancer 1	20201124	-
9606	51106	TFB1M	-	CGI-75|CGI75|mtTFB|mtTFB1	MIM:607033|HGNC:HGNC:17037|Ensembl:ENSG00000029639	6	6q25.3	transcription factor B1, mitochondrial	protein-coding	TFB1M	transcription factor B1, mitochondrial	O	dimethyladenosine transferase 1, mitochondrial|S-adenosylmethionine-6-N', N'-adenosyl(rRNA) dimethyltransferase 1|h-mtTFB1|hTFB1M|homolog of yeast mitochondrial transcription factor B|mitochondrial 12S rRNA dimethylase 1|mitochondrial dimethyladenosine transferase 1	20201124	-
9606	51107	APH1A	-	6530402N02Rik|APH-1|APH-1A|CGI-78	MIM:607629|HGNC:HGNC:29509|Ensembl:ENSG00000117362	1	1q21.2	aph-1 homolog A, gamma-secretase subunit	protein-coding	APH1A	aph-1 homolog A, gamma-secretase subunit	O	gamma-secretase subunit APH-1A|APH1A gamma secretase subunit|anterior pharynx defective 1 homolog A|aph-1alpha|presenilin-stabilization factor	20201213	-
9606	51108	METTL9	-	CGI-81|DREV|DREV1|PAP1	MIM:609388|HGNC:HGNC:24586|Ensembl:ENSG00000197006	16	16p12.2	methyltransferase like 9	protein-coding	METTL9	methyltransferase like 9	O	methyltransferase-like protein 9|CTB-31N19.3|DORA reverse strand protein 1|p53 activated protein 1	20201124	-
9606	51109	RDH11	-	ARSDR1|CGI82|HCBP12|MDT1|PSDR1|RALR1|RDJCSS|SCALD|SDR7C1	MIM:607849|HGNC:HGNC:17964|Ensembl:ENSG00000072042	14	14q24.1	retinol dehydrogenase 11	protein-coding	RDH11	retinol dehydrogenase 11	O	retinol dehydrogenase 11|HCV core-binding protein HCBP12|androgen-regulated short-chain dehydrogenase/reductase 1|prostate short-chain dehydrogenase reductase 1|retinal reductase 1|retinol dehydrogenase 11 (all-trans/9-cis/11-cis)|short chain dehydrogenase/reductase family 7C, member 1	20210114	-
9606	51110	LACTB2	-	CGI-83	MIM:618921|HGNC:HGNC:18512|Ensembl:ENSG00000147592	8	8q13.3	lactamase beta 2	protein-coding	LACTB2	lactamase beta 2	O	endoribonuclease LACTB2|beta-lactamase-like protein 2|testicular secretory protein Li 23	20201128	-
9606	51111	KMT5B	-	CGI-85|CGI85|MRD51|SUV420H1	MIM:610881|HGNC:HGNC:24283|Ensembl:ENSG00000110066	11	11q13.2	lysine methyltransferase 5B	protein-coding	KMT5B	lysine methyltransferase 5B	O	histone-lysine N-methyltransferase KMT5B|[histone H4]-N-methyl-L-lysine20 N-methyltransferase KMT5B|[histone H4]-lysine20 N-methyltransferase KMT5B|histone-lysine N-methyltransferase SUV420H1|lysine (K)-specific methyltransferase 5B|lysine N-methyltransferase 5B|lysine-specific methyltransferase 5B|su(var)4-20 homolog 1|suppressor of variegation 4-20 homolog 1	20201124	-
9606	51112	TRAPPC12	-	CGI-87|PEBAS|TTC-15|TTC15	MIM:614139|HGNC:HGNC:24284|Ensembl:ENSG00000171853	2	2p25.3	trafficking protein particle complex 12	protein-coding	TRAPPC12	trafficking protein particle complex 12	O	trafficking protein particle complex subunit 12|TPR repeat protein 15|tetratricopeptide repeat domain 15|tetratricopeptide repeat protein 15|trafficking of membranes and mitosis	20201124	-
9606	51114	ZDHHC9	-	CGI89|CXorf11|DHHC9|MMSA1|MRXSZ|ZDHHC10|ZNF379|ZNF380	MIM:300646|HGNC:HGNC:18475|Ensembl:ENSG00000188706	X	Xq26.1	zinc finger DHHC-type palmitoyltransferase 9	protein-coding	ZDHHC9	zinc finger DHHC-type palmitoyltransferase 9	O	palmitoyltransferase ZDHHC9|Asp-His-His-Cys domain containing protein 9|antigen MMSA-1|zinc finger DHHC-type containing 9|zinc finger protein 379|zinc finger protein 380|zinc finger, DHHC domain containing 10	20201213	-
9606	51115	RMDN1	-	CGI-90|FAM82B|RMD-1|RMD1	MIM:611871|HGNC:HGNC:24285|Ensembl:ENSG00000176623	8	8q21.3	regulator of microtubule dynamics 1	protein-coding	RMDN1	regulator of microtubule dynamics 1	O	regulator of microtubule dynamics protein 1|family with sequence similarity 82, member B|microtubule-associated protein	20201124	-
9606	51116	MRPS2	-	CGI-91|COXPD36|MRP-S2|S2mt	MIM:611971|HGNC:HGNC:14495|Ensembl:ENSG00000122140	9	9q34.3	mitochondrial ribosomal protein S2	protein-coding	MRPS2	mitochondrial ribosomal protein S2	O	28S ribosomal protein S2, mitochondrial|mitochondrial small ribosomal subunit protein uS2m	20210103	-
9606	51117	COQ4	-	CGI-92|COQ10D7	MIM:612898|HGNC:HGNC:19693|Ensembl:ENSG00000167113	9	9q34.11	coenzyme Q4	protein-coding	COQ4	coenzyme Q4	O	ubiquinone biosynthesis protein COQ4 homolog, mitochondrial|coenzyme Q biosynthesis protein 4 homolog|coenzyme Q4 homolog	20201219	-
9606	51118	UTP11	-	CGI-94|CGI94|UTP11L	MIM:609440|HGNC:HGNC:24329|Ensembl:ENSG00000183520	1	1p34.3	UTP11 small subunit processome component	protein-coding	UTP11	UTP11 small subunit processome component	O	probable U3 small nucleolar RNA-associated protein 11|U3 snoRNA-associated protein 11|UTP11, small subunit processome component homolog|UTP11-like protein|UTP11-like, U3 small nucleolar ribonucleoprotein	20201124	-
9606	51119	SBDS	-	CGI-97|SDS|SWDS	MIM:607444|HGNC:HGNC:19440|Ensembl:ENSG00000126524	7	7q11.21	SBDS ribosome maturation factor	protein-coding	SBDS	SBDS ribosome maturation factor	O	ribosome maturation protein SBDS|SBDS, ribosome assembly guanine nucleotide exchange factor	20210110	-
9606	51121	RPL26L1	-	RPL26P1	HGNC:HGNC:17050|Ensembl:ENSG00000037241	5	5q35.1	ribosomal protein L26 like 1	protein-coding	RPL26L1	ribosomal protein L26 like 1	O	60S ribosomal protein L26-like 1|large ribosomal subunit protein uL24-like 1|ribosomal protein L26 homolog|ribosomal protein L26 pseudogene 1	20201206	-
9606	51122	COMMD2	-	HSPC042	MIM:616699|HGNC:HGNC:24993|Ensembl:ENSG00000114744	3	3q25.1	COMM domain containing 2	protein-coding	COMMD2	COMM domain containing 2	O	COMM domain-containing protein 2	20201124	-
9606	51123	ZNF706	-	HSPC038|PNAS-106|PNAS-113	HGNC:HGNC:24992|Ensembl:ENSG00000120963	8	8q22.3	zinc finger protein 706	protein-coding	ZNF706	zinc finger protein 706	O	zinc finger protein 706	20201206	-
9606	51124	IER3IP1	-	HSPC039|MEDS|PRO2309	MIM:609382|HGNC:HGNC:18550|Ensembl:ENSG00000134049	18	18q21.1	immediate early response 3 interacting protein 1	protein-coding	IER3IP1	immediate early response 3 interacting protein 1	O	immediate early response 3-interacting protein 1	20210124	-
9606	51125	GOLGA7	-	GCP16|GOLGA3AP1|GOLGA7A|HSPC041	MIM:609453|HGNC:HGNC:24876|Ensembl:ENSG00000147533	8	8p11.21	golgin A7	protein-coding	GOLGA7	golgin A7	O	golgin subfamily A member 7|Golgi complex-associated protein of 16kDa|golgi autoantigen, golgin subfamily a, 7|golgi complex-associated protein of 16 kDa	20210103	-
9606	51126	NAA20	-	NAT3|NAT3P|NAT5|NAT5P|dJ1002M8.1	MIM:610833|HGNC:HGNC:15908|Ensembl:ENSG00000173418	20	20p11.23	N-alpha-acetyltransferase 20, NatB catalytic subunit	protein-coding	NAA20	N-alpha-acetyltransferase 20, NatB catalytic subunit	O	N-alpha-acetyltransferase 20|N-acetyltransferase 3 homolog|N-acetyltransferase 5 (ARD1 homolog, S. cerevisiae)|N-acetyltransferase 5 (GCN5-related, putative)|N-acetyltransferase 5, ARD1 subunit (arrest-defective 1, S. cerevisiae, homolog)|N-terminal acetyltransferase B complex catalytic subunit NAA20|N-terminal acetyltransferase B complex catalytic subunit NAT5|N-terminal acetyltransferase complex ARD1 subunit|methionine N-acetyltransferase|natB catalytic subunit|natB complex subunit NAT5	20201213	-
9606	51127	TRIM17	-	RBCC|RNF16|terf	MIM:606123|HGNC:HGNC:13430|Ensembl:ENSG00000162931	1	1q42.13	tripartite motif containing 17	protein-coding	TRIM17	tripartite motif containing 17	O	E3 ubiquitin-protein ligase TRIM17|RING finger protein terf|RING-type E3 ubiquitin transferase TRIM17|ring finger protein 16|testis RING finger protein|tripartite motif-containing protein 17	20201124	-
9606	51128	SAR1B	-	ANDD|CMRD|GTBPB|SARA2	MIM:607690|HGNC:HGNC:10535|Ensembl:ENSG00000152700	5	5q31.1	secretion associated Ras related GTPase 1B	protein-coding	SAR1B	secretion associated Ras related GTPase 1B	O	GTP-binding protein SAR1b|2310075M17Rik|GTP-binding protein B|GTP-binding protein Sara|SAR1 homolog B|SAR1a gene homolog 2	20210109	-
9606	51129	ANGPTL4	-	ARP4|FIAF|HARP|HFARP|NL2|PGAR|TGQTL|UNQ171|pp1158	MIM:605910|HGNC:HGNC:16039|Ensembl:ENSG00000167772	19	19p13.2	angiopoietin like 4	protein-coding	ANGPTL4	angiopoietin like 4	O	angiopoietin-related protein 4|PPARG angiopoietin related protein|fasting-induced adipose factor|hepatic angiopoietin-related protein|hepatic fibrinogen/angiopoietin-related protein|peroxisome proliferator-activated receptor (PPAR) gamma induced angiopoietin-related protein	20210118	-
9606	51130	ASB3	-	ASB-3	MIM:605760|HGNC:HGNC:16013|Ensembl:ENSG00000115239	2	2p16.2	ankyrin repeat and SOCS box containing 3	protein-coding	ASB3	ankyrin repeat and SOCS box containing 3	O	ankyrin repeat and SOCS box protein 3	20201124	-
9606	51131	PHF11	-	APY|BCAP|IGEL|IGER|IGHER|NY-REN-34|NYREN34	MIM:607796|HGNC:HGNC:17024|Ensembl:ENSG00000136147	13	13q14.2	PHD finger protein 11	protein-coding	PHF11	PHD finger protein 11	O	PHD finger protein 11|BRCA1 C-terminus-associated protein|IgE responsiveness (atopic)|renal carcinoma antigen NY-REN-34	20201124	-
9606	51132	RLIM	-	MRX61|NY-REN-43|RNF12|TOKAS	MIM:300379|HGNC:HGNC:13429|Ensembl:ENSG00000131263	X	Xq13.2	ring finger protein, LIM domain interacting	protein-coding	RLIM	ring finger protein, LIM domain interacting	O	E3 ubiquitin-protein ligase RLIM|E3 ubiquitin-protein ligase RNF12|LIM domain-interacting RING finger protein|R-LIM|RING finger LIM domain-binding protein|RING-type E3 ubiquitin transferase RLIM|renal carcinoma antigen NY-REN-43|ring finger protein 12|ring zinc finger LIM domain binding protein|ring zinc finger protein NY-REN-43antigen	20210118	-
9606	51133	KCTD3	-	NY-REN-45	MIM:613272|HGNC:HGNC:21305|Ensembl:ENSG00000136636	1	1q41	potassium channel tetramerization domain containing 3	protein-coding	KCTD3	potassium channel tetramerization domain containing 3	O	BTB/POZ domain-containing protein KCTD3|NY-REN-45 antigen|potassium channel tetramerisation domain containing 3|renal carcinoma antigen NY-REN-45	20201124	-
9606	51134	CEP83	-	CCDC41|NPHP18|NY-REN-58	MIM:615847|HGNC:HGNC:17966|Ensembl:ENSG00000173588	12	12q22	centrosomal protein 83	protein-coding	CEP83	centrosomal protein 83	O	centrosomal protein of 83 kDa|NY-REN-58 antigen|coiled-coil domain-containing protein 41|renal carcinoma antigen NY-REN-58	20201124	-
9606	51135	IRAK4	-	IMD67|IPD1|IRAK-4|NY-REN-64|REN64	MIM:606883|HGNC:HGNC:17967|Ensembl:ENSG00000198001	12	12q12	interleukin 1 receptor associated kinase 4	protein-coding	IRAK4	interleukin 1 receptor associated kinase 4	O	interleukin-1 receptor-associated kinase 4|renal carcinoma antigen NY-REN-64	20201213	-
9606	51136	RNFT1	-	PTD016	MIM:615172|HGNC:HGNC:30206|Ensembl:ENSG00000189050	17	17q23.1	ring finger protein, transmembrane 1	protein-coding	RNFT1	ring finger protein, transmembrane 1	O	E3 ubiquitin-protein ligase RNFT1|RING finger and transmembrane domain-containing protein 1	20210103	-
9606	51138	COPS4	-	CSN4|SGN4	MIM:616008|HGNC:HGNC:16702|Ensembl:ENSG00000138663	4	4q21.22	COP9 signalosome subunit 4	protein-coding	COPS4	COP9 signalosome subunit 4	O	COP9 signalosome complex subunit 4|COP9 constitutive photomorphogenic homolog subunit 4|COP9 constitutive photomorphogenic-like protein subunit 4|JAB1-containing signalosome subunit 4|signalosome subunit 4|testis tissue sperm-binding protein Li 42a	20210103	-
9606	51141	INSIG2	-	INSIG-2	MIM:608660|HGNC:HGNC:20452|Ensembl:ENSG00000125629	2	2q14.1-q14.2	insulin induced gene 2	protein-coding	INSIG2	insulin induced gene 2	O	insulin-induced gene 2 protein|INSIG2 membrane protein|insulin induced protein 2	20201213	-
9606	51142	CHCHD2	-	C7orf17|MIX17B|MNRR1|NS2TP|PARK22	MIM:616244|HGNC:HGNC:21645|Ensembl:ENSG00000106153	7	7p11.2	coiled-coil-helix-coiled-coil-helix domain containing 2	protein-coding	CHCHD2	coiled-coil-helix-coiled-coil-helix domain containing 2	O	coiled-coil-helix-coiled-coil-helix domain-containing protein 2|16.7kD protein|HCV NS2 trans-regulated protein|MIX17 homolog B|aging-associated gene 10 protein|coiled-coil-helix-coiled-coil-helix domain-containing protein 2, mitochondrial|mitochondria nuclear retrograde regulator 1|mitochondrial nuclear retrograde regulator 1	20201129	-
9606	51143	DYNC1LI1	-	DLC-A|DNCLI1|LIC1	MIM:615890|HGNC:HGNC:18745|Ensembl:ENSG00000144635	3	3p22.3	dynein cytoplasmic 1 light intermediate chain 1	protein-coding	DYNC1LI1	dynein cytoplasmic 1 light intermediate chain 1	O	cytoplasmic dynein 1 light intermediate chain 1|dynein light chain A|dynein light intermediate chain 1, cytosolic|dynein, cytoplasmic, light intermediate polypeptide 1	20210103	-
9606	51144	HSD17B12	-	KAR|SDR12C1	MIM:609574|HGNC:HGNC:18646|Ensembl:ENSG00000149084	11	11p11.2	hydroxysteroid 17-beta dehydrogenase 12	protein-coding	HSD17B12	hydroxysteroid 17-beta dehydrogenase 12	O	very-long-chain 3-oxoacyl-CoA reductase|17-beta-HSD 12|17-beta-hydroxysteroid dehydrogenase 12|17beta-HSD type 12|3-ketoacyl-CoA reductase|estradiol 17-beta-dehydrogenase 12|short chain dehydrogenase/reductase family 12C member 1|steroid dehydrogenase homolog	20210114	-
9606	51145	LOC51145	-	-	-	9	9q33.3	uncharacterized LOC51145	ncRNA	-	-	-	-	20201124	-
9606	51146	A4GNT	-	alpha4GnT	MIM:616709|HGNC:HGNC:17968|Ensembl:ENSG00000118017	3	3q22.3	alpha-1,4-N-acetylglucosaminyltransferase	protein-coding	A4GNT	alpha-1,4-N-acetylglucosaminyltransferase	O	alpha-1,4-N-acetylglucosaminyltransferase	20201124	-
9606	51147	ING4	-	my036|p29ING4	MIM:608524|HGNC:HGNC:19423|Ensembl:ENSG00000111653	12	12p13.31	inhibitor of growth family member 4	protein-coding	ING4	inhibitor of growth family member 4	O	inhibitor of growth protein 4|brain my036 protein|candidate tumor suppressor p33 ING1 homolog	20210116	-
9606	51148	CERCAM	-	CEECAM1|GLT25D3	MIM:616626|HGNC:HGNC:23723|Ensembl:ENSG00000167123	9	9q34.11	cerebral endothelial cell adhesion molecule	protein-coding	CERCAM	cerebral endothelial cell adhesion molecule	O	inactive glycosyltransferase 25 family member 3|cerebral cell adhesion molecule|cerebral endothelial cell adhesion molecule 1|glycosyltransferase 25 domain containing 3|glycosyltransferase 25 family member 3|probable inactive glycosyltransferase 25 family member 3	20201213	-
9606	51149	MRNIP	-	C5orf45	MIM:617154|HGNC:HGNC:30817|Ensembl:ENSG00000161010	5	5q35.3	MRN complex interacting protein	protein-coding	MRNIP	MRN complex interacting protein	O	MRN complex-interacting protein|MRN-interacting protein|UPF0544 protein C5orf45	20201124	-
9606	51150	SDF4	-	Cab45|SDF-4	MIM:614282|HGNC:HGNC:24188|Ensembl:ENSG00000078808	1	1p36.33	stromal cell derived factor 4	protein-coding	SDF4	stromal cell derived factor 4	O	45 kDa calcium-binding protein	20201124	-
9606	51151	SLC45A2	-	1A1|AIM1|MATP|OCA4|SHEP5	MIM:606202|HGNC:HGNC:16472|Ensembl:ENSG00000164175	5	5p13.2	solute carrier family 45 member 2	protein-coding	SLC45A2	solute carrier family 45 member 2	O	membrane-associated transporter protein|melanoma antigen AIM1|protein AIM-1|underwhite	20201124	-
9606	51152	LINC00328	-	NCRNA00328|NCRNA00328-1|NCRNA00328A	HGNC:HGNC:42028	21	21p11.2	long intergenic non-protein coding RNA 328	ncRNA	LINC00328	long intergenic non-protein coding RNA 328	O	melanoma antigen|non-protein coding RNA 328A	20200624	-
9606	51154	MRTO4	-	C1orf33|MRT4|dJ657E11.4	HGNC:HGNC:18477|Ensembl:ENSG00000053372	1	1p36.13	MRT4 homolog, ribosome maturation factor	protein-coding	MRTO4	MRT4 homolog, ribosome maturation factor	O	mRNA turnover protein 4 homolog|60S acidic ribosomal protein PO|MRT4, mRNA turnover 4, homolog|MRTO4 ribosome maturation factor|mRNA turnover 4 homolog|ribosome assembly factor MRTO4	20210103	-
9606	51155	JPT1	-	ARM2|HN1|HN1A	HGNC:HGNC:14569|Ensembl:ENSG00000189159	17	17q25.1	Jupiter microtubule associated homolog 1	protein-coding	JPT1	Jupiter microtubule associated homolog 1	O	jupiter microtubule associated homolog 1|androgen-regulated protein 2|hematological and neurological expressed 1 protein	20201124	-
9606	51156	SERPINA10	-	PZI|ZPI	MIM:605271|HGNC:HGNC:15996|Ensembl:ENSG00000140093	14	14q32.13	serpin family A member 10	protein-coding	SERPINA10	serpin family A member 10	O	protein Z-dependent protease inhibitor|PZ-dependent protease inhibitor|serine (or cysteine) proteinase inhibitor, clade A (alpha-1 antiproteinase, antitrypsin), member 10|serpin A10|serpin peptidase inhibitor, clade A (alpha-1 antiproteinase, antitrypsin), member 10	20201124	-
9606	51157	ZNF580	-	-	MIM:617888|HGNC:HGNC:29473|Ensembl:ENSG00000213015	19	19q13.42	zinc finger protein 580	protein-coding	ZNF580	zinc finger protein 580	O	zinc finger protein 580|LDL-induced EC protein	20201124	-
9606	51160	VPS28	-	-	MIM:611952|HGNC:HGNC:18178|Ensembl:ENSG00000160948	8	8q24.3	VPS28 subunit of ESCRT-I	protein-coding	VPS28	VPS28 subunit of ESCRT-I	O	vacuolar protein sorting-associated protein 28 homolog|ESCRT-I complex subunit VPS28|VPS28, ESCRT-I subunit|vacuolar protein sorting 28 homolog|vacuolar protein sorting 28-like protein|yeast class E protein Vps28p homolog	20201124	-
9606	51161	C3orf18	-	G20	HGNC:HGNC:24837|Ensembl:ENSG00000088543	3	3p21.31	chromosome 3 open reading frame 18	protein-coding	C3orf18	chromosome 3 open reading frame 18	O	uncharacterized protein C3orf18	20201124	-
9606	51162	EGFL7	-	NEU1|VE-STATIN|ZNEU1	MIM:608582|HGNC:HGNC:20594|Ensembl:ENSG00000172889	9	9q34.3	EGF like domain multiple 7	protein-coding	EGFL7	EGF like domain multiple 7	O	epidermal growth factor-like protein 7|EGF-like protein 7|NOTCH4-like protein|multiple EGF-like domains protein 7|multiple epidermal growth factor-like domains protein 7|vascular endothelial statin	20201220	-
9606	51163	DBR1	-	-	MIM:607024|HGNC:HGNC:15594|Ensembl:ENSG00000138231	3	3q22.3	debranching RNA lariats 1	protein-coding	DBR1	debranching RNA lariats 1	O	lariat debranching enzyme|RNA lariat debranching enzyme|debranching enzyme homolog 1	20201124	-
9606	51164	DCTN4	-	DYN4|P62	MIM:614758|HGNC:HGNC:15518|Ensembl:ENSG00000132912	5	5q33.1	dynactin subunit 4	protein-coding	DCTN4	dynactin subunit 4	O	dynactin subunit 4|dynactin 4 (p62)|dynactin p62 subunit|dynactin subunit p62	20210103	-
9606	51166	AADAT	-	KAT2|KATII|KYAT2	MIM:611754|HGNC:HGNC:17929|Ensembl:ENSG00000109576	4	4q33	aminoadipate aminotransferase	protein-coding	AADAT	aminoadipate aminotransferase	O	kynurenine/alpha-aminoadipate aminotransferase, mitochondrial|2-aminoadipate aminotransferase|2-aminoadipate transaminase|KAT/AadAT|L kynurenine/alpha aminoadipate aminotransferase|alpha-aminoadipate aminotransferase|kynurenine aminotransferase II|kynurenine--oxoglutarate aminotransferase II|kynurenine--oxoglutarate transaminase 2|kynurenine--oxoglutarate transaminase II	20201124	-
9606	51167	CYB5R4	-	NCB5OR|cb5/cb5R|dJ676J13.1	MIM:608343|HGNC:HGNC:20147|Ensembl:ENSG00000065615	6	6q14.2	cytochrome b5 reductase 4	protein-coding	CYB5R4	cytochrome b5 reductase 4	O	cytochrome b5 reductase 4|N-terminal cytochrome b5 and cytochrome b5 oxidoreductase domain-containing protein|NADPH cytochrome B5 oxidoreductase|cytochrome b-type NAD(P)H oxidoreductase|flavohemoprotein b5+b5R|flavohemoprotein b5/b5R	20210114	-
9606	51168	MYO15A	-	DFNB3|MYO15	MIM:602666|HGNC:HGNC:7594|Ensembl:ENSG00000091536	17	17p11.2	myosin XVA	protein-coding	MYO15A	myosin XVA	O	unconventional myosin-XV|myosin-XV|unconventional myosin-15	20210110	-
9606	51170	HSD17B11	-	17-BETA-HSD11|17-BETA-HSDXI|17BHSD11|DHRS8|PAN1B|RETSDR2|SDR16C2	MIM:612831|HGNC:HGNC:22960|Ensembl:ENSG00000198189	4	4q22.1	hydroxysteroid 17-beta dehydrogenase 11	protein-coding	HSD17B11	hydroxysteroid 17-beta dehydrogenase 11	O	estradiol 17-beta-dehydrogenase 11|17-beta-hydroxysteroid dehydrogenase type XI|CTCL tumor antigen HD-CL-03|CTCL-associated antigen HD-CL-03|cutaneous T-cell lymphoma-associated antigen HD-CL-03|dehydrogenase/reductase SDR family member 8|retinal short-chain dehydrogenase/reductase 2|short chain dehydrogenase/reductase family 16C member 2	20210114	-
9606	51171	HSD17B14	-	DHRS10|SDR47C1|retSDR3	MIM:612832|HGNC:HGNC:23238|Ensembl:ENSG00000087076	19	19q13.33	hydroxysteroid 17-beta dehydrogenase 14	protein-coding	HSD17B14	hydroxysteroid 17-beta dehydrogenase 14	O	17-beta-hydroxysteroid dehydrogenase 14|17-beta-HSD 14|17-beta-hydroxysteroid dehydrogenase DHRS10|dehydrogenase/reductase (SDR family) member 10|retinal short-chain dehydrogenase/reductase 3|retinal short-chain dehydrogenase/reductase retSDR3|short chain dehydrogenase/reductase family 47C member 1|testicular tissue protein Li 52	20210114	-
9606	51172	NAGPA	-	APAA|UCE	MIM:607985|HGNC:HGNC:17378|Ensembl:ENSG00000103174	16	16p13.3	N-acetylglucosamine-1-phosphodiester alpha-N-acetylglucosaminidase	protein-coding	NAGPA	N-acetylglucosamine-1-phosphodiester alpha-N-acetylglucosaminidase	O	N-acetylglucosamine-1-phosphodiester alpha-N-acetylglucosaminidase|alpha-N-acetylglucosaminyl phosphodiesterase|lysosomal alpha-N-acetylglucosaminidase|mannose 6-phosphate-uncovering enzyme|phosphodiester alpha-GlcNAcase	20201124	-
9606	51174	TUBD1	-	TUBD	MIM:607344|HGNC:HGNC:16811|Ensembl:ENSG00000108423	17	17q23.1	tubulin delta 1	protein-coding	TUBD1	tubulin delta 1	O	tubulin delta chain|delta-tubulin	20201124	-
9606	51175	TUBE1	-	TUBE|dJ142L7.2	MIM:607345|HGNC:HGNC:20775|Ensembl:ENSG00000074935	6	6q21	tubulin epsilon 1	protein-coding	TUBE1	tubulin epsilon 1	O	tubulin epsilon chain|epsilon-tubulin	20201124	-
9606	51176	LEF1	-	LEF-1|TCF10|TCF1ALPHA|TCF7L3	MIM:153245|HGNC:HGNC:6551|Ensembl:ENSG00000138795	4	4q25	lymphoid enhancer binding factor 1	protein-coding	LEF1	lymphoid enhancer binding factor 1	O	lymphoid enhancer-binding factor 1|T cell-specific transcription factor 1-alpha|TCF1-alpha	20210110	-
9606	51177	PLEKHO1	-	CKIP-1|CKIP1|JBP|OC120	MIM:608335|HGNC:HGNC:24310|Ensembl:ENSG00000023902	1	1q21.2	pleckstrin homology domain containing O1	protein-coding	PLEKHO1	pleckstrin homology domain containing O1	O	pleckstrin homology domain-containing family O member 1|C-Jun-binding protein|CK2 interacting protein 1; HQ0024c protein|CK2-interacting protein 1|PH domain-containing family O member 1|casein kinase 2-interacting protein 1|osteoclast maturation-associated gene 120 protein	20210110	-
9606	51179	HAO2	-	GIG16|HAOX2	MIM:605176|HGNC:HGNC:4810|Ensembl:ENSG00000116882	1	1p12	hydroxyacid oxidase 2	protein-coding	HAO2	hydroxyacid oxidase 2	O	hydroxyacid oxidase 2|(S)-2-hydroxy-acid oxidase, peroxisomal|cell growth-inhibiting gene 16 protein|glycolate oxidase|hydroxyacid oxidase 2 (long chain)|long chain alpha-hydroxy acid oxidase|long-chain L-2-hydroxy acid oxidase	20201124	-
9606	51181	DCXR	-	DCR|HCR2|HCRII|KIDCR|P34H|PNTSU|SDR20C1|XR	MIM:608347|HGNC:HGNC:18985|Ensembl:ENSG00000169738	17	17q25.3	dicarbonyl and L-xylulose reductase	protein-coding	DCXR	dicarbonyl and L-xylulose reductase	O	L-xylulose reductase|carbonyl reductase 2|carbonyl reductase II|dicarbonyl/L-xylulose reductase|epididymis secretory sperm binding protein|human carbonyl reductase 2|kidney dicarbonyl reductase|short chain dehydrogenase/reductase family 20C member 1|sperm surface protein P34H	20210114	-
9606	51182	HSPA14	-	HSP70-4|HSP70L1	MIM:610369|HGNC:HGNC:29526|Ensembl:ENSG00000187522	10	10p13	heat shock protein family A (Hsp70) member 14	protein-coding	HSPA14	heat shock protein family A (Hsp70) member 14	O	heat shock 70 kDa protein 14|HSP70-like protein 1|heat shock protein HSP60|heat shock protein hsp70-related protein	20201206	-
9606	51184	GPN3	-	ATPBD1C	HGNC:HGNC:30186|Ensembl:ENSG00000111231	12	12q24.11	GPN-loop GTPase 3	protein-coding	GPN3	GPN-loop GTPase 3	O	GPN-loop GTPase 3|ATP-binding domain 1 family member C|protein x 0004	20201124	-
9606	51185	CRBN	-	MRT2|MRT2A	MIM:609262|HGNC:HGNC:30185|Ensembl:ENSG00000113851	3	3p26.2	cereblon	protein-coding	CRBN	cereblon	O	protein cereblon|protein x 0001	20201213	-
9606	51186	TCEAL9	-	WBP5|WEX6	HGNC:HGNC:30084|Ensembl:ENSG00000185222	X	Xq22.2	transcription elongation factor A like 9	protein-coding	TCEAL9	transcription elongation factor A like 9	O	transcription elongation factor A protein-like 9|TCEA-like protein 9|WBP-5|WW domain binding protein 1|WW domain-binding protein 5|pp21 homolog|transcription elongation factor S-II protein-like 9	20201129	-
9606	51187	RSL24D1	-	C15orf15|HRP-L30-iso|L30|RLP24|RPL24|RPL24L|TVAS3	MIM:613262|HGNC:HGNC:18479|Ensembl:ENSG00000137876	15	15q21.3	ribosomal L24 domain containing 1	protein-coding	RSL24D1	ribosomal L24 domain containing 1	O	probable ribosome biogenesis protein RLP24|60S ribosomal protein L30 isolog|homolog of yeast ribosomal like protein 24|my024 protein|ribosomal L24 domain-containing protein 1	20201208	-
9606	51188	SS18L2	-	KIAA-iso	MIM:606473|HGNC:HGNC:15593|Ensembl:ENSG00000008324	3	3p22.1	SS18 like 2	protein-coding	SS18L2	SS18 like 2	O	SS18-like protein 2|SYT homolog 2|synovial sarcoma translocation gene on chromosome 18-like 2	20201124	-
9606	51191	HERC5	-	CEB1|CEBP1	MIM:608242|HGNC:HGNC:24368|Ensembl:ENSG00000138646	4	4q22.1	HECT and RLD domain containing E3 ubiquitin protein ligase 5	protein-coding	HERC5	HECT and RLD domain containing E3 ubiquitin protein ligase 5	O	E3 ISG15--protein ligase HERC5|HECT domain and RCC1-like domain-containing protein 5|cyclin-E-binding protein 1|hect domain and RLD 5|probable E3 ubiquitin-protein ligase HERC5	20201213	-
9606	51192	CKLF	-	C32|CKLF1|CKLF2|CKLF3|CKLF4|HSPC224|UCK-1	MIM:616074|HGNC:HGNC:13253|Ensembl:ENSG00000217555	16	16q21	chemokine like factor	protein-coding	CKLF	chemokine like factor	O	chemokine-like factor|chemokine-like factor 1|chemokine-like factor 2|chemokine-like factor 3|chemokine-like factor 4|transmembrane proteolipid	20201124	-
9606	51193	ZNF639	-	ANC-2H01|ANC_2H01|ZASC1	HGNC:HGNC:30950|Ensembl:ENSG00000121864	3	3q26.33	zinc finger protein 639	protein-coding	ZNF639	zinc finger protein 639	O	zinc finger protein 639|zinc finger amplified in esophageal squamous cell carcinomas 1	20201213	-
9606	51194	IPO11	-	RanBP11	MIM:610889|HGNC:HGNC:20628|Ensembl:ENSG00000086200	5	5q12.1	importin 11	protein-coding	IPO11	importin 11	O	importin-11|Ran binding protein 11|imp11|ran-binding protein 11	20201213	-
9606	51195	RAPGEFL1	-	Link-GEFII	HGNC:HGNC:17428|Ensembl:ENSG00000108352	17	17q21.1	Rap guanine nucleotide exchange factor like 1	protein-coding	RAPGEFL1	Rap guanine nucleotide exchange factor like 1	O	rap guanine nucleotide exchange factor-like 1|Link guanine nucleotide exchange factor II|Rap guanine nucleotide exchange factor (GEF)-like 1|link GEFII	20201213	-
9606	51196	PLCE1	-	NPHS3|PLCE|PPLC	MIM:608414|HGNC:HGNC:17175|Ensembl:ENSG00000138193	10	10q23.33	phospholipase C epsilon 1	protein-coding	PLCE1	phospholipase C epsilon 1	O	1-phosphatidylinositol 4,5-bisphosphate phosphodiesterase epsilon-1|PLC-epsilon-1|pancreas-enriched phospholipase C|phosphoinositide phospholipase C|phosphoinositide phospholipase C-epsilon-1|phosphoinositide-specific phospholipase C epsilon-1	20210103	-
9606	51198	CDKN2A-DT	-	C9orf53|CDKN2A-AS1|bA149I2.3	HGNC:HGNC:23831	9	9p21.3	CDKN2A divergent transcript	ncRNA	CDKN2A-DT	CDKN2A divergent transcript	O	CDKN2A antisense RNA 1 (head to head)|susceptibility protein NSG-x	20210106	-
9606	51199	NIN	-	SCKL7	MIM:608684|HGNC:HGNC:14906|Ensembl:ENSG00000100503	14	14q22.1	ninein	protein-coding	NIN	ninein	O	ninein|glycogen synthase kinase 3 beta-interacting protein|hNinein|ninein (GSK3B interacting protein)|ninein centrosomal protein	20201213	-
9606	51200	CPA4	-	CPA3	MIM:607635|HGNC:HGNC:15740|Ensembl:ENSG00000128510	7	7q32.2	carboxypeptidase A4	protein-coding	CPA4	carboxypeptidase A4	O	carboxypeptidase A4|carboxypeptidase A3	20210120	-
9606	51201	ZDHHC2	-	DHHC2|ZNF372	MIM:618621|HGNC:HGNC:18469|Ensembl:ENSG00000104219	8	8p22	zinc finger DHHC-type palmitoyltransferase 2	protein-coding	ZDHHC2	zinc finger DHHC-type palmitoyltransferase 2	O	palmitoyltransferase ZDHHC2|DHHC-2|acyltransferase ZDHHC2|ream|rec|reduced expression associated with metastasis protein|reduced expression in cancer protein|testis tissue sperm-binding protein Li 56e|zinc finger DHHC domain-containing protein 2|zinc finger DHHC-type containing 2|zinc finger protein 372|zinc finger, DHHC domain containing 2	20201213	-
9606	51202	DDX47	-	E4-DBP|HQ0256|MSTP162|RRP3	MIM:615428|HGNC:HGNC:18682|Ensembl:ENSG00000213782	12	12p13.1	DEAD-box helicase 47	protein-coding	DDX47	DEAD-box helicase 47	O	probable ATP-dependent RNA helicase DDX47|DEAD (Asp-Glu-Ala-Asp) box polypeptide 47|DEAD box polypeptide 47|DEAD box protein 47|E4-DEAD box protein	20210103	-
9606	51203	NUSAP1	-	ANKT|BM037|LNP|NUSAP|PRO0310p1|Q0310|SAPL	MIM:612818|HGNC:HGNC:18538|Ensembl:ENSG00000137804	15	15q15.1	nucleolar and spindle associated protein 1	protein-coding	NUSAP1	nucleolar and spindle associated protein 1	O	nucleolar and spindle-associated protein 1|nucleolar protein ANKT	20210103	-
9606	51204	TACO1	-	CCDC44|MC4DN8	MIM:612958|HGNC:HGNC:24316|Ensembl:ENSG00000136463	17	17q23.3	translational activator of cytochrome c oxidase I	protein-coding	TACO1	translational activator of cytochrome c oxidase I	O	translational activator of cytochrome c oxidase 1|clone HQ0477 PRO0477p|coiled-coil domain-containing protein 44|translational activator of COX I|translational activator of mitochondrially encoded cytochrome c oxidase I	20210123	-
9606	51205	ACP6	-	ACPL1|LPAP|PACPL1	MIM:611471|HGNC:HGNC:29609|Ensembl:ENSG00000162836	1	1q21.2	acid phosphatase 6, lysophosphatidic	protein-coding	ACP6	acid phosphatase 6, lysophosphatidic	O	lysophosphatidic acid phosphatase type 6|acid phosphatase-like protein 1	20201124	-
9606	51206	GP6	-	BDPLT11|GPIV|GPVI	MIM:605546|HGNC:HGNC:14388|Ensembl:ENSG00000088053	19	19q13.42	glycoprotein VI platelet	protein-coding	GP6	glycoprotein VI platelet	O	platelet glycoprotein VI|glycoprotein 6|platelet collagen receptor	20201124	-
9606	51207	DUSP13	-	BEDP|DUSP13A|DUSP13B|MDSP|SKRP4|TMDP	MIM:613191|HGNC:HGNC:19681|Ensembl:ENSG00000079393	10	10q22.2	dual specificity phosphatase 13	protein-coding	DUSP13	dual specificity phosphatase 13	O	dual specificity protein phosphatase 13|branching-enzyme interacting DSP|branching-enzyme interacting dual-specificity protein phosphatase|muscle-restricted DSP|testis- and skeletal-muscle-specific DSP	20201124	-
9606	51208	CLDN18	-	SFTA5|SFTPJ	MIM:609210|HGNC:HGNC:2039|Ensembl:ENSG00000066405	3	3q22.3	claudin 18	protein-coding	CLDN18	claudin 18	O	claudin-18|surfactant associated 5|surfactant associated protein J|surfactant, pulmonary associated protein J	20210118	-
9606	51209	RAB9B	-	RAB9L|Rab-9L	MIM:300285|HGNC:HGNC:14090|Ensembl:ENSG00000123570|Ensembl:ENSG00000288597	X	Xq22.2	RAB9B, member RAS oncogene family	protein-coding	RAB9B	RAB9B, member RAS oncogene family	O	ras-related protein Rab-9B|Ras-associated protein 9B|Ras-associated protein RAB9-like	20201124	-
9606	51213	LUZP4	-	CT-28|CT-8|CT28|HOM-TES-85	MIM:300616|HGNC:HGNC:24971|Ensembl:ENSG00000102021	X	Xq23	leucine zipper protein 4	protein-coding	LUZP4	leucine zipper protein 4	O	leucine zipper protein 4|HOM-TES-85 tumor antigen|cancer/testis antigen 28|tumor antigen HOM-TES-85	20201124	-
9606	51214	IGF2-AS	-	IGF2-AS1|IGF2AS|PEG8	MIM:610146|HGNC:HGNC:14062|Ensembl:ENSG00000099869	11	11p15.5	IGF2 antisense RNA	ncRNA	IGF2-AS	IGF2 antisense RNA	O	IGF2 antisense RNA 1 (non-protein coding)|PEG8/IGF2AS, imprinting|insulin-like growth factor 2 antisense 1 (non-protein coding)|insulin-like growth factor II, antisense	20201124	-
9606	51218	GLRX5	-	C14orf87|FLB4739|GRX5|PR01238|PRO1238|PRSA|SIDBA3|SPAHGC	MIM:609588|HGNC:HGNC:20134|Ensembl:ENSG00000182512	14	14q32.13	glutaredoxin 5	protein-coding	GLRX5	glutaredoxin 5	O	glutaredoxin-related protein 5, mitochondrial|epididymis secretory sperm binding protein|glutaredoxin 5 homolog|monothiol glutaredoxin-5	20210114	-
9606	51222	ZNF219	-	ZFP219	MIM:605036|HGNC:HGNC:13011|Ensembl:ENSG00000165804	14	14q11.2	zinc finger protein 219	protein-coding	ZNF219	zinc finger protein 219	O	zinc finger protein 219	20201124	-
9606	51224	ELOA2	-	HsT832|TCEB3B|TCEB3L	MIM:609522|HGNC:HGNC:30771|Ensembl:ENSG00000206181	18	18q21.1	elongin A2	protein-coding	ELOA2	elongin A2	O	elongin-A2|RNA polymerase II transcription factor SIII subunit A2|transcription elongation factor (SIII) elongin A2 elongin A2|transcription elongation factor B polypeptide 3B|transcription elongation factor B subunit 3B	20201124	-
9606	51225	ABI3	-	NESH|SSH3BP3	MIM:606363|HGNC:HGNC:29859|Ensembl:ENSG00000108798	17	17q21.32	ABI family member 3	protein-coding	ABI3	ABI family member 3	O	ABI gene family member 3|new molecule including SH3	20201124	-
9606	51226	COPZ2	-	zeta2-COP	MIM:615526|HGNC:HGNC:19356|Ensembl:ENSG00000005243	17	17q21.32	COPI coat complex subunit zeta 2	protein-coding	COPZ2	COPI coat complex subunit zeta 2	O	coatomer subunit zeta-2|coatomer protein complex subunit zeta 2|nonclathrin coat protein zeta-COP|zeta-2 COP|zeta-2-coat protein	20201124	-
9606	51227	PIGP	-	DCRC|DCRC-S|DEE55|DSCR5|DSRC|EIEE55|PIG-P	MIM:605938|HGNC:HGNC:3046|Ensembl:ENSG00000185808	21	21q22.13	phosphatidylinositol glycan anchor biosynthesis class P	protein-coding	PIGP	phosphatidylinositol glycan anchor biosynthesis class P	O	phosphatidylinositol N-acetylglucosaminyltransferase subunit P|Down syndrome critical region gene 5|Down syndrome critical region protein 5|Down syndrome critical region protein C|phosphatidylinositol glycan, class P|phosphatidylinositol-glycan biosynthesis class P protein|phosphatidylinositol-n-acetylglucosaminyltranferase subunit	20201124	-
9606	51228	GLTP	-	-	MIM:608949|HGNC:HGNC:24867|Ensembl:ENSG00000139433	12	12q24.11	glycolipid transfer protein	protein-coding	GLTP	glycolipid transfer protein	O	glycolipid transfer protein|truncated glycolipid transfer protein	20201213	-
9606	51230	PHF20	-	C20orf104|GLEA2|HCA58|NZF|TDRD20A|TZP	MIM:610335|HGNC:HGNC:16098|Ensembl:ENSG00000025293	20	20q11.22-q11.23	PHD finger protein 20	protein-coding	PHF20	PHD finger protein 20	O	PHD finger protein 20|glioma-expressed antigen 2|hepatocellular carcinoma-associated antigen 58|novel zinc finger protein|transcription factor TZP|tudor domain containing 20A	20201213	-
9606	51231	VRK3	-	-	HGNC:HGNC:18996|Ensembl:ENSG00000105053	19	19q13.33	VRK serine/threonine kinase 3	protein-coding	VRK3	VRK serine/threonine kinase 3	O	inactive serine/threonine-protein kinase VRK3|serine/threonine-protein kinase VRK3|serine/threonine-protein pseudokinase VRK3|vaccinia related kinase 3	20201124	-
9606	51232	CRIM1	-	CRIM-1|S52	MIM:606189|HGNC:HGNC:2359|Ensembl:ENSG00000150938	2	2p22.2	cysteine rich transmembrane BMP regulator 1	protein-coding	CRIM1	cysteine rich transmembrane BMP regulator 1	O	cysteine-rich motor neuron 1 protein|cysteine rich transmembrane BMP regulator 1 (chordin-like)|cysteine-rich repeat-containing protein S52	20201124	-
9606	51233	DRICH1	-	C22orf43|KB-208E9.1	HGNC:HGNC:28031|Ensembl:ENSG00000189269	22	22q11.23	aspartate rich 1	protein-coding	DRICH1	aspartate rich 1	O	aspartate-rich protein 1	20201124	-
9606	51234	EMC4	-	PIG17|TMEM85	MIM:616245|HGNC:HGNC:28032|Ensembl:ENSG00000128463	15	15q14	ER membrane protein complex subunit 4	protein-coding	EMC4	ER membrane protein complex subunit 4	O	ER membrane protein complex subunit 4|cell proliferation-inducing gene 17 protein|transmembrane protein 85	20201213	-
9606	51236	HGH1	-	BRP16|BRP16L|C8orf30A|C8orf30B|FAM203A|FAM203B	HGNC:HGNC:24161|Ensembl:ENSG00000235173	8	8q24.3	HGH1 homolog	protein-coding	HGH1	HGH1 homolog	O	protein HGH1 homolog|brain protein 16|brain protein 16-like|family with sequence similarity 203, member A|family with sequence similarity 203, member B|protein FAM203A|protein FAM203B	20201124	-
9606	51237	MZB1	-	MEDA-7|PACAP|pERp1	MIM:609447|HGNC:HGNC:30125|Ensembl:ENSG00000170476	5	5q31.2	marginal zone B and B1 cell specific protein	protein-coding	MZB1	marginal zone B and B1 cell specific protein	O	marginal zone B- and B1-cell-specific protein|HSPC190|caspase-2 binding protein|mesenteric estrogen-dependent adipose 7|mesenteric oestrogen-dependent adipose gene- 7|plasma cell-induced ER protein 1|plasma cell-induced resident ER protein|plasma cell-induced resident endoplasmic reticulum protein|proapoptotic caspase adapter protein|proapoptotic caspase adaptor protein	20201213	-
9606	51239	ANKRD39	-	-	HGNC:HGNC:28640|Ensembl:ENSG00000213337	2	2q11.2	ankyrin repeat domain 39	protein-coding	ANKRD39	ankyrin repeat domain 39	O	ankyrin repeat domain-containing protein 39	20201124	-
9606	51241	COX16	-	C14orf112|HSPC203|hCOX16	MIM:618064|HGNC:HGNC:20213|Ensembl:ENSG00000133983	14	14q24.2	cytochrome c oxidase assembly factor COX16	protein-coding	COX16	cytochrome c oxidase assembly factor COX16	O	cytochrome c oxidase assembly protein COX16 homolog, mitochondrial|COX16, cytochrome c oxidase assembly homolog	20201124	-
9606	51244	CCDC174	-	C3orf19|HSPC212|IHPM|IHPMR	MIM:616735|HGNC:HGNC:28033|Ensembl:ENSG00000154781	3	3p25.1	coiled-coil domain containing 174	protein-coding	CCDC174	coiled-coil domain containing 174	O	coiled-coil domain-containing protein 174	20201124	-
9606	51246	SHISA5	-	SCOTIN	MIM:607290|HGNC:HGNC:30376|Ensembl:ENSG00000164054	3	3p21.31	shisa family member 5	protein-coding	SHISA5	shisa family member 5	O	protein shisa-5|putative NF-kappa-B-activating protein 120|shisa homolog 5	20201124	-
9606	51247	PAIP2	-	PAIP-2|PAIP2A	MIM:605604|HGNC:HGNC:17970|Ensembl:ENSG00000120727	5	5q31.2	poly(A) binding protein interacting protein 2	protein-coding	PAIP2	poly(A) binding protein interacting protein 2	O	polyadenylate-binding protein-interacting protein 2|PABC1-interacting protein 2|PABP-interacting protein 2|polyA-binding protein-interacting protein 2	20201206	-
9606	51248	PDZD11	-	AIPP1|PDZK11|PISP	MIM:300632|HGNC:HGNC:28034|Ensembl:ENSG00000120509	X	Xq13.1	PDZ domain containing 11	protein-coding	PDZD11	PDZ domain containing 11	O	PDZ domain-containing protein 11|ATPase-interacting PDZ protein|PMCA-interacting single-PDZ protein|plasma membrane calcium ATPase-interacting single-PDZ protein	20210118	-
9606	51249	TMEM69	-	C1orf154	HGNC:HGNC:28035|Ensembl:ENSG00000159596	1	1p34.1	transmembrane protein 69	protein-coding	TMEM69	transmembrane protein 69	O	transmembrane protein 69	20201124	-
9606	51250	MTRES1	-	C6orf203|HSPC230|PRED31	MIM:618583|HGNC:HGNC:17971|Ensembl:ENSG00000130349	6	6q21	mitochondrial transcription rescue factor 1	protein-coding	MTRES1	mitochondrial transcription rescue factor 1	O	mitochondrial transcription rescue factor 1|uncharacterized protein C6orf203	20201124	-
9606	51251	NT5C3A	-	NT5C3|P5'N-1|P5N-1|PN-I|POMP|PSN1|UMPH|UMPH1|cN-III|hUMP1|p36	MIM:606224|HGNC:HGNC:17820|Ensembl:ENSG00000122643	7	7p14.3	5'-nucleotidase, cytosolic IIIA	protein-coding	NT5C3A	5'-nucleotidase, cytosolic IIIA	O	cytosolic 5'-nucleotidase 3A|5'-nucleotidase, cytosolic III|7-methylguanosine phosphate-specific 5'-nucleotidase|cytosolic 5'-nucleotidase 3|lupin|pyrimidine 5'-nucleotidase 1|uridine 5'-monophosphate hydrolase 1	20201217	-
9606	51252	FAM178B	-	-	HGNC:HGNC:28036|Ensembl:ENSG00000168754	2	2q11.2	family with sequence similarity 178 member B	protein-coding	FAM178B	family with sequence similarity 178 member B	O	protein FAM178B	20201124	-
9606	51253	MRPL37	-	L2mt|L37mt|MRP-L2|MRP-L37|MRPL2|RPML2	MIM:611843|HGNC:HGNC:14034|Ensembl:ENSG00000116221	1	1p32.3	mitochondrial ribosomal protein L37	protein-coding	MRPL37	mitochondrial ribosomal protein L37	O	39S ribosomal protein L37, mitochondrial|39S ribosomal protein L2, mitochondrial|mitochondrial large ribosomal subunit protein mL37|ribosomal protein, mitochondrial, L2	20201124	-
9606	51255	RNF181	-	HSPC238	MIM:612490|HGNC:HGNC:28037|Ensembl:ENSG00000168894	2	2p11.2	ring finger protein 181	protein-coding	RNF181	ring finger protein 181	O	E3 ubiquitin-protein ligase RNF181|RING-type E3 ubiquitin transferase RNF181	20201220	-
9606	51256	TBC1D7	-	MGCPH|PIG51|TBC7	MIM:612655|HGNC:HGNC:21066|Ensembl:ENSG00000145979	6	6p24.1	TBC1 domain family member 7	protein-coding	TBC1D7	TBC1 domain family member 7	O	TBC1 domain family member 7|TS complex subunit 3|cell migration-inducing protein 23	20201213	-
9606	51257	MARCHF2	-	HSPC240|MARCH-II|MARCH2|RNF172	MIM:613332|HGNC:HGNC:28038|Ensembl:ENSG00000099785	19	19p13.2	membrane associated ring-CH-type finger 2	protein-coding	MARCHF2	membrane associated ring-CH-type finger 2	O	E3 ubiquitin-protein ligase MARCHF2|E3 ubiquitin-protein ligase MARCH2|RING finger protein 172|RING-type E3 ubiquitin transferase MARCH2|RING-type E3 ubiquitin transferase MARCHF2|membrane associated ring finger 2|membrane-associated RING finger protein 2|membrane-associated RING-CH protein II|membrane-associated ring finger (C3HC4) 2, E3 ubiquitin protein ligase	20201124	-
9606	51258	MRPL51	-	CDA09|HSPC241|MRP64|bMRP64	MIM:611855|HGNC:HGNC:14044|Ensembl:ENSG00000111639	12	12p13.31	mitochondrial ribosomal protein L51	protein-coding	MRPL51	mitochondrial ribosomal protein L51	O	39S ribosomal protein L51, mitochondrial|L51mt|MRP-L51|bMRP-64|mitochondrial large ribosomal subunit protein mL51|mitochondrial ribosomal protein 64|mitochondrial ribosomal protein bMRP64	20201124	-
9606	51259	TMEM216	-	HSPC244	MIM:613277|HGNC:HGNC:25018|Ensembl:ENSG00000187049	11	11q12.2	transmembrane protein 216	protein-coding	TMEM216	transmembrane protein 216	O	transmembrane protein 216	20201124	-
9606	51260	PBDC1	-	CXorf26	HGNC:HGNC:28790|Ensembl:ENSG00000102390	X	Xq13.3	polysaccharide biosynthesis domain containing 1	protein-coding	PBDC1	polysaccharide biosynthesis domain containing 1	O	protein PBDC1|UPF0368 protein Cxorf26|polysaccharide biosynthesis domain-containing protein 1	20201124	-
9606	51263	MRPL30	-	L28MT|L30MT|MRP-L28|MRP-L30|MRPL28|MRPL28M|RPML28	MIM:611838|HGNC:HGNC:14036|Ensembl:ENSG00000185414	2	2q11.2	mitochondrial ribosomal protein L30	protein-coding	MRPL30	mitochondrial ribosomal protein L30	O	39S ribosomal protein L30, mitochondrial|39S ribosomal protein L28, mitochondrial|mitochondrial large ribosomal subunit protein uL30m	20201124	-
9606	51264	MRPL27	-	L27mt	MIM:611837|HGNC:HGNC:14483|Ensembl:ENSG00000108826	17	17q21.33	mitochondrial ribosomal protein L27	protein-coding	MRPL27	mitochondrial ribosomal protein L27	O	39S ribosomal protein L27, mitochondrial|MRP-L27|mitochondrial large ribosomal subunit protein bL27m	20201124	-
9606	51265	CDKL3	-	NKIAMRE	MIM:608459|HGNC:HGNC:15483|Ensembl:ENSG00000006837	5	5q31.1	cyclin dependent kinase like 3	protein-coding	CDKL3	cyclin dependent kinase like 3	O	cyclin-dependent kinase-like 3|serine-threonine protein kinase NKIAMRE	20201124	-
9606	51266	CLEC1B	-	1810061I13Rik|CLEC2|CLEC2B|PRO1384|QDED721	MIM:606783|HGNC:HGNC:24356|Ensembl:ENSG00000165682	12	12p13.31-p13.2	C-type lectin domain family 1 member B	protein-coding	CLEC1B	C-type lectin domain family 1 member B	O	C-type lectin domain family 1 member B|C-type lectin-like receptor 2|CLEC-2	20201213	-
9606	51267	CLEC1A	-	CLEC-1|CLEC1	MIM:606782|HGNC:HGNC:24355|Ensembl:ENSG00000150048	12	12p13.2	C-type lectin domain family 1 member A	protein-coding	CLEC1A	C-type lectin domain family 1 member A	O	C-type lectin domain family 1 member A|C-type lectin-like receptor-1	20201124	-
9606	51268	PIPOX	-	LPIPOX	MIM:616713|HGNC:HGNC:17804|Ensembl:ENSG00000179761	17	17q11.2	pipecolic acid and sarcosine oxidase	protein-coding	PIPOX	pipecolic acid and sarcosine oxidase	O	peroxisomal sarcosine oxidase|L-pipecolate oxidase|L-pipecolic acid oxidase|PSO|pipecolic acid oxidase	20210114	-
9606	51270	TFDP3	-	CT30|DP4|HCA661	MIM:300772|HGNC:HGNC:24603|Ensembl:ENSG00000183434	X	Xq26.2	transcription factor Dp family member 3	protein-coding	TFDP3	transcription factor Dp family member 3	O	transcription factor Dp family member 3|E2F-like protein|cancer/testis antigen 30|hepatocellular carcinoma-associated antigen 661	20201213	-
9606	51271	UBAP1	-	NAG20|SPG80|UAP|UBAP|UBAP-1	MIM:609787|HGNC:HGNC:12461|Ensembl:ENSG00000165006	9	9p13.3	ubiquitin associated protein 1	protein-coding	UBAP1	ubiquitin associated protein 1	O	ubiquitin-associated protein 1|nasopharyngeal carcinoma-associated gene 20 protein	20210123	-
9606	51272	BET1L	-	BET1L1|GOLIM3|GS15|HSPC197	MIM:615417|HGNC:HGNC:19348|Ensembl:ENSG00000177951	11	11p15.5	Bet1 golgi vesicular membrane trafficking protein like	protein-coding	BET1L	Bet1 golgi vesicular membrane trafficking protein like	O	BET1-like protein|GOS-15|blocked early in transport 1 homolog-like|golgi SNARE 15 kDa protein|golgi SNARE with a size of 15 kDa|golgi integral membrane protein 3|vesicle transport protein GOS15	20201124	-
9606	51274	KLF3	-	BKLF	MIM:609392|HGNC:HGNC:16516|Ensembl:ENSG00000109787	4	4p14	Kruppel like factor 3	protein-coding	KLF3	Kruppel like factor 3	O	Krueppel-like factor 3|CACCC-box-binding protein BKLF|Kruppel-like factor 3 (basic)|TEF-2|basic Kruppel-like factor|basic krueppel-like factor|basic kruppel like factor|transcript ch138	20210116	-
9606	51275	MAPKAPK5-AS1	-	C12orf47	HGNC:HGNC:24091|Ensembl:ENSG00000234608	12	12q24.12	MAPKAPK5 antisense RNA 1	ncRNA	MAPKAPK5-AS1	MAPKAPK5 antisense RNA 1	O	MAPKAPK5 antisense RNA 1 (non-protein coding)|apoptosis-related protein PNAS-1	20201124	-
9606	51276	ZNF571	-	HSPC059	HGNC:HGNC:25000|Ensembl:ENSG00000180479	19	19q13.12	zinc finger protein 571	protein-coding	ZNF571	zinc finger protein 571	O	zinc finger protein 571	20201124	-
9606	51277	DNAJC27	-	RBJ|RabJS	MIM:613527|HGNC:HGNC:30290|Ensembl:ENSG00000115137	2	2p23.3	DnaJ heat shock protein family (Hsp40) member C27	protein-coding	DNAJC27	DnaJ heat shock protein family (Hsp40) member C27	O	dnaJ homolog subfamily C member 27|DnaJ (Hsp40) homolog, subfamily C, member 27|Ras-associated protein Rap1|rab and DnaJ domain-containing protein	20201124	-
9606	51278	IER5	-	SBBI48	MIM:607177|HGNC:HGNC:5393|Ensembl:ENSG00000162783	1	1q25.3	immediate early response 5	protein-coding	IER5	immediate early response 5	O	immediate early response gene 5 protein	20201124	-
9606	51279	C1RL	-	C1RL1|C1RLP|C1r-LP|CLSPa	MIM:608974|HGNC:HGNC:21265|Ensembl:ENSG00000139178	12	12p13.31	complement C1r subcomponent like	protein-coding	C1RL	complement C1r subcomponent like	O	complement C1r subcomponent-like protein|C1r-like protein|C1r-like serine protease analog protein|complement C1r-like proteinase|complement component 1, r subcomponent-like	20201124	-
9606	51280	GOLM1	-	C9orf155|GOLPH2|GP73|HEL46|PSEC0257|bA379P1.3	MIM:606804|HGNC:HGNC:15451|Ensembl:ENSG00000135052	9	9q21.33	golgi membrane protein 1	protein-coding	GOLM1	golgi membrane protein 1	O	Golgi membrane protein 1|epididymis luminal protein 46|golgi membrane protein GP73|golgi phosphoprotein 2|golgi protein, 73-kD	20201213	-
9606	51281	ANKMY1	-	ZMYND13	HGNC:HGNC:20987|Ensembl:ENSG00000144504	2	2q37.3	ankyrin repeat and MYND domain containing 1	protein-coding	ANKMY1	ankyrin repeat and MYND domain containing 1	O	ankyrin repeat and MYND domain-containing protein 1|testis-specific ankyrin-like protein 1|zinc finger MYND domain-containing protein 13	20201124	-
9606	51282	SCAND1	-	RAZ1|SDP1	MIM:610416|HGNC:HGNC:10566|Ensembl:ENSG00000171222	20	20q11.23	SCAN domain containing 1	protein-coding	SCAND1	SCAN domain containing 1	O	SCAN domain-containing protein 1|SCAN-related protein RAZ1	20201124	-
9606	51283	BFAR	-	BAR|RNF47	HGNC:HGNC:17613|Ensembl:ENSG00000103429	16	16p13.12	bifunctional apoptosis regulator	protein-coding	BFAR	bifunctional apoptosis regulator	O	bifunctional apoptosis regulator|RING finger protein 47|bifunctional apoptosis inhibitor	20201124	-
9606	51284	TLR7	-	IMD74|TLR7-like	MIM:300365|HGNC:HGNC:15631|Ensembl:ENSG00000196664	X	Xp22.2	toll like receptor 7	protein-coding	TLR7	toll like receptor 7	O	toll-like receptor 7|toll-like receptor 7-like	20210123	-
9606	51285	RASL12	-	RIS	HGNC:HGNC:30289|Ensembl:ENSG00000103710	15	15q22.31	RAS like family 12	protein-coding	RASL12	RAS like family 12	O	ras-like protein family member 12|Ras family member Ris|ras-like protein Ris	20201124	-
9606	51286	CEND1	-	BM88	MIM:608213|HGNC:HGNC:24153|Ensembl:ENSG00000184524	11	11p15.5	cell cycle exit and neuronal differentiation 1	protein-coding	CEND1	cell cycle exit and neuronal differentiation 1	O	cell cycle exit and neuronal differentiation protein 1|BM88 antigen	20201124	-
9606	51287	COA4	-	CHCHD8|CMC3|E2IG2	MIM:608016|HGNC:HGNC:24604|Ensembl:ENSG00000181924	11	11q13.4	cytochrome c oxidase assembly factor 4 homolog	protein-coding	COA4	cytochrome c oxidase assembly factor 4 homolog	O	cytochrome c oxidase assembly factor 4 homolog, mitochondrial|E2-induced gene 2 protein|coiled-coil-helix-coiled-coil-helix domain containing 8|coiled-coil-helix-coiled-coil-helix domain-containing protein 8	20201124	-
9606	51289	RXFP3	-	GPCR135|RLN3R1|RXFPR3|SALPR	MIM:609445|HGNC:HGNC:24883|Ensembl:ENSG00000182631	5	5p13.2	relaxin family peptide receptor 3	protein-coding	RXFP3	relaxin family peptide receptor 3	O	relaxin-3 receptor 1|G-protein coupled receptor GPCR135|G-protein coupled receptor SALPR|RLN3 receptor 1|g protein-coupled receptor SALPR|relaxin/insulin like family peptide receptor 3|somatostatin and angiotensin-like peptide receptor	20201124	-
9606	51290	ERGIC2	-	CDA14|Erv41|PTX1|cd002	MIM:612236|HGNC:HGNC:30208|Ensembl:ENSG00000087502	12	12p11.22	ERGIC and golgi 2	protein-coding	ERGIC2	ERGIC and golgi 2	O	endoplasmic reticulum-Golgi intermediate compartment protein 2|CD14 protein	20201124	-
9606	51291	GMIP	-	ARHGAP46	MIM:609694|HGNC:HGNC:24852|Ensembl:ENSG00000089639	19	19p13.11	GEM interacting protein	protein-coding	GMIP	GEM interacting protein	O	GEM-interacting protein	20201124	-
9606	51292	GMPR2	-	GMPR 2	MIM:610781|HGNC:HGNC:4377|Ensembl:ENSG00000100938	14	14q12	guanosine monophosphate reductase 2	protein-coding	GMPR2	guanosine monophosphate reductase 2	O	GMP reductase 2|guanosine 5'-monophosphate oxidoreductase 2|guanosine monophosphate reductase isolog	20210114	-
9606	51293	CD320	-	8D6|8D6A|TCBLR|TCN2R	MIM:606475|HGNC:HGNC:16692|Ensembl:ENSG00000167775	19	19p13.2	CD320 molecule	protein-coding	CD320	CD320 molecule	O	CD320 antigen|8D6 antigen|FDC-SM-8D6|FDC-signaling molecule 8D6|transcobalamin 2 receptor|transcobalamin receptor	20210114	-
9606	51294	PCDH12	-	DMJDS1|VE-cadherin-2|VECAD2	MIM:605622|HGNC:HGNC:8657|Ensembl:ENSG00000113555	5	5q31.3	protocadherin 12	protein-coding	PCDH12	protocadherin 12	O	protocadherin-12|VE-cad-2|VE-cadherin 2|vascular cadherin-2|vascular endothelial cadherin 2	20201124	-
9606	51295	ECSIT	-	SITPEC	MIM:608388|HGNC:HGNC:29548|Ensembl:ENSG00000130159	19	19p13.2	ECSIT signaling integrator	protein-coding	ECSIT	ECSIT signaling integrator	O	evolutionarily conserved signaling intermediate in Toll pathway, mitochondrial|ECSIT homolog|ECSIT signalling integrator|likely ortholog of mouse signaling intermediate in Toll pathway evolutionarily conserved	20201206	-
9606	51296	SLC15A3	-	OCTP|PHT2|PTR3	MIM:610408|HGNC:HGNC:18068|Ensembl:ENSG00000110446	11	11q12.2	solute carrier family 15 member 3	protein-coding	SLC15A3	solute carrier family 15 member 3	O	solute carrier family 15 member 3|osteoclast transporter|peptide transporter 3|peptide/histidine transporter 2|solute carrier family 15 (oligopeptide transporter), member 3	20201124	-
9606	51297	BPIFA1	-	LUNX|NASG|PLUNC|SPLUNC1|SPURT|bA49G10.5	MIM:607412|HGNC:HGNC:15749|Ensembl:ENSG00000198183	20	20q11.21	BPI fold containing family A member 1	protein-coding	BPIFA1	BPI fold containing family A member 1	O	BPI fold-containing family A member 1|ligand-binding protein RYA3|lung-specific protein X|nasopharyngeal carcinoma-related protein|palate lung and nasal epithelium clone protein|palate, lung and nasal epithelium associated|protein Plunc|secretory protein in upper respiratory tracts|short PLUNC1|tracheal epithelium enriched protein|von Ebner protein Hl	20210103	-
9606	51298	THEG	-	CT56|THEG1	MIM:609503|HGNC:HGNC:13706|Ensembl:ENSG00000105549	19	19p13.3	theg spermatid protein	protein-coding	THEG	theg spermatid protein	O	testicular haploid expressed gene protein|Theg homolog|cancer/testis antigen 56|testis-specific	20201124	-
9606	51299	NRN1	-	NRN|dJ380B8.2	MIM:607409|HGNC:HGNC:17972|Ensembl:ENSG00000124785	6	6p25.1	neuritin 1	protein-coding	NRN1	neuritin 1	O	neuritin	20210123	-
9606	51300	TIMMDC1	-	C3orf1|MC1DN31	MIM:615534|HGNC:HGNC:1321|Ensembl:ENSG00000113845	3	3q13.33	translocase of inner mitochondrial membrane domain containing 1	protein-coding	TIMMDC1	translocase of inner mitochondrial membrane domain containing 1	O	complex I assembly factor TIMMDC1, mitochondrial|M5-14 protein|TIMM domain containing-protein 1|translocase of inner mitochondrial membrane domain-containing protein 1|transmembrane protein C3orf1	20201124	-
9606	51301	GCNT4	-	C2GNT3|LINC01336	MIM:616782|HGNC:HGNC:17973|Ensembl:ENSG00000176928	5	5q13.3	glucosaminyl (N-acetyl) transferase 4	protein-coding	GCNT4	glucosaminyl (N-acetyl) transferase 4	O	beta-1,3-galactosyl-O-glycosyl-glycoprotein beta-1,6-N-acetylglucosaminyltransferase 4|core 2 beta-1,6-N-acetylglucosaminyltransferase 3|core 2-branching enzyme 3|core2-GlcNAc-transferase 3|glucosaminyl (N-acetyl) transferase 4, core 2 (beta-1,6-N-acetylglucosaminyltransferase)|long intergenic non-protein coding RNA 1336	20201213	-
9606	51302	CYP39A1	-	-	MIM:605994|HGNC:HGNC:17449|Ensembl:ENSG00000146233	6	6p12.3	cytochrome P450 family 39 subfamily A member 1	protein-coding	CYP39A1	cytochrome P450 family 39 subfamily A member 1	O	24-hydroxycholesterol 7-alpha-hydroxylase|cytochrome P450, family 39, subfamily A, polypeptide 1|cytochrome P450, subfamily XXXIX (oxysterol 7 alpha-hydroxylase), polypeptide 1	20210114	-
9606	51303	FKBP11	-	FKBP19	MIM:610571|HGNC:HGNC:18624|Ensembl:ENSG00000134285	12	12q13.12	FKBP prolyl isomerase 11	protein-coding	FKBP11	FKBP prolyl isomerase 11	O	peptidyl-prolyl cis-trans isomerase FKBP11|19 kDa FK506-binding protein|19 kDa FKBP|FK506 binding protein 11, 19 kDa|FK506-binding protein 11|FKBP-11|FKBP-19|PPIase FKBP11|rotamase	20201124	-
9606	51304	ZDHHC3	-	DHHC-3|DHHC3|GODZ|ZNF373	MIM:617150|HGNC:HGNC:18470|Ensembl:ENSG00000163812	3	3p21.31	zinc finger DHHC-type palmitoyltransferase 3	protein-coding	ZDHHC3	zinc finger DHHC-type palmitoyltransferase 3	O	palmitoyltransferase ZDHHC3|DHHC1 protein|Golgi apparatus-specific protein with DHHC zinc finger domain|acyltransferase ZDHHC3|golgi-specific DHHC Zinc Finger Protein|zinc finger DHHC domain-containing protein 3|zinc finger DHHC-type containing 3|zinc finger protein 373|zinc finger, DHHC domain containing 3	20201213	-
9606	51305	KCNK9	-	BIBARS|K2p9.1|KT3.2|TASK-3|TASK3|TASK32	MIM:605874|HGNC:HGNC:6283|Ensembl:ENSG00000169427	8	8q24.3	potassium two pore domain channel subfamily K member 9	protein-coding	KCNK9	potassium two pore domain channel subfamily K member 9	O	potassium channel subfamily K member 9|TWIK-related acid-sensitive K(+) channel 3|TWIK-related acid-sensitive K+ 3|acid-sensitive potassium channel protein TASK-3|potassium 2-pore domain leak channel TASK3|potassium channel, two pore domain subfamily K, member 9|two pore K(+) channel KT3.2|two pore potassium channel KT3.2	20210102	-
9606	51306	FAM13B	-	ARHGAP49|C5orf5|FAM13B1|KHCHP|N61	MIM:609371|HGNC:HGNC:1335|Ensembl:ENSG00000031003	5	5q31.2	family with sequence similarity 13 member B	protein-coding	FAM13B	family with sequence similarity 13 member B	O	protein FAM13B|GAP-like protein N61|family with sequence similarity 13, member B1	20201124	-
9606	51307	FAM53C	-	C5orf6	MIM:609372|HGNC:HGNC:1336|Ensembl:ENSG00000120709	5	5q31.2	family with sequence similarity 53 member C	protein-coding	FAM53C	family with sequence similarity 53 member C	O	protein FAM53C|putative nuclear protein	20201124	-
9606	51308	REEP2	-	C5orf19|SGC32445|SPG72|Yip2d	MIM:609347|HGNC:HGNC:17975|Ensembl:ENSG00000132563	5	5q31.2	receptor accessory protein 2	protein-coding	REEP2	receptor accessory protein 2	O	receptor expression-enhancing protein 2	20201124	-
9606	51309	ARMCX1	-	ALEX1|GASP7	MIM:300362|HGNC:HGNC:18073|Ensembl:ENSG00000126947	X	Xq22.1	armadillo repeat containing X-linked 1	protein-coding	ARMCX1	armadillo repeat containing X-linked 1	O	armadillo repeat-containing X-linked protein 1|ARM protein lost in epithelial cancers on chromosome X 1|arm protein lost in epithelial cancers, X chromosome, 1	20201213	-
9606	51310	SLC22A17	-	24p3R|BOCT|BOIT|NGALR|NGALR2|NGALR3|hBOIT	MIM:611461|HGNC:HGNC:23095|Ensembl:ENSG00000092096	14	14q11.2	solute carrier family 22 member 17	protein-coding	SLC22A17	solute carrier family 22 member 17	O	solute carrier family 22 member 17|24p3 receptor|NGAL receptor|brain-type organic cation transporter|lipocalin-2 receptor|neutrophil gelatinase-associated lipocalin receptor|potent brain type organic ion transporter|solute carrier family 22 (organic cation transporter), member 17	20210123	-
9606	51311	TLR8	-	CD288	MIM:300366|HGNC:HGNC:15632|Ensembl:ENSG00000101916	X	Xp22.2	toll like receptor 8	protein-coding	TLR8	toll like receptor 8	O	toll-like receptor 8	20201213	-
9606	51312	SLC25A37	-	HT015|MFRN|MFRN1|MSC|MSCP|PRO1278|PRO1584|PRO2217	MIM:610387|HGNC:HGNC:29786|Ensembl:ENSG00000147454	8	8p21.2	solute carrier family 25 member 37	protein-coding	SLC25A37	solute carrier family 25 member 37	O	mitoferrin-1|mitochondrial iron transporter 1|mitochondrial solute carrier protein|mitoferrin|predicted protein of HQ2217|solute carrier family 25 (mitochondrial iron transporter), member 37	20210110	-
9606	51313	GASK1B	-	AD021|AD036|C4orf18|ENED|FAM198B	HGNC:HGNC:25312|Ensembl:ENSG00000164125	4	4q32.1	golgi associated kinase 1B	protein-coding	GASK1B	golgi associated kinase 1B	O	Golgi-associated kinase 1B|expressed in nerve and epithelium during development|family with sequence similarity 198 member B|protein FAM198B	20201124	-
9606	51314	NME8	-	CILD6|HEL-S-99|NM23-H8|SPTRX2|TXNDC3|sptrx-2	MIM:607421|HGNC:HGNC:16473|Ensembl:ENSG00000086288	7	7p14.1	NME/NM23 family member 8	protein-coding	NME8	NME/NM23 family member 8	O	thioredoxin domain-containing protein 3|epididymis secretory protein Li 99|sperm-specific thioredoxin 2|spermatid-specific thioredoxin-2|thioredoxin domain containing 3 (spermatozoa)	20201213	-
9606	51315	KRCC1	-	CHBP2	HGNC:HGNC:28039|Ensembl:ENSG00000172086	2	2p11.2	lysine rich coiled-coil 1	protein-coding	KRCC1	lysine rich coiled-coil 1	O	lysine-rich coiled-coil protein 1|cryptogenic hepatitis-binding protein 2	20201124	-
9606	51316	PLAC8	-	C15|DGIC|PNAS-144|onzin	MIM:607515|HGNC:HGNC:19254|Ensembl:ENSG00000145287	4	4q21.22	placenta associated 8	protein-coding	PLAC8	placenta associated 8	O	placenta-specific gene 8 protein|down-regulated in gastrointestinal cancer protein|placenta specific 8	20210103	-
9606	51317	PHF21A	-	BHC80|BM-006|IDDBCS|NEDMS	MIM:608325|HGNC:HGNC:24156|Ensembl:ENSG00000135365	11	11p11.2	PHD finger protein 21A	protein-coding	PHF21A	PHD finger protein 21A	O	PHD finger protein 21A|BHC80a|BRAF35-HDAC complex protein BHC80|BRAF35/HDAC2 complex (80 kDa)	20210123	-
9606	51318	MRPL35	-	L35mt|MRP-L35	MIM:611841|HGNC:HGNC:14489|Ensembl:ENSG00000132313	2	2p11.2	mitochondrial ribosomal protein L35	protein-coding	MRPL35	mitochondrial ribosomal protein L35	O	39S ribosomal protein L35, mitochondrial|mitochondrial large ribosomal subunit protein bL35m	20201124	-
9606	51319	RSRC1	-	BM-011|MRT70|SFRS21|SRrp53	MIM:613352|HGNC:HGNC:24152|Ensembl:ENSG00000174891	3	3q25.32	arginine and serine rich coiled-coil 1	protein-coding	RSRC1	arginine and serine rich coiled-coil 1	O	serine/Arginine-related protein 53|arginine/serine-rich coiled-coil 1|arginine/serine-rich coiled-coil protein 1|splicing factor, arginine/serine-rich 21	20210123	-
9606	51320	MEX3C	-	BM-013|MEX-3C|RKHD2|RNF194	MIM:611005|HGNC:HGNC:28040|Ensembl:ENSG00000176624	18	18q21.2	mex-3 RNA binding family member C	protein-coding	MEX3C	mex-3 RNA binding family member C	O	RNA-binding E3 ubiquitin-protein ligase MEX3C|MEX3C variant 1|MEX3C variant 2|RING finger and KH domain-containing protein 2|RING finger protein 194|RING-type E3 ubiquitin transferase MEX3C|RNA-binding protein MEX3C|ring finger and KH domain containing 2	20201124	-
9606	51321	AMZ2	-	-	MIM:615169|HGNC:HGNC:28041|Ensembl:ENSG00000196704	17	17q24.2	archaelysin family metallopeptidase 2	protein-coding	AMZ2	archaelysin family metallopeptidase 2	O	archaemetzincin-2|archaemetzincins-2|archeobacterial metalloproteinase-like protein 2	20201213	-
9606	51322	WAC	-	BM-016|DESSH|PRO1741|Wwp4	MIM:615049|HGNC:HGNC:17327|Ensembl:ENSG00000095787	10	10p12.1|10p12.1-p11.2	WW domain containing adaptor with coiled-coil	protein-coding	WAC	WW domain containing adaptor with coiled-coil	O	WW domain-containing adapter protein with coiled-coil	20201213	-
9606	51324	SPG21	-	ABHD21|ACP33|BM-019|GL010|MAST	MIM:608181|HGNC:HGNC:20373|Ensembl:ENSG00000090487	15	15q22.31	SPG21 abhydrolase domain containing, maspardin	protein-coding	SPG21	SPG21 abhydrolase domain containing, maspardin	O	maspardin|SPG21, maspardin|acid cluster protein 33|spastic paraplegia 21 (autosomal recessive, Mast syndrome)	20210103	-
9606	51326	ARL17A	-	ARF1P2|ARL17P1	HGNC:HGNC:24096|Ensembl:ENSG00000185829	17	17q21.31	ADP ribosylation factor like GTPase 17A	protein-coding	ARL17A	ADP ribosylation factor like GTPase 17A	O	ADP-ribosylation factor-like 17-like|ADP-ribosylation factor 7	20201124	-
9606	51327	AHSP	-	EDRF|ERAF	MIM:605821|HGNC:HGNC:18075|Ensembl:ENSG00000169877	16	16p11.2	alpha hemoglobin stabilizing protein	protein-coding	AHSP	alpha hemoglobin stabilizing protein	O	alpha-hemoglobin-stabilizing protein|alpha hemoglobin stabilising protein|erythroid differentiation associated factor|erythroid differentiation-related factor	20210123	-
9606	51329	ARL6IP4	-	SFRS20|SR-25|SRp25|SRrp37	MIM:607668|HGNC:HGNC:18076|Ensembl:ENSG00000182196	12	12q24.31	ADP ribosylation factor like GTPase 6 interacting protein 4	protein-coding	ARL6IP4	ADP ribosylation factor like GTPase 6 interacting protein 4	O	ADP-ribosylation factor-like protein 6-interacting protein 4|ADP-ribosylation factor GTPase 6 interacting protein 4|ADP-ribosylation factor-like 6 interacting protein 4|ADP-ribosylation-like factor 6 interacting protein 4|ARL-6-interacting protein 4|HSP-975|HSVI binding protein|SR-15|SRp25 nuclear protein|aip-4|splicing factor SRrp37|splicing factor, arginine/serine-rich 20|splicing regulator SRrp38	20210103	-
9606	51330	TNFRSF12A	-	CD266|FN14|TWEAKR	MIM:605914|HGNC:HGNC:18152|Ensembl:ENSG00000006327	16	16p13.3	TNF receptor superfamily member 12A	protein-coding	TNFRSF12A	TNF receptor superfamily member 12A	O	tumor necrosis factor receptor superfamily member 12A|FGF-inducible 14|fibroblast growth factor-inducible immediate-early response protein 14|tweak-receptor|type I transmembrane protein Fn14	20201213	-
9606	51332	SPTBN5	-	BSPECV|HUBSPECV|HUSPECV	MIM:605916|HGNC:HGNC:15680|Ensembl:ENSG00000137877	15	15q15.1	spectrin beta, non-erythrocytic 5	protein-coding	SPTBN5	spectrin beta, non-erythrocytic 5	O	spectrin beta chain, non-erythrocytic 5|beta V spectrin|spectrin beta chain, brain 4|spectrin, non-erythroid beta chain 4	20201213	-
9606	51333	ZNF771	-	DSC43	HGNC:HGNC:29653|Ensembl:ENSG00000179965	16	16p11.2	zinc finger protein 771	protein-coding	ZNF771	zinc finger protein 771	O	zinc finger protein 771|mesenchymal stem cell protein DSC43	20201124	-
9606	51334	PRR16	-	DSC54|LARGEN	MIM:615931|HGNC:HGNC:29654|Ensembl:ENSG00000184838	5	5q23.1	proline rich 16	protein-coding	PRR16	proline rich 16	O	protein Largen|mesenchymal stem cell protein DSC54|proline-rich protein 16	20201124	-
9606	51335	NGRN	-	DSC92	MIM:616718|HGNC:HGNC:18077|Ensembl:ENSG00000182768	15	15q26.1	neugrin, neurite outgrowth associated	protein-coding	NGRN	neugrin, neurite outgrowth associated	O	neugrin|mesenchymal stem cell protein DSC92|neurite outgrowth associated protein|spinal cord-derived protein FI58G	20201124	-
9606	51337	THEM6	-	C8orf55|DSCD75	HGNC:HGNC:29656|Ensembl:ENSG00000130193	8	8q24.3	thioesterase superfamily member 6	protein-coding	THEM6	thioesterase superfamily member 6	O	protein THEM6|UPF0670 protein C8orf55|UPF0670 protein THEM6|mesenchymal stem cell protein DSCD75	20210103	-
9606	51338	MS4A4A	-	4SPAN1|CD20-L1|CD20L1|HDCME31P|MS4A4|MS4A7	MIM:606547|HGNC:HGNC:13371|Ensembl:ENSG00000110079	11	11q12.2	membrane spanning 4-domains A4A	protein-coding	MS4A4A	membrane spanning 4-domains A4A	O	membrane-spanning 4-domains subfamily A member 4A|CD20 antigen-like 1|Fc epsilon receptor beta subunit homolog|epididymis secretory sperm binding protein|four-span transmembrane protein 1|membrane-spanning 4-domains, subfamily A, member 4	20201124	-
9606	51339	DACT1	-	DAPPER|DAPPER1|DPR1|FRODO|HDPR1|TBS2|THYEX3	MIM:607861|HGNC:HGNC:17748|Ensembl:ENSG00000165617	14	14q23.1	dishevelled binding antagonist of beta catenin 1	protein-coding	DACT1	dishevelled binding antagonist of beta catenin 1	O	dapper homolog 1|dapper antagonist of catenin 1|dapper, antagonist of beta-catenin, homolog 1|hepatocellular carcinoma novel gene 3 protein|heptacellular carcinoma novel gene 3	20201124	-
9606	51340	CRNKL1	-	CLF|CRN|Clf1|HCRN|MSTP021|SYF3	MIM:610952|HGNC:HGNC:15762|Ensembl:ENSG00000101343	20	20p11.23	crooked neck pre-mRNA splicing factor 1	protein-coding	CRNKL1	crooked neck pre-mRNA splicing factor 1	O	crooked neck-like protein 1|Crn, crooked neck-like 1|SYF3 pre-mRNA-splicing factor|crooked neck homolog|crooked neck pre-mRNA splicing factor-like 1|crooked neck-like 1	20201124	-
9606	51341	ZBTB7A	-	FBI-1|FBI1|LRF|TIP21|ZBTB7|ZNF857A|pokemon	MIM:605878|HGNC:HGNC:18078|Ensembl:ENSG00000178951	19	19p13.3	zinc finger and BTB domain containing 7A	protein-coding	ZBTB7A	zinc finger and BTB domain containing 7A	O	zinc finger and BTB domain-containing protein 7A|HIV-1 1st-binding protein 1|HIV-1 inducer of short transcripts binding protein|POK erythroid myeloid ontogenic factor|POZ and Krueppel erythroid myeloid ontogenic factor|TTF-I-interacting peptide 21|factor binding IST protein 1|factor that binds to inducer of short transcripts protein 1|leukemia/lymphoma-related factor|lymphoma related factor|pokemon 1|zinc finger and BTB domain containing 7A, HIV-1 inducer of short transcripts binding protein|zinc finger protein 857A	20201213	-
9606	51343	FZR1	-	CDC20C|CDH1|FZR|FZR2|HCDH|HCDH1	MIM:603619|HGNC:HGNC:24824|Ensembl:ENSG00000105325	19	19p13.3	fizzy and cell division cycle 20 related 1	protein-coding	FZR1	fizzy and cell division cycle 20 related 1	O	fizzy-related protein homolog|CDC20 homolog 1|CDC20-like 1b|CDC20-like protein 1|cdh1/Hct1 homolog|fizzy/cell division cycle 20 related 1	20201227	-
9606	51347	TAOK3	-	DPK|JIK|MAP3K18|hKFC-A	MIM:616711|HGNC:HGNC:18133|Ensembl:ENSG00000135090	12	12q24.23	TAO kinase 3	protein-coding	TAOK3	TAO kinase 3	O	serine/threonine-protein kinase TAO3|CTCL-associated antigen HD-CL-09|JNK/SAPK-inhibitory kinase|STE20-like kinase|cutaneous T-cell lymphoma-associated antigen HD-CL-09|dendritic cell-derived protein kinase|jun kinase-inhibitory kinase|kinase from chicken homolog A|thousand and one amino acid protein 3	20201213	-
9606	51348	KLRF1	-	CLEC5C|NKp80	MIM:605029|HGNC:HGNC:13342|Ensembl:ENSG00000150045	12	12p13.31	killer cell lectin like receptor F1	protein-coding	KLRF1	killer cell lectin like receptor F1	O	killer cell lectin-like receptor subfamily F member 1|C-type lectin domain family 5 member C|activating coreceptor NKp80|killer cell lectin-like receptor subfamily F, member 1|lectin-like receptor F1	20201124	-
9606	51350	KRT76	-	HUMCYT2A|KRT2B|KRT2P	MIM:616671|HGNC:HGNC:24430|Ensembl:ENSG00000185069	12	12q13.13	keratin 76	protein-coding	KRT76	keratin 76	O	keratin, type II cytoskeletal 2 oral|CK-2P|K2P|K76|cytokeratin 2|cytokeratin-2P|keratin 2p|keratin 76, type II|type-II keratin Kb9	20201124	-
9606	51351	ZNF117	-	H-plk|HPF9	MIM:194624|HGNC:HGNC:12897|Ensembl:ENSG00000152926	7	7q11.21	zinc finger protein 117	protein-coding	ZNF117	zinc finger protein 117	O	zinc finger protein 117|Krueppel-related zinc finger protein|provirus-linked krueppel|zinc finger protein HPF9	20201213	-
9606	51352	WT1-AS	-	WIT-1|WIT1|WT1-AS1|WT1AS	MIM:607899|HGNC:HGNC:18135|Ensembl:ENSG00000183242	11	11p13	WT1 antisense RNA	ncRNA	WT1-AS	WT1 antisense RNA	O	WT1 antisense RNA (non-protein coding)|Wilms tumor associated protein|Wilms tumor upstream neighbor 1	20201124	-
9606	51359	ERVH-4	-	HERV-HD1|HSU88895	HGNC:HGNC:21344	14	14q32.2	endogenous retrovirus group H member 4	other	ERVH-4	endogenous retrovirus group H member 4	O	clone c4.2|endogenous retrovirus H D1 leader region/integrase-derived ORF1, ORF2, and putative envelope protein	20200624	-
9606	51360	MBTPS2	-	BRESEK|IFAP|KFSD|KFSDX|OI19|OLMSX|S2P	MIM:300294|HGNC:HGNC:15455|Ensembl:ENSG00000012174	X	Xp22.12	membrane bound transcription factor peptidase, site 2	protein-coding	MBTPS2	membrane bound transcription factor peptidase, site 2	O	membrane-bound transcription factor site-2 protease|SREBPs intramembrane protease|endopeptidase S2P|keratosis follicularis spinulosa decalvans|membrane-bound transcription factor protease, site 2|site-2 protease|sterol regulatory element-binding proteins intramembrane protease	20201124	-
9606	51361	HOOK1	-	HK1	MIM:607820|HGNC:HGNC:19884|Ensembl:ENSG00000134709	1	1p32.1	hook microtubule tethering protein 1	protein-coding	HOOK1	hook microtubule tethering protein 1	O	protein Hook homolog 1|h-hook1|hHK1|hook homolog 1	20201124	-
9606	51362	CDC40	-	EHB3|PRP17|PRPF17	MIM:605585|HGNC:HGNC:17350|Ensembl:ENSG00000168438	6	6q21	cell division cycle 40	protein-coding	CDC40	cell division cycle 40	O	pre-mRNA-processing factor 17|EH-binding protein 3|PRP17 homolog|cell division cycle 40 homolog|hPRP17|pre-mRNA splicing factor 17	20210103	-
9606	51363	CHST15	-	BRAG|GALNAC4S-6ST	MIM:608277|HGNC:HGNC:18137|Ensembl:ENSG00000182022	10	10q26.13	carbohydrate sulfotransferase 15	protein-coding	CHST15	carbohydrate sulfotransferase 15	O	carbohydrate sulfotransferase 15|B cell RAG associated protein (GALNAC4S-6ST)|B-cell RAG-associated gene protein|carbohydrate (N-acetylgalactosamine 4-sulfate 6-O) sulfotransferase 15|hBRAG	20201124	-
9606	51364	ZMYND10	-	BLU|CILD22|DNAAF7|FLU	MIM:607070|HGNC:HGNC:19412|Ensembl:ENSG00000004838	3	3p21.31	zinc finger MYND-type containing 10	protein-coding	ZMYND10	zinc finger MYND-type containing 10	O	zinc finger MYND domain-containing protein 10|dynein axonemal assembly factor 7|protein BLu	20210103	-
9606	51365	PLA1A	-	PS-PLA1|PSPLA1	MIM:607460|HGNC:HGNC:17661|Ensembl:ENSG00000144837	3	3q13.33	phospholipase A1 member A	protein-coding	PLA1A	phospholipase A1 member A	O	phospholipase A1 member A|phosphatidylserine-specific phospholipase A1alpha	20201124	-
9606	51366	UBR5	-	DD5|EDD|EDD1|HYD	MIM:608413|HGNC:HGNC:16806|Ensembl:ENSG00000104517	8	8q22.3	ubiquitin protein ligase E3 component n-recognin 5	protein-coding	UBR5	ubiquitin protein ligase E3 component n-recognin 5	O	E3 ubiquitin-protein ligase UBR5|E3 identified by differential display|E3 ubiquitin-protein ligase, HECT domain-containing 1|HECT-type E3 ubiquitin transferase UBR5|hyperplastic discs protein homolog|progestin-induced protein	20210110	-
9606	51367	POP5	-	HSPC004|RPP2|RPP20|hPop5	MIM:609992|HGNC:HGNC:17689|Ensembl:ENSG00000167272	12	12q24.31	POP5 homolog, ribonuclease P/MRP subunit	protein-coding	POP5	POP5 homolog, ribonuclease P/MRP subunit	O	ribonuclease P/MRP protein subunit POP5|processing of precursor 5, ribonuclease P/MRP subunit	20201124	-
9606	51368	TEX264	-	ZSIG11	HGNC:HGNC:30247|Ensembl:ENSG00000164081	3	3p21.2	testis expressed 264, ER-phagy receptor	protein-coding	TEX264	testis expressed 264, ER-phagy receptor	O	testis-expressed protein 264|testis expressed gene 264|testis-expressed sequence 264 protein	20201206	-
9606	51371	POMP	-	C13orf12|HSPC014|PNAS-110|PRAAS2|UMP1	MIM:613386|HGNC:HGNC:20330|Ensembl:ENSG00000132963	13	13q12.3	proteasome maturation protein	protein-coding	POMP	proteasome maturation protein	O	proteasome maturation protein|2510048O06Rik|hUMP1|proteassemblin|protein UMP1 homolog|voltage-gated K channel beta subunit 4.1|voltage-gated potassium channel beta subunit 4.1	20210123	-
9606	51372	TMA7	-	CCDC72|HSPC016	MIM:615808|HGNC:HGNC:26932|Ensembl:ENSG00000232112	3	3p21.31	translation machinery associated 7 homolog	protein-coding	TMA7	translation machinery associated 7 homolog	O	translation machinery-associated protein 7|coiled-coil domain containing 72|coiled-coil domain-containing protein 72|translational machinery associated 7 homolog	20201124	-
9606	51373	MRPS17	-	HSPC011|MRP-S17|RPMS17|S17mt	MIM:611980|HGNC:HGNC:14047|Ensembl:ENSG00000239789	7	7p11.2	mitochondrial ribosomal protein S17	protein-coding	MRPS17	mitochondrial ribosomal protein S17	O	28S ribosomal protein S17, mitochondrial|mitochondrial small ribosomal subunit protein uS17m	20210103	-
9606	51374	ATRAID	-	APR--3|APR-3|APR3|C2orf28|HSPC013|PRO240|p18	HGNC:HGNC:24090|Ensembl:ENSG00000138085	2	2p23.3	all-trans retinoic acid induced differentiation factor	protein-coding	ATRAID	all-trans retinoic acid induced differentiation factor	O	all-trans retinoic acid-induced differentiation factor|apoptosis related protein APR-3|apoptosis-related protein 3	20210115	-
9606	51375	SNX7	-	-	MIM:614904|HGNC:HGNC:14971|Ensembl:ENSG00000162627	1	1p21.3	sorting nexin 7	protein-coding	SNX7	sorting nexin 7	O	sorting nexin-7	20201124	-
9606	51377	UCHL5	-	CGI-70|INO80R|UCH-L5|UCH37	MIM:610667|HGNC:HGNC:19678|Ensembl:ENSG00000116750	1	1q31.2	ubiquitin C-terminal hydrolase L5	protein-coding	UCHL5	ubiquitin C-terminal hydrolase L5	O	ubiquitin carboxyl-terminal hydrolase isozyme L5|INO80 complex subunit R|ubiquitin C-terminal hydrolase UCH37|ubiquitin carboxyl-terminal esterase L5|ubiquitin carboxyl-terminal hydrolase L5|ubiquitin thioesterase L5	20210123	-
9606	51378	ANGPT4	-	ANG3|ANG4	MIM:603705|HGNC:HGNC:487|Ensembl:ENSG00000101280	20	20p13	angiopoietin 4	protein-coding	ANGPT4	angiopoietin 4	O	angiopoietin-4	20201124	-
9606	51379	CRLF3	-	CREME-9|CREME9|CRLM9|CYTOR4|FRWS|p48.2	MIM:614853|HGNC:HGNC:17177|Ensembl:ENSG00000176390	17	17q11.2	cytokine receptor like factor 3	protein-coding	CRLF3	cytokine receptor like factor 3	O	cytokine receptor-like factor 3|cytokine receptor-like molecule 9|cytokine receptor-related protein 4|type I cytokine receptor-like factor p48	20201124	-
9606	51380	CSAD	-	CSD|PCAP	MIM:616569|HGNC:HGNC:18966|Ensembl:ENSG00000139631	12	12q13.13	cysteine sulfinic acid decarboxylase	protein-coding	CSAD	cysteine sulfinic acid decarboxylase	O	cysteine sulfinic acid decarboxylase|P-selectin cytoplasmic tail-associated protein|aspartate 1-decarboxylase|cysteine sulfinic acid decarboxylase-related protein|cysteine-sulfinate decarboxylase|sulfinoalanine decarboxylase	20201124	-
9606	51382	ATP6V1D	-	ATP6M|VATD|VMA8	MIM:609398|HGNC:HGNC:13527|Ensembl:ENSG00000100554	14	14q23.3	ATPase H+ transporting V1 subunit D	protein-coding	ATP6V1D	ATPase H+ transporting V1 subunit D	O	V-type proton ATPase subunit D|ATPase, H+ transporting lysosomal, member M|ATPase, H+ transporting, lysosomal (vacuolar proton pump)|ATPase, H+ transporting, lysosomal 34kDa, V1 subunit D|H(+)-transporting two-sector ATPase, subunit M|V-ATPase 28 kDa accessory protein|V-ATPase D subunit|V-ATPase subunit D|vacuolar ATP synthase subunit D|vacuolar H-ATPase subunit D|vacuolar proton pump D subunit|vacuolar proton pump delta polypeptide|vacuolar proton pump subunit D|vacuolar proton-ATPase subunit D	20201206	-
9606	51384	WNT16	-	-	MIM:606267|HGNC:HGNC:16267|Ensembl:ENSG00000002745	7	7q31.31	Wnt family member 16	protein-coding	WNT16	Wnt family member 16	O	protein Wnt-16|wingless-type MMTV integration site family member 16b|wingless-type MMTV integration site family, member 16	20210118	-
9606	51385	ZNF589	-	SZF1	MIM:616702|HGNC:HGNC:16747|Ensembl:ENSG00000164048	3	3p21.31	zinc finger protein 589	protein-coding	ZNF589	zinc finger protein 589	O	zinc finger protein 589|KRAB-zinc finger protein SZF1-1|stem cell zinc finger protein 1	20201213	-
9606	51386	EIF3L	-	EIF3EIP|EIF3S11|EIF3S6IP|HSPC021|HSPC025|MSTP005	HGNC:HGNC:18138|Ensembl:ENSG00000100129	22	22q13.1	eukaryotic translation initiation factor 3 subunit L	protein-coding	EIF3L	eukaryotic translation initiation factor 3 subunit L	O	eukaryotic translation initiation factor 3 subunit L|eIEF associated protein HSPC021|eukaryotic translation initiation factor 3 subunit 6-interacting protein|eukaryotic translation initiation factor 3 subunit E-interacting protein	20201213	-
9606	51388	NIP7	-	CGI-37|HSPC031|KD93	HGNC:HGNC:24328|Ensembl:ENSG00000132603	16	16q22.1	nucleolar pre-rRNA processing protein NIP7	protein-coding	NIP7	nucleolar pre-rRNA processing protein NIP7	O	60S ribosome subunit biogenesis protein NIP7 homolog|NIP7, nucleolar pre-rRNA processing protein|nuclear import 7 homolog	20210103	-
9606	51389	RWDD1	-	CGI-24|PTD013	HGNC:HGNC:20993|Ensembl:ENSG00000111832	6	6q22.1	RWD domain containing 1	protein-coding	RWDD1	RWD domain containing 1	O	RWD domain-containing protein 1|DRG family-regulatory protein 2	20201213	-
9606	51390	AIG1	-	AIG-1|dJ95L4.1	MIM:608514|HGNC:HGNC:21607|Ensembl:ENSG00000146416	6	6q24.2	androgen induced 1	protein-coding	AIG1	androgen induced 1	O	androgen-induced gene 1 protein|FAHFA hydrolase AIG1|fatty acid esters of hydroxy fatty acids hydrolase AIG1	20201124	-
9606	51393	TRPV2	-	VRL|VRL-1|VRL1	MIM:606676|HGNC:HGNC:18082|Ensembl:ENSG00000187688	17	17p11.2	transient receptor potential cation channel subfamily V member 2	protein-coding	TRPV2	transient receptor potential cation channel subfamily V member 2	O	transient receptor potential cation channel subfamily V member 2|OTRPC2|osm-9-like TRP channel 2|vanilloid receptor-like protein 1	20210103	-
9606	51397	COMMD10	-	PTD002	MIM:616704|HGNC:HGNC:30201|Ensembl:ENSG00000145781	5	5q23.1	COMM domain containing 10	protein-coding	COMMD10	COMM domain containing 10	O	COMM domain-containing protein 10	20201124	-
9606	51398	WDR83OS	-	ASTERIX|C19orf56|PTD008	MIM:618474|HGNC:HGNC:30203|Ensembl:ENSG00000105583	19	19p13.13	WD repeat domain 83 opposite strand	protein-coding	WDR83OS	WD repeat domain 83 opposite strand	O	protein Asterix|UPF0139 membrane protein C19orf56|WDR83 opposite strand	20201124	-
9606	51399	TRAPPC4	-	CGI-104|HSPC172|NEDESBA|PTD009|SBDN|SYNBINDIN|TRS23	MIM:610971|HGNC:HGNC:19943|Ensembl:ENSG00000196655	11	11q23.3	trafficking protein particle complex 4	protein-coding	TRAPPC4	trafficking protein particle complex 4	O	trafficking protein particle complex subunit 4|TRS23 homolog|hematopoietic stem/progenitor cell protein 172	20210123	-
9606	51400	PPME1	-	ABDH19|PME-1	MIM:611117|HGNC:HGNC:30178|Ensembl:ENSG00000214517	11	11q13.4	protein phosphatase methylesterase 1	protein-coding	PPME1	protein phosphatase methylesterase 1	O	protein phosphatase methylesterase 1|testicular secretory protein Li 39	20201213	-
9606	51406	NOL7	-	C6orf90|PQBP3|RARG-1|dJ223E5.2	MIM:611533|HGNC:HGNC:21040|Ensembl:ENSG00000225921	6	6p23	nucleolar protein 7	protein-coding	NOL7	nucleolar protein 7	O	nucleolar protein 7|nucleolar protein 7, 27kDa|nucleolar protein of 27 kDa|polyglutamine binding protein 3|retinoic acid repressible protein	20201213	-
9606	51409	HEMK1	-	HEMK|MPRMC|MTQ1	MIM:618609|HGNC:HGNC:24923|Ensembl:ENSG00000114735	3	3p21.31	HemK methyltransferase family member 1	protein-coding	HEMK1	HemK methyltransferase family member 1	O	MTRF1L release factor glutamine methyltransferase|HEMK homolog 7kb|m.HsaHemKP|testis secretory sperm-binding protein Li 225n	20201124	-
9606	51411	BIN2	-	BRAP-1	MIM:605936|HGNC:HGNC:1053|Ensembl:ENSG00000110934	12	12q13.13	bridging integrator 2	protein-coding	BIN2	bridging integrator 2	O	bridging integrator 2|breast cancer associated protein BRAP1|breast cancer-associated protein 1	20201124	-
9606	51412	ACTL6B	-	ACTL6|BAF53B|DEE76|EIEE76|IDDSSAD|arpNalpha	MIM:612458|HGNC:HGNC:160|Ensembl:ENSG00000077080	7	7q22.1	actin like 6B	protein-coding	ACTL6B	actin like 6B	O	actin-like protein 6B|53 kDa BRG1-associated factor B|BRG1-associated factor 53B|actin-related protein Baf53b|hArpN alpha	20210123	-
9606	51421	AMOTL2	-	LCCP	MIM:614658|HGNC:HGNC:17812|Ensembl:ENSG00000114019	3	3q22.2	angiomotin like 2	protein-coding	AMOTL2	angiomotin like 2	O	angiomotin-like protein 2|Leman coiled-coil protein	20210103	-
9606	51422	PRKAG2	-	AAKG|AAKG2|CMH6|H91620p|WPWS	MIM:602743|HGNC:HGNC:9386|Ensembl:ENSG00000106617	7	7q36.1	protein kinase AMP-activated non-catalytic subunit gamma 2	protein-coding	PRKAG2	protein kinase AMP-activated non-catalytic subunit gamma 2	O	5'-AMP-activated protein kinase subunit gamma-2|AMPK subunit gamma-2|epididymis secretory sperm binding protein|protein kinase, AMP-activated, gamma 2 non-catalytic subunit	20210111	-
9606	51426	POLK	-	DINB1|DINP|POLQ	MIM:605650|HGNC:HGNC:9183|Ensembl:ENSG00000122008	5	5q13.3	DNA polymerase kappa	protein-coding	POLK	DNA polymerase kappa	O	DNA polymerase kappa|polymerase (DNA directed) kappa	20201208	-
9606	51427	ZNF107	-	Y8|ZFD25|ZNF588|smap-7	MIM:603989|HGNC:HGNC:12887|Ensembl:ENSG00000196247	7	7q11.21	zinc finger protein 107	protein-coding	ZNF107	zinc finger protein 107	O	zinc finger protein 107|C2H2 type zinc-finger protein|zinc finger protein (ZFD25)|zinc finger protein 588	20201124	-
9606	51428	DDX41	-	ABS|MPLPF	MIM:608170|HGNC:HGNC:18674|Ensembl:ENSG00000183258	5	5q35.3	DEAD-box helicase 41	protein-coding	DDX41	DEAD-box helicase 41	O	probable ATP-dependent RNA helicase DDX41|DEAD (Asp-Glu-Ala-Asp) box polypeptide 41|DEAD box protein 41|DEAD box protein abstrakt homolog|DEAD-box protein abstrakt|putative RNA helicase	20210103	-
9606	51429	SNX9	-	SDP1|SH3PX1|SH3PXD3A|WISP	MIM:605952|HGNC:HGNC:14973|Ensembl:ENSG00000130340	6	6q25.3	sorting nexin 9	protein-coding	SNX9	sorting nexin 9	O	sorting nexin-9|SH3 and PX domain-containing protein 1|SH3 and PX domain-containing protein 3A|Wiskott-Aldrich syndrome protein (WASP) interactor protein	20210103	-
9606	51430	SUCO	-	C1orf9|CH1|OPT|SLP1	HGNC:HGNC:1240|Ensembl:ENSG00000094975	1	1q24.3	SUN domain containing ossification factor	protein-coding	SUCO	SUN domain containing ossification factor	O	SUN domain-containing ossification factor|SUN-like protein 1|membrane protein CH1|osteopotentia	20201206	-
9606	51433	ANAPC5	-	APC5	MIM:606948|HGNC:HGNC:15713|Ensembl:ENSG00000089053	12	12q24.31	anaphase promoting complex subunit 5	protein-coding	ANAPC5	anaphase promoting complex subunit 5	O	anaphase-promoting complex subunit 5|cyclosome subunit 5	20201213	-
9606	51434	ANAPC7	-	APC7	MIM:606949|HGNC:HGNC:17380|Ensembl:ENSG00000196510	12	12q24.11	anaphase promoting complex subunit 7	protein-coding	ANAPC7	anaphase promoting complex subunit 7	O	anaphase-promoting complex subunit 7|cyclosome subunit 7	20201216	-
9606	51435	SCARA3	-	APC7|CSR|CSR1|MSLR1|MSRL1	MIM:602728|HGNC:HGNC:19000|Ensembl:ENSG00000168077	8	8p21.1	scavenger receptor class A member 3	protein-coding	SCARA3	scavenger receptor class A member 3	O	scavenger receptor class A member 3|cellular stress response gene protein|cellular stress response protein|macrophage scavenger receptor-like 1	20201213	-
9606	51438	MAGEC2	-	CT10|HCA587|MAGEE1	MIM:300468|HGNC:HGNC:13574|Ensembl:ENSG00000046774	X	Xq27.2	MAGE family member C2	protein-coding	MAGEC2	MAGE family member C2	O	melanoma-associated antigen C2|MAGE-C2 antigen|MAGE-E1 antigen|cancer/testis antigen 10|hepatocellular cancer antigen 587|hepatocellular carcinoma-associated antigen 587|melanoma antigen family C, 2|melanoma antigen family C2|melanoma antigen, family E, 1, cancer/testis specific	20201124	-
9606	51439	FAM8A1	-	AHCP	MIM:618409|HGNC:HGNC:16372|Ensembl:ENSG00000137414	6	6p22.3	family with sequence similarity 8 member A1	protein-coding	FAM8A1	family with sequence similarity 8 member A1	O	protein FAM8A1|Autosomal Highly Conserved Protein	20210103	-
9606	51440	HPCAL4	-	HLP4	HGNC:HGNC:18212|Ensembl:ENSG00000116983	1	1p34.2	hippocalcin like 4	protein-coding	HPCAL4	hippocalcin like 4	O	hippocalcin-like protein 4	20201124	-
9606	51441	YTHDF2	-	CAHL|HGRG8|NY-REN-2	MIM:610640|HGNC:HGNC:31675|Ensembl:ENSG00000198492	1	1p35.3	YTH N6-methyladenosine RNA binding protein 2	protein-coding	YTHDF2	YTH N6-methyladenosine RNA binding protein 2	O	YTH domain-containing family protein 2|9430020E02Rik|CLL-associated antigen KW-14|YTH N(6)-methyladenosine RNA binding protein 2|YTH domain family, member 2|high-glucose-regulated protein 8|renal carcinoma antigen NY-REN-2	20210103	-
9606	51442	VGLL1	-	TDU|VGL1	MIM:300583|HGNC:HGNC:20985|Ensembl:ENSG00000102243	X	Xq26.3	vestigial like family member 1	protein-coding	VGLL1	vestigial like family member 1	O	transcription cofactor vestigial-like protein 1|TONDU|WUGSC:H_GS188P18.1b|vestigial like 1|vgl-1	20201213	-
9606	51444	RNF138	-	HSD-4|NARF|STRIN|hNARF	MIM:616319|HGNC:HGNC:17765|Ensembl:ENSG00000134758	18	18q12.1	ring finger protein 138	protein-coding	RNF138	ring finger protein 138	O	E3 ubiquitin-protein ligase RNF138|NLK-associated RING finger protein|Nemo-like kinase-associated RING finger protein|RING-type E3 ubiquitin transferase RNF138|nemo-like kinase associated ring finger protein|ring finger protein 138, E3 ubiquitin protein ligase|testicular tissue protein Li 165	20201213	-
9606	51447	IP6K2	-	IHPK2|InsP6K2|PIUS	MIM:606992|HGNC:HGNC:17313|Ensembl:ENSG00000068745	3	3p21.31	inositol hexakisphosphate kinase 2	protein-coding	IP6K2	inositol hexakisphosphate kinase 2	O	inositol hexakisphosphate kinase 2|ATP:1D-myo-inositol-hexakisphosphate phosphotransferase|inositol hexaphosphate kinase 2|insp6 kinase 2|pi uptake stimulator	20210116	-
9606	51449	PCYOX1	-	PCL1	MIM:610995|HGNC:HGNC:20588|Ensembl:ENSG00000116005	2	2p13.3	prenylcysteine oxidase 1	protein-coding	PCYOX1	prenylcysteine oxidase 1	O	prenylcysteine oxidase 1|prenylcysteine lyase	20210114	-
9606	51450	PRRX2	-	PMX2|PRX2	MIM:604675|HGNC:HGNC:21338|Ensembl:ENSG00000167157	9	9q34.11	paired related homeobox 2	protein-coding	PRRX2	paired related homeobox 2	O	paired mesoderm homeobox protein 2|PRX-2|paired-like homeodomain protein PRX2|paired-related homeobox protein 2|testicular tissue protein Li 148|testicular tissue protein Li 160	20201213	-
9606	51451	LCMT1	-	CGI-68|LCMT|PPMT1	MIM:610286|HGNC:HGNC:17557|Ensembl:ENSG00000205629	16	16p12.1	leucine carboxyl methyltransferase 1	protein-coding	LCMT1	leucine carboxyl methyltransferase 1	O	leucine carboxyl methyltransferase 1|[Phosphatase 2A protein]-leucine-carboxy methyltransferase 1|protein phosphatase methyltransferase 1|protein-leucine O-methyltransferase	20201206	-
9606	51454	GULP1	-	CED-6|CED6|GULP	MIM:608165|HGNC:HGNC:18649|Ensembl:ENSG00000144366	2	2q32.1-q32.2	GULP PTB domain containing engulfment adaptor 1	protein-coding	GULP1	GULP PTB domain containing engulfment adaptor 1	O	PTB domain-containing engulfment adapter protein 1|GULP, engulfment adaptor PTB domain containing 1|PTB domain adapter protein CED-6|PTB domain adaptor protein CED-6|cell death protein 6 homolog|engulfment adapter protein	20201124	-
9606	51455	REV1	-	AIBP80|REV1L	MIM:606134|HGNC:HGNC:14060|Ensembl:ENSG00000135945	2	2q11.2	REV1 DNA directed polymerase	protein-coding	REV1	REV1 DNA directed polymerase	O	DNA repair protein REV1|REV1 homolog|REV1, polymerase (DNA directed)|REV1- like|alpha integrin-binding protein 80|rev1-like terminal deoxycytidyl transferase	20201213	-
9606	51458	RHCG	-	C15orf6|PDRC2|RHGK|SLC42A3	MIM:605381|HGNC:HGNC:18140|Ensembl:ENSG00000140519	15	15q26.1	Rh family C glycoprotein	protein-coding	RHCG	Rh family C glycoprotein	O	ammonium transporter Rh type C|Rh type C glycoprotein|Rhesus blood group, C glycoprotein|rh family type C glycoprotein|rh glycoprotein kidney|rhesus blood group family type C glycoprotein|tumor-related protein DRC2	20201124	-
9606	51460	SFMBT1	-	RU1|SFMBT|hSFMBT	MIM:607319|HGNC:HGNC:20255|Ensembl:ENSG00000163935	3	3p21.1	Scm like with four mbt domains 1	protein-coding	SFMBT1	Scm like with four mbt domains 1	O	scm-like with four MBT domains protein 1|Scm-related gene containing four mbt domains|Scm-related gene product containing four mbt domains|renal ubiquitous protein 1	20201124	-
9606	51463	GPR89B	-	GPHR|GPR89|GPR89C|SH120|UNQ192	MIM:612806|HGNC:HGNC:13840|Ensembl:ENSG00000188092	1	1q21.2	G protein-coupled receptor 89B	protein-coding	GPR89B	G protein-coupled receptor 89B	O	Golgi pH regulator B|G protein-coupled receptor 89C|Golgi pH regulator A|protein GPR89|putative Golgi pH regulator C|putative MAPK-activating protein PM01|putative NF-kappa-B-activating protein 90|putative protein GPR89C	20201124	-
9606	51465	UBE2J1	-	CGI-76|HSPC153|HSPC205|HSU93243|NCUBE-1|NCUBE1|UBC6|UBC6E|Ubc6p	MIM:616175|HGNC:HGNC:17598|Ensembl:ENSG00000198833	6	6q15	ubiquitin conjugating enzyme E2 J1	protein-coding	UBE2J1	ubiquitin conjugating enzyme E2 J1	O	ubiquitin-conjugating enzyme E2 J1|E2 ubiquitin-conjugating enzyme J1|HSUBC6e|non-canonical ubiquitin-conjugating enzyme 1|ubiquitin-conjugating enzyme E2, J1 (UBC6 homolog, yeast)|ubiquitin-conjugating enzyme E2, J1, U|yeast ubiquitin-conjugating enzyme UBC6 homolog E	20201213	-
9606	51466	EVL	-	RNB6	MIM:616912|HGNC:HGNC:20234|Ensembl:ENSG00000196405	14	14q32.2	Enah/Vasp-like	protein-coding	EVL	Enah/Vasp-like	O	ena/VASP-like protein|ena/vasodilator-stimulated phosphoprotein-like|epididymis secretory sperm binding protein	20201213	-
9606	51471	NAT8B	-	CML2|Hcml2|NAT8BP	MIM:608190|HGNC:HGNC:30235|Ensembl:ENSG00000204872	2	2p13.1	N-acetyltransferase 8B (putative, gene/pseudogene)	protein-coding	NAT8B	N-acetyltransferase 8B (putative, gene/pseudogene)	O	putative N-acetyltransferase 8B|ATase1|N-acetyltransferase 8B (GCN5-related, putative, gene/pseudogene)|N-acetyltransferase Camello 2|acetyltransferase 1|camello-like protein 2|probable N-acetyltransferase 8B	20201124	-
9606	51473	DCDC2	-	DCDC2A|DFNB66|NPHP19|NSC|RU2|RU2S	MIM:605755|HGNC:HGNC:18141|Ensembl:ENSG00000146038	6	6p22.3	doublecortin domain containing 2	protein-coding	DCDC2	doublecortin domain containing 2	O	doublecortin domain-containing protein 2|nephronophthisis 19	20210110	-
9606	51474	LIMA1	-	EPLIN|LDLCQ8|SREBP3	MIM:608364|HGNC:HGNC:24636|Ensembl:ENSG00000050405	12	12q13.12	LIM domain and actin binding 1	protein-coding	LIMA1	LIM domain and actin binding 1	O	LIM domain and actin-binding protein 1|1110021C24Rik|epithelial protein lost in neoplasm beta|sterol regulatory element binding protein 3	20210103	-
9606	51475	CABP2	-	DFNB93	MIM:607314|HGNC:HGNC:1385|Ensembl:ENSG00000167791	11	11q13.2	calcium binding protein 2	protein-coding	CABP2	calcium binding protein 2	O	calcium-binding protein 2	20201124	-
9606	51477	ISYNA1	-	INO1|INOS|IPS|IPS 1|IPS-1	MIM:611670|HGNC:HGNC:29821|Ensembl:ENSG00000105655	19	19p13.11	inositol-3-phosphate synthase 1	protein-coding	ISYNA1	inositol-3-phosphate synthase 1	O	inositol-3-phosphate synthase 1|MI-1-P synthase|MIP synthase|myo-inositol 1-phosphate synthase A1|testis secretory sperm-binding protein Li 200a	20201124	-
9606	51478	HSD17B7	-	PRAP|SDR37C1	MIM:606756|HGNC:HGNC:5215|Ensembl:ENSG00000132196	1	1q23.3	hydroxysteroid 17-beta dehydrogenase 7	protein-coding	HSD17B7	hydroxysteroid 17-beta dehydrogenase 7	O	3-keto-steroid reductase/17-beta-hydroxysteroid dehydrogenase 7|17 beta-hydroxysteroid dehydrogenase type VII|17-beta-HSD 7|17-beta-hydroxysteroid dehydrogenase 7|17beta hydroxysteroid dehydrogenase|3-keto-steroid reductase|dihydrotestosterone oxidoreductase|estradiol 17-beta-dehydrogenase 7|short chain dehydrogenase/reductase family 37C member 1	20210114	-
9606	51479	ANKFY1	-	ANKHZN|BTBD23|ZFYVE14	MIM:607927|HGNC:HGNC:20763|Ensembl:ENSG00000185722	17	17p13.2	ankyrin repeat and FYVE domain containing 1	protein-coding	ANKFY1	ankyrin repeat and FYVE domain containing 1	O	rabankyrin-5|Rabankyrin-5|ankyrin repeat and FYVE domain-containing protein 1|ankyrin repeat hooked to zinc finger motif|ankyrin repeats hooked to a zinc finger motif|rank-5	20201124	-
9606	51480	VCX2	-	VCX-2r|VCX2R|VCXB	MIM:300532|HGNC:HGNC:18158|Ensembl:ENSG00000177504	X	Xp22.31	variable charge X-linked 2	protein-coding	VCX2	variable charge X-linked 2	O	variable charge X-linked protein 2|variable charge protein on X with two repeats|variably charged protein X-B|variably charged, X chromosome 2|variably charged, X chromosome B|variably charged, X chromosome, with 2 repeats	20201124	-
9606	51481	VCX3A	-	VCX-8r|VCX-A|VCX3|VCX8R|VCXA	MIM:300533|HGNC:HGNC:18159|Ensembl:ENSG00000169059	X	Xp22.31	variable charge X-linked 3A	protein-coding	VCX3A	variable charge X-linked 3A	O	variable charge X-linked protein 3|variable charge protein on X with eight repeats|variably charged X-A|variably charged protein X-A	20201124	-
9606	51490	SPOUT1	-	C9orf114|CENP-32|CENP32|HSPC109	MIM:617614|HGNC:HGNC:26933|Ensembl:ENSG00000198917	9	9q34.11	SPOUT domain containing methyltransferase 1	protein-coding	SPOUT1	SPOUT domain containing methyltransferase 1	O	putative methyltransferase C9orf114|centromere protein 32|kinetochore-associated protein	20201124	-
9606	51491	NOP16	-	HSPC111|HSPC185	MIM:612861|HGNC:HGNC:26934|Ensembl:ENSG00000048162	5	5q35.2	NOP16 nucleolar protein	protein-coding	NOP16	NOP16 nucleolar protein	O	nucleolar protein 16|HBV pre-S2 trans-regulated protein 3|NOP16 nucleolar protein homolog|hypothetical protein HSPC111|nucleolar protein 16 homolog	20210103	-
9606	51493	RTCB	-	C22orf28|DJ149A16.6|FAAP|HSPC117	MIM:613901|HGNC:HGNC:26935|Ensembl:ENSG00000100220	22	22q12.3	RNA 2',3'-cyclic phosphate and 5'-OH ligase	protein-coding	RTCB	RNA 2',3'-cyclic phosphate and 5'-OH ligase	O	RNA-splicing ligase RtcB homolog|3'-phosphate/5'-hydroxy nucleic acid ligase|ankyrin repeat domain 54|focal adhesion-associated protein|tRNA-splicing ligase RtcB homolog	20210103	-
9606	51495	HACD3	-	B-IND1|BIND1|HSPC121|PTPLAD1	MIM:615940|HGNC:HGNC:24175|Ensembl:ENSG00000074696	15	15q22.31	3-hydroxyacyl-CoA dehydratase 3	protein-coding	HACD3	3-hydroxyacyl-CoA dehydratase 3	O	very-long-chain (3R)-3-hydroxyacyl-CoA dehydratase 3|butyrate-induced protein 1|butyrate-induced transcript 1|protein tyrosine phosphatase-like A domain containing 1|protein tyrosine phosphatase-like protein PTPLAD1|protein-tyrosine phosphatase-like A domain-containing protein 1|very-long-chain (3R)-3-hydroxyacyl-[acyl-carrier protein] dehydratase 3	20210103	-
9606	51496	CTDSPL2	-	HSPC058|HSPC129|SCP4	MIM:618739|HGNC:HGNC:26936|Ensembl:ENSG00000137770	15	15q15.3-q21.1	CTD small phosphatase like 2	protein-coding	CTDSPL2	CTD small phosphatase like 2	O	CTD small phosphatase-like protein 2|CTD (carboxy-terminal domain, RNA polymerase II, polypeptide A) small phosphatase like 2|CTDSP-like 2	20210103	-
9606	51497	NELFCD	-	HSPC130|NELF-C|NELF-D|TH1|TH1L	MIM:605297|HGNC:HGNC:15934|Ensembl:ENSG00000101158	20	20q13.32	negative elongation factor complex member C/D	protein-coding	NELFCD	negative elongation factor complex member C/D	O	negative elongation factor C/D|NELF-C/D|TH1 drosophila homolog|TH1-like protein|negative elongation factor proteins C and D|trihydrophobin 1	20201206	-
9606	51499	TRIAP1	-	HSPC132|MDM35|P53CSV|WF-1	MIM:614943|HGNC:HGNC:26937|Ensembl:ENSG00000170855	12	12q24.31	TP53 regulated inhibitor of apoptosis 1	protein-coding	TRIAP1	TP53 regulated inhibitor of apoptosis 1	O	TP53-regulated inhibitor of apoptosis 1|mitochondrial distribution and morphology 35 homolog|p53-inducible cell-survival factor|protein 15E1.1	20201213	-
9606	51501	HIKESHI	-	C11orf73|HLD13|HSPC138|HSPC179|L7RN6|OPI10	MIM:614908|HGNC:HGNC:26938|Ensembl:ENSG00000149196	11	11q14.2	heat shock protein nuclear import factor hikeshi	protein-coding	HIKESHI	heat shock protein nuclear import factor hikeshi	O	protein Hikeshi|Hikeshi, heat shock protein nuclear import factor|lethal, Chr 7, Rinchik 6	20201124	-
9606	51503	CWC15	-	AD002|C11orf5|Cwf15|HSPC148|ORF5	HGNC:HGNC:26939|Ensembl:ENSG00000150316	11	11q21	CWC15 spliceosome associated protein homolog	protein-coding	CWC15	CWC15 spliceosome associated protein homolog	O	spliceosome-associated protein CWC15 homolog|CWC15 spliceosome-associated protein	20201124	-
9606	51504	TRMT112	-	HSPC152|HSPC170|TRM112|TRMT11-2|hTrm112	MIM:618630|HGNC:HGNC:26940|Ensembl:ENSG00000173113	11	11q13.1	tRNA methyltransferase subunit 11-2	protein-coding	TRMT112	tRNA methyltransferase subunit 11-2	O	multifunctional methyltransferase subunit TRM112-like protein|TRM112-like protein|tRNA methyltransferase 11-2 homolog|tRNA methyltransferase 112 homolog	20210103	-
9606	51506	UFC1	-	HSPC155|NEDSG	MIM:610554|HGNC:HGNC:26941|Ensembl:ENSG00000143222	1	1q23.3	ubiquitin-fold modifier conjugating enzyme 1	protein-coding	UFC1	ubiquitin-fold modifier conjugating enzyme 1	O	ubiquitin-fold modifier-conjugating enzyme 1|Ufm1-conjugating enzyme 1	20210123	-
9606	51507	RTF2	-	C20orf43|CDAO5|HSPC164|RTFDC1|SHUJUN-3	HGNC:HGNC:15890|Ensembl:ENSG00000022277	20	20q13.31	replication termination factor 2	protein-coding	RTF2	replication termination factor 2	O	replication termination factor 2|UPF0549 protein C20orf43|protein RTF2 homolog|replication termination factor 2 domain containing 1|replication termination factor 2 domain-containing protein 1	20210110	-
9606	51510	CHMP5	-	C9orf83|CGI-34|HSPC177|PNAS-2|SNF7DC2|Vps60	MIM:610900|HGNC:HGNC:26942|Ensembl:ENSG00000086065	9	9p13.3	charged multivesicular body protein 5	protein-coding	CHMP5	charged multivesicular body protein 5	O	charged multivesicular body protein 5|SNF7 domain containing 2|SNF7 domain-containing protein 2|apoptosis-related protein PNAS-2|chromatin-modifying protein 5|hVps60|vacuolar protein sorting-associated protein 60	20201206	-
9606	51512	GTSE1	-	B99	MIM:607477|HGNC:HGNC:13698|Ensembl:ENSG00000075218	22	22q13.31	G2 and S-phase expressed 1	protein-coding	GTSE1	G2 and S-phase expressed 1	O	G2 and S phase-expressed protein 1|G-2 and S-phase expressed 1|protein B99 homolog	20201124	-
9606	51513	ETV7	-	TEL-2|TEL2|TELB	MIM:605255|HGNC:HGNC:18160|Ensembl:ENSG00000010030	6	6p21.31	ETS variant transcription factor 7	protein-coding	ETV7	ETS variant transcription factor 7	O	transcription factor ETV7|ETS translocation variant 7|ETS variant 7|ETS-related protein Tel2|Ets transcription factor TEL-2b|TEL2 oncogene|ets variant gene 7 (TEL2 oncogene)|tel-related Ets factor	20201124	-
9606	51514	DTL	-	CDT2|DCAF2|L2DTL|RAMP	MIM:610617|HGNC:HGNC:30288|Ensembl:ENSG00000143476	1	1q32.3	denticleless E3 ubiquitin protein ligase homolog	protein-coding	DTL	denticleless E3 ubiquitin protein ligase homolog	O	denticleless protein homolog|DDB1- and CUL4-associated factor 2|RA-regulated nuclear matrix-associated protein|lethal(2) denticleless protein homolog|retinoic acid-regulated nuclear matrix-associated protein	20201124	-
9606	51517	NCKIPSD	-	AF3P21|DIP|DIP1|ORF1|SPIN90|VIP54|WASLBP|WISH	MIM:606671|HGNC:HGNC:15486|Ensembl:ENSG00000213672	3	3p21.31	NCK interacting protein with SH3 domain	protein-coding	NCKIPSD	NCK interacting protein with SH3 domain	O	NCK-interacting protein with SH3 domain|54 kDa VacA-interacting protein|54 kDa vimentin-interacting protein|90 kDa SH3 protein interacting with Nck|SH3 adapter protein SPIN90|SH3 protein interacting with Nck, 90 kDa|WASP-interacting SH3-domain protein|dia interacting protein|dia-interacting protein 1|diaphanous protein interacting protein|wiskott-Aldrich syndrome protein-interacting protein	20201124	-
9606	51520	LARS1	-	HSPC192|ILFS1|LARS|LEURS|LEUS|LFIS|LRS|PIG44|RNTLS|hr025Cl	MIM:151350|HGNC:HGNC:6512|Ensembl:ENSG00000133706	5	5q32	leucyl-tRNA synthetase 1	protein-coding	LARS1	leucyl-tRNA synthetase 1	O	leucine--tRNA ligase, cytoplasmic|cytoplasmic leucyl-tRNA synthetase|cytosolic leucyl-tRNA synthetase|leucine tRNA ligase 1, cytoplasmic|leucine translase|proliferation-inducing gene 44	20210103	-
9606	51522	TMEM14C	-	C6orf53|HSPC194|MSTP073|NET26|bA421M1.6	MIM:615318|HGNC:HGNC:20952|Ensembl:ENSG00000111843	6	6p24.2	transmembrane protein 14C	protein-coding	TMEM14C	transmembrane protein 14C	O	transmembrane protein 14C	20201124	-
9606	51523	CXXC5	-	CF5|HSPC195|RINF|WID	MIM:612752|HGNC:HGNC:26943|Ensembl:ENSG00000171604	5	5q31.2	CXXC finger protein 5	protein-coding	CXXC5	CXXC finger protein 5	O	CXXC-type zinc finger protein 5|CXXC finger 5 protein|WT1-induced Inhibitor of Dishevelled|putative MAPK-activating protein PM08|putative NF-kappa-B-activating protein 102|retinoid-inducible nuclear factor	20201124	-
9606	51524	TMEM138	-	HSPC196	MIM:614459|HGNC:HGNC:26944|Ensembl:ENSG00000149483	11	11q12.2	transmembrane protein 138	protein-coding	TMEM138	transmembrane protein 138	O	transmembrane protein 138	20201124	-
9606	51526	OSER1	-	C20orf111|HSPC207|Osr1|Perit1|dJ1183I21.1	HGNC:HGNC:16105|Ensembl:ENSG00000132823	20	20q13.12	oxidative stress responsive serine rich 1	protein-coding	OSER1	oxidative stress responsive serine rich 1	O	oxidative stress-responsive serine-rich protein 1|oxidative stress-responsive 1|oxidative stress-responsive protein 1|peroxide-inducible transcript 1 protein	20201124	-
9606	51527	GSKIP	-	C14orf129|HSPC210	MIM:616605|HGNC:HGNC:20343|Ensembl:ENSG00000100744	14	14q32.2	GSK3B interacting protein	protein-coding	GSKIP	GSK3B interacting protein	O	GSK3B-interacting protein|GSK3-beta interaction protein	20201124	-
9606	51528	JKAMP	-	C14orf100|C24orf100|CDA06|HSPC213|HSPC327|JAMP	MIM:611176|HGNC:HGNC:20184|Ensembl:ENSG00000050130	14	14q23.1	JNK1/MAPK8 associated membrane protein	protein-coding	JKAMP	JNK1/MAPK8 associated membrane protein	O	JNK1/MAPK8-associated membrane protein|JNK-associated membrane protein|Jun N-terminal kinase 1-associated membrane protein|medulloblastoma antigen MU-MB-50.4	20210123	-
9606	51529	ANAPC11	-	APC11|Apc11p|HSPC214	MIM:614534|HGNC:HGNC:14452|Ensembl:ENSG00000141552	17	17q25.3	anaphase promoting complex subunit 11	protein-coding	ANAPC11	anaphase promoting complex subunit 11	O	anaphase-promoting complex subunit 11|APC11 anaphase promoting complex subunit 11 homolog|anaphase promoting complex subunit 11 (yeast APC11 homolog)|cyclosome subunit 11|hepatocellular carcinoma-associated RING finger protein	20201213	-
9606	51530	ZC3HC1	-	HSPC216|NIPA	HGNC:HGNC:29913|Ensembl:ENSG00000091732	7	7q32.2	zinc finger C3HC-type containing 1	protein-coding	ZC3HC1	zinc finger C3HC-type containing 1	O	nuclear-interacting partner of ALK|hematopoietic stem/progenitor cell protein 216|nuclear interacting partner of anaplastic lymphoma kinase (ALK)	20201124	-
9606	51531	TRMO	-	C9orf156|HSPC219|NAP1	HGNC:HGNC:30967|Ensembl:ENSG00000136932	9	9q22.33	tRNA methyltransferase O	protein-coding	TRMO	tRNA methyltransferase O	O	tRNA (adenine(37)-N6)-methyltransferase|Nef (lentivirus myristoylated factor) associated protein 1|Nef associated protein 1|nef-associated protein 1|thioesterase NAP1	20201217	-
9606	51533	PHF7	-	HSPC045|HSPC226|NYD-SP6	HGNC:HGNC:18458|Ensembl:ENSG00000010318	3	3p21.1	PHD finger protein 7	protein-coding	PHF7	PHD finger protein 7	O	PHD finger protein 7|testicular secretory protein Li 34|testis development protein NYD-SP6	20201124	-
9606	51534	VTA1	-	C6orf55|DRG-1|DRG1|HSPC228|LIP5|My012|SBP1	MIM:610902|HGNC:HGNC:20954|Ensembl:ENSG00000009844	6	6q24.1-q24.2	vesicle trafficking 1	protein-coding	VTA1	vesicle trafficking 1	O	vacuolar protein sorting-associated protein VTA1 homolog|LYST-interacting protein 5|SKD1-binding protein 1|Vps20-associated 1 homolog|dopamine-responsive gene 1 protein|homolog of mouse SKD1-binding protein 1|vesicle (multivesicular body) trafficking 1	20201206	-
9606	51535	PPHLN1	-	CR|HSPC206|HSPC232	MIM:608150|HGNC:HGNC:19369|Ensembl:ENSG00000134283	12	12q12	periphilin 1	protein-coding	PPHLN1	periphilin 1	O	periphilin-1|CDC7 expression repressor|gastric cancer antigen Ga50	20210103	-
9606	51537	MTFP1	-	HSPC242|MTP18	MIM:610235|HGNC:HGNC:26945|Ensembl:ENSG00000242114	22	22q12.2	mitochondrial fission process 1	protein-coding	MTFP1	mitochondrial fission process 1	O	mitochondrial fission process protein 1|mitochondrial 18 kDa protein|mitochondrial fission protein MTP18|mitochondrial protein 18 kDa	20201124	-
9606	51538	ZCCHC17	-	HSPC251|PS1D|pNO40	HGNC:HGNC:30246|Ensembl:ENSG00000121766	1	1p35.2	zinc finger CCHC-type containing 17	protein-coding	ZCCHC17	zinc finger CCHC-type containing 17	O	nucleolar protein of 40 kDa|nucleolar protein 40|pnn-interacting nucleolar protein|putative S1 RNA binding domain protein|zinc finger CCHC domain-containing protein 17|zinc finger, CCHC domain containing 17	20201206	-
9606	51540	SCLY	-	SCL|hSCL	MIM:611056|HGNC:HGNC:18161|Ensembl:ENSG00000132330	2	2q37.3	selenocysteine lyase	protein-coding	SCLY	selenocysteine lyase	O	selenocysteine lyase	20201213	-
9606	51542	VPS54	-	HCC8|PPP1R164|SLP-8p|VPS54L|WR|hVps54L	MIM:614633|HGNC:HGNC:18652|Ensembl:ENSG00000143952	2	2p15-p14	VPS54 subunit of GARP complex	protein-coding	VPS54	VPS54 subunit of GARP complex	O	vacuolar protein sorting-associated protein 54|VPS54, GARP complex subunit|hepatocellular carcinoma protein 8|protein phosphatase 1, regulatory subunit 164|tumor antigen HOM-HCC-8|tumor antigen SLP-8p|vacuolar protein sorting 54 homolog	20201124	-
9606	51545	ZNF581	-	HSPC189	HGNC:HGNC:25017|Ensembl:ENSG00000171425	19	19q13.42	zinc finger protein 581	protein-coding	ZNF581	zinc finger protein 581	O	zinc finger protein 581	20201213	-
9606	51547	SIRT7	-	SIR2L7	MIM:606212|HGNC:HGNC:14935|Ensembl:ENSG00000187531	17	17q25.3	sirtuin 7	protein-coding	SIRT7	sirtuin 7	O	NAD-dependent protein deacetylase sirtuin-7|NAD-dependent deacetylase sirtuin-7|NAD-dependent protein deacylase sirtuin-7|SIR2-like protein 7|regulatory protein SIR2 homolog 7|silent mating type information regulation 2, S.cerevisiae, homolog 7|sir2-related protein type 7|sirtuin type 7	20201213	-
9606	51548	SIRT6	-	SIR2L6	MIM:606211|HGNC:HGNC:14934|Ensembl:ENSG00000077463	19	19p13.3	sirtuin 6	protein-coding	SIRT6	sirtuin 6	O	NAD-dependent protein deacetylase sirtuin-6|SIR2-like protein 6|regulatory protein SIR2 homolog 6|sir2-related protein type 6|sirtuin type 6	20201227	-
9606	51550	CINP	-	-	MIM:613362|HGNC:HGNC:23789|Ensembl:ENSG00000100865	14	14q32.31	cyclin dependent kinase 2 interacting protein	protein-coding	CINP	cyclin dependent kinase 2 interacting protein	O	cyclin-dependent kinase 2-interacting protein|CDK2-interacting protein	20201124	-
9606	51552	RAB14	-	FBP|RAB-14	MIM:612673|HGNC:HGNC:16524|Ensembl:ENSG00000119396	9	9q33.2	RAB14, member RAS oncogene family	protein-coding	RAB14	RAB14, member RAS oncogene family	O	ras-related protein Rab-14|F protein-binding protein 1|bA165P4.3 (member RAS oncogene family)|small GTP binding protein RAB14	20210110	-
9606	51554	ACKR4	-	CC-CKR-11|CCBP2|CCR-11|CCR10|CCR11|CCRL1|CCX CKR|CCX-CKR|CKR-11|PPR1|VSHK1	MIM:606065|HGNC:HGNC:1611|Ensembl:ENSG00000129048	3	3q22.1	atypical chemokine receptor 4	protein-coding	ACKR4	atypical chemokine receptor 4	O	atypical chemokine receptor 4|C-C CKR-11|C-C chemokine receptor type 11|CC chemokine receptor-like 1|chemocentryx chemokine receptor|chemokine (C-C motif) receptor-like 1|chemokine, cc motif, receptor-like protein 1|orphan seven-transmembrane receptor, chemokine related	20201213	-
9606	51555	PEX5L	-	PEX5R|PEX5RP|PXR2|PXR2B|TRIP8b	MIM:611058|HGNC:HGNC:30024|Ensembl:ENSG00000114757	3	3q26.33	peroxisomal biogenesis factor 5 like	protein-coding	PEX5L	peroxisomal biogenesis factor 5 like	O	PEX5-related protein|HCN channel auxiliary subunit|PEX2-related protein|PEX5-like protein|Pex5p-related protein|peroxin-5-related protein|peroxisome biogenesis factor 5-like|tetratricopeptide repeat-containing Rab8b-interacting protein	20201124	-
9606	51557	LGSN	-	GLULD1|LGS	MIM:611470|HGNC:HGNC:21016|Ensembl:ENSG00000146166	6	6q12	lengsin, lens protein with glutamine synthetase domain	protein-coding	LGSN	lengsin, lens protein with glutamine synthetase domain	O	lengsin|glutamate-ammonia ligase (glutamine synthase) domain containing 1|glutamate-ammonia ligase domain-containing protein 1	20201124	-
9606	51559	NT5DC3	-	TU12B1-TY|TU12B1TY	MIM:611076|HGNC:HGNC:30826|Ensembl:ENSG00000111696	12	12q23.3	5'-nucleotidase domain containing 3	protein-coding	NT5DC3	5'-nucleotidase domain containing 3	O	5'-nucleotidase domain-containing protein 3	20201128	-
9606	51560	RAB6B	-	-	MIM:615852|HGNC:HGNC:14902|Ensembl:ENSG00000154917	3	3q22.1	RAB6B, member RAS oncogene family	protein-coding	RAB6B	RAB6B, member RAS oncogene family	O	ras-related protein Rab-6B|small GTP-binding protein|small GTPase RAB6B	20201213	-
9606	51561	IL23A	-	IL-23|IL-23A|IL23P19|P19|SGRF	MIM:605580|HGNC:HGNC:15488|Ensembl:ENSG00000110944	12	12q13.3	interleukin 23 subunit alpha	protein-coding	IL23A	interleukin 23 subunit alpha	O	interleukin-23 subunit alpha|IL-23 subunit alpha|IL-23-A|IL-23p19|JKA3 induced upon T-cell activation|interleukin 23 p19 subunit|interleukin 23, alpha subunit p19|interleukin-23 subunit p19|interleukin-six, G-CSF related factor	20210118	-
9606	51562	MBIP	-	-	MIM:609431|HGNC:HGNC:20427|Ensembl:ENSG00000151332	14	14q13.3	MAP3K12 binding inhibitory protein 1	protein-coding	MBIP	MAP3K12 binding inhibitory protein 1	O	MAP3K12-binding inhibitory protein 1|MAPK upstream kinase-binding inhibitory protein|MUK-binding inhibitory protein	20210103	-
9606	51564	HDAC7	-	HD7|HD7A|HDAC7A	MIM:606542|HGNC:HGNC:14067|Ensembl:ENSG00000061273	12	12q13.11	histone deacetylase 7	protein-coding	HDAC7	histone deacetylase 7	O	histone deacetylase 7|histone deacetylase 7A	20210118	-
9606	51566	ARMCX3	-	ALEX3|GASP6|dJ545K15.2	MIM:300364|HGNC:HGNC:24065|Ensembl:ENSG00000102401	X	Xq22.1	armadillo repeat containing X-linked 3	protein-coding	ARMCX3	armadillo repeat containing X-linked 3	O	armadillo repeat-containing X-linked protein 3|1200004E24Rik|ARM protein lost in epithelial cancers on chromosome X 3|arm protein lost in epithelial cancers, X chromosome, 3	20210103	-
9606	51567	TDP2	-	AD022|EAP2|EAPII|TTRAP|dJ30M3.3|hTDP2	MIM:605764|HGNC:HGNC:17768|Ensembl:ENSG00000111802	6	6p22.3	tyrosyl-DNA phosphodiesterase 2	protein-coding	TDP2	tyrosyl-DNA phosphodiesterase 2	O	tyrosyl-DNA phosphodiesterase 2|5'-Tyr-DNA phosphodiesterase|5'-tyrosyl-DNA phosphodiesterase|ETS1-associated protein 2|ETS1-associated protein II|TRAF and TNF receptor-associated protein|VPg unlinkase|epididymis secretory sperm binding protein|tyr-DNA phosphodiesterase 2|tyrosyl-RNA phosphodiesterase	20210103	-
9606	51569	UFM1	-	BM-002|C13orf20|HLD14	MIM:610553|HGNC:HGNC:20597|Ensembl:ENSG00000120686	13	13q13.3	ubiquitin fold modifier 1	protein-coding	UFM1	ubiquitin fold modifier 1	O	ubiquitin-fold modifier 1	20210123	-
9606	51571	CYRIB	-	BM-009|CYRI|CYRI-B|FAM49B|L1	MIM:617978|HGNC:HGNC:25216|Ensembl:ENSG00000153310	8	8q24.21	CYFIP related Rac1 interactor B	protein-coding	CYRIB	CYFIP related Rac1 interactor B	O	CYFIP-related Rac1 interactor B|FAM49B/JPH1 fusion|MTSS1/FAM49B fusion|family with sequence similarity 49 member B|protein FAM49B	20201213	-
9606	51573	GDE1	-	363E6.2|MIR16	MIM:605943|HGNC:HGNC:29644|Ensembl:ENSG00000006007	16	16p12.3	glycerophosphodiester phosphodiesterase 1	protein-coding	GDE1	glycerophosphodiester phosphodiesterase 1	O	glycerophosphodiester phosphodiesterase 1|RGS16-interacting membrane protein|glycerophosphoinositol glycerophosphodiesterase GDE1|lysophospholipase D GDE1|membrane interacting protein of RGS16	20210103	-
9606	51574	LARP7	-	ALAZS|HDCMA18P|PIP7S|hLARP7	MIM:612026|HGNC:HGNC:24912|Ensembl:ENSG00000174720	4	4q25	La ribonucleoprotein 7, transcriptional regulator	protein-coding	LARP7	La ribonucleoprotein 7, transcriptional regulator	O	la-related protein 7|La ribonucleoprotein domain family member 7|P-TEFb-interaction protein for 7SK stability	20210103	-
9606	51575	ESF1	-	ABTAP|C20orf6|HDCMC28P|bA526K24.1	MIM:618765|HGNC:HGNC:15898|Ensembl:ENSG00000089048	20	20p12.1	ESF1 nucleolar pre-rRNA processing protein homolog	protein-coding	ESF1	ESF1 nucleolar pre-rRNA processing protein homolog	O	ESF1 homolog|ABT1-associated protein	20201124	-
9606	51581	ERVH-6	-	-	HGNC:HGNC:39058	Y	Yq11.223	endogenous retrovirus group H member 6	other	ERVH-6	endogenous retrovirus group H member 6	O	-	20170408	-
9606	51582	AZIN1	-	AZI|AZI1|AZIA1|OAZI|OAZIN|ODC1L	MIM:607909|HGNC:HGNC:16432|Ensembl:ENSG00000155096	8	8q22.3	antizyme inhibitor 1	protein-coding	AZIN1	antizyme inhibitor 1	O	antizyme inhibitor 1|ornithine decarboxylase antizyme inhibitor	20201213	-
9606	51585	PCF11	-	-	MIM:608876|HGNC:HGNC:30097|Ensembl:ENSG00000165494	11	11q14.1	PCF11 cleavage and polyadenylation factor subunit	protein-coding	PCF11	PCF11 cleavage and polyadenylation factor subunit	O	pre-mRNA cleavage complex 2 protein Pcf11|PCF11, cleavage and polyadenylation factor subunit, homolog|PCF11p homolog|pre-mRNA cleavage complex II protein Pcf11	20201124	-
9606	51586	MED15	-	ARC105|CAG7A|CTG7A|PCQAP|TIG-1|TIG1|TNRC7	MIM:607372|HGNC:HGNC:14248|Ensembl:ENSG00000099917	22	22q11.21	mediator complex subunit 15	protein-coding	MED15	mediator complex subunit 15	O	mediator of RNA polymerase II transcription subunit 15|CTG repeat protein 7a|PC2 (positive cofactor 2, multiprotein complex) glutamine/Q-rich-associated protein|PC2 glutamine/Q-rich-associated protein|PC2-glutamine-rich-associated protein|TPA inducible gene-1|TPA inducible protein|TPA-inducible gene 1 protein|activator-recruited cofactor 105 kDa component|activator-recruited cofactor, 105-kD|positive cofactor 2, glutamine/Q-rich-associated protein|trinucleotide repeat containing 7|trinucleotide repeat-containing gene 7 protein	20201213	-
9606	51588	PIAS4	-	PIAS-gamma|PIASY|Piasg|ZMIZ6	MIM:605989|HGNC:HGNC:17002|Ensembl:ENSG00000105229	19	19p13.3	protein inhibitor of activated STAT 4	protein-coding	PIAS4	protein inhibitor of activated STAT 4	O	E3 SUMO-protein ligase PIAS4|RING-type E3 ubiquitin transferase PIAS4|protein inhibitor of activated STAT protein 4|protein inhibitor of activated STAT protein PIASy|protein inhibitor of activated STAT protein gamma|zinc finger, MIZ-type containing 6	20201213	-
9606	51592	TRIM33	-	ECTO|PTC7|RFG7|TF1G|TIF1G|TIF1GAMMA|TIFGAMMA	MIM:605769|HGNC:HGNC:16290|Ensembl:ENSG00000197323	1	1p13.2	tripartite motif containing 33	protein-coding	TRIM33	tripartite motif containing 33	O	E3 ubiquitin-protein ligase TRIM33|RET-fused gene 7 protein|RING-type E3 ubiquitin transferase TRIM33|TIF1-gamma|ectodermin homolog|protein Rfg7|transcriptional intermediary factor 1 gamma	20201227	-
9606	51593	SRRT	-	ARS2|ASR2|serrate	MIM:614469|HGNC:HGNC:24101|Ensembl:ENSG00000087087	7	7q22.1	serrate, RNA effector molecule	protein-coding	SRRT	serrate, RNA effector molecule	O	serrate RNA effector molecule homolog|arsenate resistance protein 2|arsenate resistance protein ARS2|arsenite resistance protein|arsenite-resistance protein 2	20210103	-
9606	51594	NBAS	-	ILFS2|NAG|SOPH	MIM:608025|HGNC:HGNC:15625|Ensembl:ENSG00000151779	2	2p24.3	NBAS subunit of NRZ tethering complex	protein-coding	NBAS	NBAS subunit of NRZ tethering complex	O	neuroblastoma-amplified sequence|NAG/BC035112 fusion|NAG/FAM49A fusion|neuroblastoma amplified sequence|neuroblastoma-amplified gene protein	20210110	-
9606	51596	CUTA	-	ACHAP|C6orf82	MIM:616953|HGNC:HGNC:21101|Ensembl:ENSG00000112514	6	6p21.32	cutA divalent cation tolerance homolog	protein-coding	CUTA	cutA divalent cation tolerance homolog	O	protein CutA|acetylcholinesterase-associated protein|brain acetylcholinesterase putative membrane anchor|divalent cation tolerant protein CUTA	20201124	-
9606	51599	LSR	-	ILDR3|LISCH7	MIM:616582|HGNC:HGNC:29572|Ensembl:ENSG00000105699	19	19q13.12	lipolysis stimulated lipoprotein receptor	protein-coding	LSR	lipolysis stimulated lipoprotein receptor	O	lipolysis-stimulated lipoprotein receptor|LISCH protein|angulin-1|immunoglobulin-like domain containing receptor 3|lipolysis-stimulated remnant|liver-specific bHLH-Zip transcription factor	20210110	-
9606	51601	LIPT1	-	LIPT1D	MIM:610284|HGNC:HGNC:29569|Ensembl:ENSG00000144182	2	2q11.2	lipoyltransferase 1	protein-coding	LIPT1	lipoyltransferase 1	O	lipoyltransferase 1, mitochondrial|lipoate biosynthesis protein|lipoyl ligase	20201213	-
9606	51602	NOP58	-	HSPC120|NOP5|NOP5/NOP58	MIM:616742|HGNC:HGNC:29926|Ensembl:ENSG00000055044	2	2q33.1	NOP58 ribonucleoprotein	protein-coding	NOP58	NOP58 ribonucleoprotein	O	nucleolar protein 58|NOP58 ribonucleoprotein homolog|nucleolar protein 5|nucleolar protein NOP5/NOP58	20210103	-
9606	51603	EEF1AKNMT	-	5630401D24Rik|CGI-01|DFNB26|DFNB26M|DFNM1|KIAA0859|METTL13|feat	MIM:617987|HGNC:HGNC:24248|Ensembl:ENSG00000010165	1	1q24.3	eEF1A lysine and N-terminal methyltransferase	protein-coding	EEF1AKNMT	eEF1A lysine and N-terminal methyltransferase	O	eEF1A lysine and N-terminal methyltransferase|antiapoptotic protein FEAT|deafness (autosomal recessive, nonsyndromic) modifier 1|deafness (recessive, non-syndromic) modifier 1|deafness (recessive, nonsyndromic) modifier 1|eEF1A-KNMT|faint expression in normal tissues, aberrant overexpression in tumors|methyltransferase like 13|methyltransferase-like protein 13	20201128	-
9606	51604	PIGT	-	CGI-06|MCAHS3|NDAP|PNH2	MIM:610272|HGNC:HGNC:14938|Ensembl:ENSG00000124155	20	20q13.12	phosphatidylinositol glycan anchor biosynthesis class T	protein-coding	PIGT	phosphatidylinositol glycan anchor biosynthesis class T	O	GPI transamidase component PIG-T|GPI transamidase subunit|neurotrophin-regulated neuronal development-associated protein|phosphatidylinositol-glycan biosynthesis class T protein	20210103	-
9606	51605	TRMT6	-	CGI-09|GCD10|Gcd10p	HGNC:HGNC:20900|Ensembl:ENSG00000089195	20	20p12.3	tRNA methyltransferase 6	protein-coding	TRMT6	tRNA methyltransferase 6	O	tRNA (adenine(58)-N(1))-methyltransferase non-catalytic subunit TRM6|mRNA methyladenosine-N(1)-methyltransferase non-catalytic subunit TRM6|tRNA methyltransferase 6 homolog|tRNA(m1A58)MTase subunit TRM6	20201124	-
9606	51606	ATP6V1H	-	CGI-11|MSTP042|NBP1|SFD|SFDalpha|SFDbeta|VMA13	MIM:608861|HGNC:HGNC:18303|Ensembl:ENSG00000047249	8	8q11.23	ATPase H+ transporting V1 subunit H	protein-coding	ATP6V1H	ATPase H+ transporting V1 subunit H	O	V-type proton ATPase subunit H|ATPase, H+ transporting, lysosomal 50/57kDa, V1 subunit H|V-ATPase 50/57 kDa subunits|V-ATPase subunit H|nef-binding protein 1|protein VMA13 homolog|vacuolar ATP synthase subunit H|vacuolar ATPase subunit H|vacuolar proton pump subunit H|vacuolar proton pump subunit SFD	20201217	-
9606	51608	GET4	-	C7orf20|CEE|CGI-20|TRC35	MIM:612056|HGNC:HGNC:21690|Ensembl:ENSG00000239857	7	7p22.3	guided entry of tail-anchored proteins factor 4	protein-coding	GET4	guided entry of tail-anchored proteins factor 4	O	Golgi to ER traffic protein 4 homolog|H_NH1244M04.5|conserved edge expressed protein|conserved edge protein|golgi to ER traffic protein 4|transmembrane domain recognition complex 35 kDa subunit|transmembrane domain recognition complex, 35kDa	20201213	-
9606	51611	DPH5	-	AD-018|CGI-30|HSPC143|NPD015	MIM:611075|HGNC:HGNC:24270|Ensembl:ENSG00000117543	1	1p21.2	diphthamide biosynthesis 5	protein-coding	DPH5	diphthamide biosynthesis 5	O	diphthine methyl ester synthase|DPH5 homolog|diphthamide biosynthesis methyltransferase|diphthine synthase|protein x 0011	20201124	-
9606	51614	ERGIC3	-	C20orf47|C2orf47|CGI-54|Erv46|NY-BR-84|PRO0989|SDBCAG84|dJ477O4.2	MIM:616971|HGNC:HGNC:15927|Ensembl:ENSG00000125991	20	20q11.22	ERGIC and golgi 3	protein-coding	ERGIC3	ERGIC and golgi 3	O	endoplasmic reticulum-Golgi intermediate compartment protein 3|endoplasmic reticulum-localized protein ERp43|serologically defined breast cancer antigen 84|serologically defined breast cancer antigen NY-BR-84	20201206	-
9606	51616	TAF9B	-	DN-7|DN7|TAF9L|TAFII31L|TFIID-31	MIM:300754|HGNC:HGNC:17306|Ensembl:ENSG00000187325	X	Xq21.1	TATA-box binding protein associated factor 9b	protein-coding	TAF9B	TATA-box binding protein associated factor 9b	O	transcription initiation factor TFIID subunit 9B|TAF9-like RNA polymerase II, TATA box binding protein (TBP)-associated factor, 31kDa|TAF9B RNA polymerase II, TATA box binding protein (TBP)-associated factor, 31kDa|TBP-associated factor 9L|neuronal cell death-related protein 7|transcription initiation factor IID, 31kD subunit|transcription-associated factor TAFII31L	20201124	-
9606	51617	NSG2	-	CALY3|HMP19	MIM:616752|HGNC:HGNC:24955|Ensembl:ENSG00000170091	5	5q35.2	neuronal vesicle trafficking associated 2	protein-coding	NSG2	neuronal vesicle trafficking associated 2	O	neuronal vesicle trafficking-associated protein 2|calcyon family member 3|hypothalamus golgi apparatus expressed 19 kDa protein|neuron-specific protein family member 2|p19 protein|protein p19	20201124	-
9606	51619	UBE2D4	-	HBUCE1	HGNC:HGNC:21647|Ensembl:ENSG00000078967	7	7p13	ubiquitin conjugating enzyme E2 D4 (putative)	protein-coding	UBE2D4	ubiquitin conjugating enzyme E2 D4 (putative)	O	ubiquitin-conjugating enzyme E2 D4|E2 ubiquitin-conjugating enzyme D4|ubiquitin carrier protein D4|ubiquitin conjugating enzyme E2D 4 (putative)|ubiquitin-conjugating enzyme HBUCE1|ubiquitin-protein ligase D4	20201124	-
```
