## Additional file 6 for "Novel Driver Strength Index highlights important cancer genes in TCGA PanCanAtlas patients": Homo_sapiens.gene_info (part 5 of 14)

```
9606	51621	KLF13	-	BTEB3|FKLF2|NSLP1|RFLAT-1|RFLAT1	MIM:605328|HGNC:HGNC:13672|Ensembl:ENSG00000169926	15	15q13.3	Kruppel like factor 13	protein-coding	KLF13	Kruppel like factor 13	O	Krueppel-like factor 13|BTE-binding protein 3|RANTES factor of late activated T lymphocytes-1|basic transcription element binding protein 3|novel Sp1-like zinc finger transcription factor 1|transcription factor BTEB3|transcription factor NSLP1	20201213	-
9606	51622	CCZ1	-	C7orf28A|CCZ1A|CGI-43|H_DJ1163J12.2	HGNC:HGNC:21691|Ensembl:ENSG00000122674	7	7p22.1	CCZ1 homolog, vacuolar protein trafficking and biogenesis associated	protein-coding	CCZ1	CCZ1 homolog, vacuolar protein trafficking and biogenesis associated	O	vacuolar fusion protein CCZ1 homolog|CCZ1 vacuolar protein trafficking and biogenesis associated homolog|H_NH0577018.2	20210103	-
9606	51626	DYNC2LI1	-	CGI-60|D2LIC|LIC3	MIM:617083|HGNC:HGNC:24595|Ensembl:ENSG00000138036	2	2p21	dynein cytoplasmic 2 light intermediate chain 1	protein-coding	DYNC2LI1	dynein cytoplasmic 2 light intermediate chain 1	O	cytoplasmic dynein 2 light intermediate chain 1	20201213	-
9606	51629	SLC25A39	-	CGI-69|CGI69	MIM:610820|HGNC:HGNC:24279|Ensembl:ENSG00000013306	17	17q21.31	solute carrier family 25 member 39	protein-coding	SLC25A39	solute carrier family 25 member 39	O	solute carrier family 25 member 39	20201124	-
9606	51631	LUC7L2	-	CGI-59|CGI-74|LUC7B2	MIM:613056|HGNC:HGNC:21608|Ensembl:ENSG00000146963	7	7q34	LUC7 like 2, pre-mRNA splicing factor	protein-coding	LUC7L2	LUC7 like 2, pre-mRNA splicing factor	O	putative RNA-binding protein Luc7-like 2|LUC7-like 2	20210103	-
9606	51633	OTUD6B	-	CGI-77|DUBA-5|DUBA5|IDDFSDA	MIM:612021|HGNC:HGNC:24281|Ensembl:ENSG00000155100	8	8q21.3	OTU deubiquitinase 6B	protein-coding	OTUD6B	OTU deubiquitinase 6B	O	deubiquitinase OTUD6B|OTU domain containing 6B|OTU domain-containing protein 6B	20201213	-
9606	51634	RBMX2	-	CGI-79|Snu17	HGNC:HGNC:24282|Ensembl:ENSG00000134597	X	Xq26.1	RNA binding motif protein X-linked 2	protein-coding	RBMX2	RNA binding motif protein X-linked 2	O	RNA-binding motif protein, X-linked 2	20201124	-
9606	51635	DHRS7	-	CGI-86|SDR34C1|retDSR4|retSDR4	MIM:612833|HGNC:HGNC:21524|Ensembl:ENSG00000100612	14	14q23.1	dehydrogenase/reductase 7	protein-coding	DHRS7	dehydrogenase/reductase 7	O	dehydrogenase/reductase SDR family member 7|dehydrogenase/reductase (SDR family) member 7|retinal short-chain dehydrogenase/reductase 4|short chain dehydrogenase/reductase family 34C member 1	20210114	-
9606	51637	RTRAF	-	C14orf166|CGI-99|CGI99|CLE|CLE7|LCRP369|RLLM1|hCLE|hCLE1	MIM:610858|HGNC:HGNC:23169|Ensembl:ENSG00000087302	14	14q22.1	RNA transcription, translation and transport factor	protein-coding	RTRAF	RNA transcription, translation and transport factor	O	RNA transcription, translation and transport factor protein|CLE7 homolog|RLL motif containing 1|UPF0568 protein C14orf166	20201124	-
9606	51639	SF3B6	-	CGI-110|HSPC175|Ht006|P14|SAP14|SAP14a|SF3B14|SF3B14a	MIM:607835|HGNC:HGNC:30096|Ensembl:ENSG00000115128	2	2p23.3	splicing factor 3b subunit 6	protein-coding	SF3B6	splicing factor 3b subunit 6	O	splicing factor 3B subunit 6|SF3b 14 kDa subunit|pre-mRNA branch site protein p14|spliceosome-associated protein, 14 kDa subunit|spliceosome-associated protein, 14-kDa|splicing factor 3B, 14 kDa subunit|splicing factor 3b, subunit 6, 14kDa	20210103	-
9606	51642	MRPL48	-	CGI-118|HSPC290|L48MT|MRP-L48	MIM:611853|HGNC:HGNC:16653|Ensembl:ENSG00000175581	11	11q13.4	mitochondrial ribosomal protein L48	protein-coding	MRPL48	mitochondrial ribosomal protein L48	O	39S ribosomal protein L48, mitochondrial|mitochondrial large ribosomal subunit protein mL48	20201206	-
9606	51643	TMBIM4	-	CGI-119|GAAP|LFG4|S1R|ZPRO	MIM:616874|HGNC:HGNC:24257|Ensembl:ENSG00000155957	12	12q14.3	transmembrane BAX inhibitor motif containing 4	protein-coding	TMBIM4	transmembrane BAX inhibitor motif containing 4	O	protein lifeguard 4|Golgi anti-apoptotic protein|Z-protein|transmembrane BAX inhibitor motif-containing protein 4	20201124	-
9606	51645	PPIL1	-	CGI-124|CYPL1|PPIase|hCyPX	MIM:601301|HGNC:HGNC:9260|Ensembl:ENSG00000137168	6	6p21.2	peptidylprolyl isomerase like 1	protein-coding	PPIL1	peptidylprolyl isomerase like 1	O	peptidyl-prolyl cis-trans isomerase-like 1|cyclophilin like 1|cyclophilin-related gene 1|peptidyl-prolyl cis-trans isomerase|peptidylprolyl isomerase (cyclophilin)-like 1|rotamase PPIL1	20201124	-
9606	51646	YPEL5	-	CGI-127	MIM:609726|HGNC:HGNC:18329|Ensembl:ENSG00000119801	2	2p23.1	yippee like 5	protein-coding	YPEL5	yippee like 5	O	protein yippee-like 5	20201124	-
9606	51647	CIAO2B	-	CGI-128|CIA2B|FAM96B|MIP18	MIM:614778|HGNC:HGNC:24261|Ensembl:ENSG00000166595	16	16q22.1	cytosolic iron-sulfur assembly component 2B	protein-coding	CIAO2B	cytosolic iron-sulfur assembly component 2B	O	cytosolic iron-sulfur assembly component 2B|MSS19-interacting protein of 18 kDa|family with sequence similarity 96 member B|mitotic spindle-associated MMXD complex subunit MIP18	20201220	-
9606	51649	MRPS23	-	CGI-138|COXPD46|HSPC329|MRP-S23	MIM:611985|HGNC:HGNC:14509|Ensembl:ENSG00000181610	17	17q22	mitochondrial ribosomal protein S23	protein-coding	MRPS23	mitochondrial ribosomal protein S23	O	28S ribosomal protein S23, mitochondrial|S23mt|mitochondrial small ribosomal subunit protein mS23	20210123	-
9606	51650	MRPS33	-	CGI-139|MRP-S33|PTD003|S33mt	MIM:611993|HGNC:HGNC:16634|Ensembl:ENSG00000090263	7	7q34	mitochondrial ribosomal protein S33	protein-coding	MRPS33	mitochondrial ribosomal protein S33	O	28S ribosomal protein S33, mitochondrial|mitochondrial small ribosomal subunit protein mS33	20201124	-
9606	51651	PTRH2	-	BIT1|CFAP37|CGI-147|IMNEPD|PTH|PTH 2|PTH2	MIM:608625|HGNC:HGNC:24265|Ensembl:ENSG00000141378	17	17q23.1	peptidyl-tRNA hydrolase 2	protein-coding	PTRH2	peptidyl-tRNA hydrolase 2	O	peptidyl-tRNA hydrolase 2, mitochondrial|bcl-2 inhibitor of transcription 1|cilia and flagella associated protein 37	20201206	-
9606	51652	CHMP3	-	CGI-149|NEDF|VPS24	MIM:610052|HGNC:HGNC:29865|Ensembl:ENSG00000115561	2	2p11.2	charged multivesicular body protein 3	protein-coding	CHMP3	charged multivesicular body protein 3	O	charged multivesicular body protein 3|25.1 protein|CHMP family, member 3|chromatin-modifying protein 3|neuroendocrine differentiation factor|vacuolar protein sorting 24 homolog|vacuolar protein sorting-associated protein 24	20201220	-
9606	51654	CDK5RAP1	-	C20orf34|C42|CGI-05|HSPC167	MIM:608200|HGNC:HGNC:15880|Ensembl:ENSG00000101391	20	20q11.21	CDK5 regulatory subunit associated protein 1	protein-coding	CDK5RAP1	CDK5 regulatory subunit associated protein 1	O	mitochondrial tRNA methylthiotransferase CDK5RAP1|CDK5 activator-binding protein C42|mt-tRNA-2-methylthio-N6-dimethylallyladenosine synthase|mt-tRNA-N6-(dimethylallyl)adenosine(37) methylthiotransferase	20201206	-
9606	51655	RASD1	-	AGS1|DEXRAS1|MGC:26290	MIM:605550|HGNC:HGNC:15828|Ensembl:ENSG00000108551	17	17p11.2	ras related dexamethasone induced 1	protein-coding	RASD1	ras related dexamethasone induced 1	O	dexamethasone-induced Ras-related protein 1|RAS, dexamethasone-induced 1|activator of G-protein signaling 1|ras-related protein	20201124	-
9606	51657	STYXL1	-	DUSP24|MK-STYX|MKSTYX	MIM:616695|HGNC:HGNC:18165|Ensembl:ENSG00000127952	7	7q11.23	serine/threonine/tyrosine interacting like 1	protein-coding	STYXL1	serine/threonine/tyrosine interacting like 1	O	serine/threonine/tyrosine-interacting-like protein 1|dual specificity phosphatase 24 (putative)|dual specificity phosphatase inhibitor MK-STYX|dual specificity protein phosphatase 24|inactive dual specificity protein phosphatase MK-STYX|map kinase phosphatase-like protein MK-STYX	20201124	-
9606	51659	GINS2	-	HSPC037|PSF2|Pfs2	MIM:610609|HGNC:HGNC:24575|Ensembl:ENSG00000131153	16	16q24.1	GINS complex subunit 2	protein-coding	GINS2	GINS complex subunit 2	O	DNA replication complex GINS protein PSF2|GINS complex subunit 2 (Psf2 homolog)	20201213	-
9606	51660	MPC1	-	BRP44L|CGI-129|MPYCD|SLC54A1	MIM:614738|HGNC:HGNC:21606|Ensembl:ENSG00000060762	6	6q27	mitochondrial pyruvate carrier 1	protein-coding	MPC1	mitochondrial pyruvate carrier 1	O	mitochondrial pyruvate carrier 1|HSPC040 protein|brain protein 44-like protein	20201213	-
9606	51661	FKBP7	-	FKBP23|PPIase	MIM:607062|HGNC:HGNC:3723|Ensembl:ENSG00000079150	2	2q31.2	FKBP prolyl isomerase 7	protein-coding	FKBP7	FKBP prolyl isomerase 7	O	peptidyl-prolyl cis-trans isomerase FKBP7|23 kDa FK506-binding protein|23 kDa FKBP|FK506 binding protein 7|FK506-binding protein 23|FKBP-23|FKBP-7|PPIase FKBP7|rotamase	20201213	-
9606	51663	ZFR	-	SPG71|ZFR1	MIM:615635|HGNC:HGNC:17277|Ensembl:ENSG00000056097	5	5p13.3	zinc finger RNA binding protein	protein-coding	ZFR	zinc finger RNA binding protein	O	zinc finger RNA-binding protein|M-phase phosphoprotein homolog	20210103	-
9606	51665	ASB1	-	ASB-1	MIM:605758|HGNC:HGNC:16011|Ensembl:ENSG00000065802	2	2q37.3	ankyrin repeat and SOCS box containing 1	protein-coding	ASB1	ankyrin repeat and SOCS box containing 1	O	ankyrin repeat and SOCS box protein 1	20201124	-
9606	51666	ASB4	-	ASB-4	MIM:605761|HGNC:HGNC:16009|Ensembl:ENSG00000005981	7	7q21.3	ankyrin repeat and SOCS box containing 4	protein-coding	ASB4	ankyrin repeat and SOCS box containing 4	O	ankyrin repeat and SOCS box protein 4	20201124	-
9606	51667	NUB1	-	BS4|NUB1L|NYREN18	MIM:607981|HGNC:HGNC:17623|Ensembl:ENSG00000013374	7	7q36.1	negative regulator of ubiquitin like proteins 1	protein-coding	NUB1	negative regulator of ubiquitin like proteins 1	O	NEDD8 ultimate buster 1|NEDD8 ultimate buster-1|renal carcinoma antigen NY-REN-18	20201124	-
9606	51668	HSPB11	-	C1orf41|FAP232|HSPCO34|IFT25|PP25	HGNC:HGNC:25019|Ensembl:ENSG00000081870	1	1p32.3	heat shock protein family B (small) member 11	protein-coding	HSPB11	heat shock protein family B (small) member 11	O	intraflagellar transport protein 25 homolog|heat shock protein beta-11|heat shock protein family B (small), member 11|intraflagellar transport 25 homolog|placental protein 25	20201213	-
9606	51669	SARAF	-	FOAP-7|HSPC035|TMEM66|XTP3	MIM:614768|HGNC:HGNC:28789|Ensembl:ENSG00000133872	8	8p12	store-operated calcium entry associated regulatory factor	protein-coding	SARAF	store-operated calcium entry associated regulatory factor	O	store-operated calcium entry-associated regulatory factor|HBV X-transactivated gene 3 protein|HBV XAg-transactivated protein 3|SOCE-associated regulatory factor|testicular secretory protein Li 59|transmembrane protein 66	20210103	-
9606	51673	TPPP3	-	CGI-38|TPPP/p20|p20|p25gamma	MIM:616957|HGNC:HGNC:24162|Ensembl:ENSG00000159713	16	16q22.1	tubulin polymerization promoting protein family member 3	protein-coding	TPPP3	tubulin polymerization promoting protein family member 3	O	tubulin polymerization-promoting protein family member 3|brain specific protein	20201124	-
9606	51676	ASB2	-	ASB-2	MIM:605759|HGNC:HGNC:16012|Ensembl:ENSG00000100628	14	14q32.12	ankyrin repeat and SOCS box containing 2	protein-coding	ASB2	ankyrin repeat and SOCS box containing 2	O	ankyrin repeat and SOCS box protein 2|ankyrin repeat and SOCS box-containing protein 2a	20201124	-
9606	51678	MPP6	-	PALS2|VAM-1|VAM1|p55T	MIM:606959|HGNC:HGNC:18167|Ensembl:ENSG00000105926	7	7p15.3	membrane palmitoylated protein 6	protein-coding	MPP6	membrane palmitoylated protein 6	O	MAGUK p55 subfamily member 6|MAGUK protein p55T|VELI-associated MAGUK 1|membrane protein, palmitoylated 6 (MAGUK p55 subfamily member 6)|protein associated with Lin7 2	20210103	-
9606	51684	SUFU	-	JBTS32|PRO1280|SUFUH|SUFUXL	MIM:607035|HGNC:HGNC:16466|Ensembl:ENSG00000107882	10	10q24.32	SUFU negative regulator of hedgehog signaling	protein-coding	SUFU	SUFU negative regulator of hedgehog signaling	O	suppressor of fused homolog|negative regulator of hedgehog signaling	20210123	-
9606	51686	OAZ3	-	AZ3|OAZ-t|TISP15	MIM:605138|HGNC:HGNC:8097|Ensembl:ENSG00000143450	1	1q21.3	ornithine decarboxylase antizyme 3	protein-coding	OAZ3	ornithine decarboxylase antizyme 3	O	ornithine decarboxylase antizyme 3|ODC-Az 3|antizyme 3|testicular secretory protein Li 31	20201124	-
9606	51690	LSM7	-	YNL147W	MIM:607287|HGNC:HGNC:20470|Ensembl:ENSG00000130332	19	19p13.3	LSM7 homolog, U6 small nuclear RNA and mRNA degradation associated	protein-coding	LSM7	LSM7 homolog, U6 small nuclear RNA and mRNA degradation associated	O	U6 snRNA-associated Sm-like protein LSm7|LSM7 U6 small nuclear RNA and mRNA degradation associated|LSM7 homolog, U6 small nuclear RNA associated	20210103	-
9606	51691	LSM8	-	NAA38	MIM:607288|HGNC:HGNC:20471|Ensembl:ENSG00000128534	7	7q31.31	LSM8 homolog, U6 small nuclear RNA associated	protein-coding	LSM8	LSM8 homolog, U6 small nuclear RNA associated	O	LSM8 homolog, U6 small nuclear RNA associated|LSM8 U6 small nuclear RNA associated|MAK31-like protein|N-alpha-acetyltransferase 38, NatC auxiliary subunit|U6 snRNA-associated Sm-like protein LSm8	20210103	-
9606	51692	CPSF3	-	CPSF-73|CPSF73	MIM:606029|HGNC:HGNC:2326|Ensembl:ENSG00000119203	2	2p25.1	cleavage and polyadenylation specific factor 3	protein-coding	CPSF3	cleavage and polyadenylation specific factor 3	O	cleavage and polyadenylation specificity factor subunit 3|cleavage and polyadenylation specific factor 3, 73kDa|mRNA 3'-end-processing endonuclease CPSF-73	20210103	-
9606	51693	TRAPPC2L	-	HSPC176|PERRB	MIM:610970|HGNC:HGNC:30887|Ensembl:ENSG00000167515	16	16q24.3	trafficking protein particle complex 2 like	protein-coding	TRAPPC2L	trafficking protein particle complex 2 like	O	trafficking protein particle complex subunit 2-like protein|hematopoietic stem/progenitor cells 176	20210123	-
9606	51696	HECA	-	HDC|HDCL|HHDC|dJ225E12.1	MIM:607977|HGNC:HGNC:21041|Ensembl:ENSG00000112406	6	6q24.1	hdc homolog, cell cycle regulator	protein-coding	HECA	hdc homolog, cell cycle regulator	O	headcase protein homolog|headcase homolog	20201124	-
9606	51699	VPS29	-	DC15|DC7|PEP11	MIM:606932|HGNC:HGNC:14340|Ensembl:ENSG00000111237	12	12q24.11	VPS29 retromer complex component	protein-coding	VPS29	VPS29 retromer complex component	O	vacuolar protein sorting-associated protein 29|PEP11 homolog|epididymis secretory sperm binding protein|hVPS29|retromer protein|vacuolar protein sorting 29 homolog|vacuolar sorting protein VPS29/PEP11|vesicle protein sorting 29|x 007 protein	20201206	-
9606	51700	CYB5R2	-	B5R.2	MIM:608342|HGNC:HGNC:24376|Ensembl:ENSG00000166394	11	11p15.4	cytochrome b5 reductase 2	protein-coding	CYB5R2	cytochrome b5 reductase 2	O	NADH-cytochrome b5 reductase 2|cytochrome b5 reductase b5R.2	20210114	-
9606	51701	NLK	-	-	MIM:609476|HGNC:HGNC:29858|Ensembl:ENSG00000087095	17	17q11.2	nemo like kinase	protein-coding	NLK	nemo like kinase	O	serine/threonine-protein kinase NLK	20201124	-
9606	51702	PADI3	-	PAD3|PDI3|UHS1	MIM:606755|HGNC:HGNC:18337|Ensembl:ENSG00000142619	1	1p36.13	peptidyl arginine deiminase 3	protein-coding	PADI3	peptidyl arginine deiminase 3	O	protein-arginine deiminase type-3|peptidyl arginine deiminase, type III|peptidylarginine deiminase III|protein-arginine deiminase type III	20201206	-
9606	51703	ACSL5	-	ACS2|ACS5|FACL5	MIM:605677|HGNC:HGNC:16526|Ensembl:ENSG00000197142	10	10q25.2	acyl-CoA synthetase long chain family member 5	protein-coding	ACSL5	acyl-CoA synthetase long chain family member 5	O	long-chain-fatty-acid--CoA ligase 5|FACL5 for fatty acid coenzyme A ligase 5|LACS 5|arachidonate--CoA ligase|fatty acid coenzyme A ligase 5|fatty-acid-Coenzyme A ligase, long-chain 5|long-chain acyl-CoA synthetase 5|long-chain fatty acid coenzyme A ligase 5	20201213	-
9606	51704	GPRC5B	-	RAIG-2|RAIG2	MIM:605948|HGNC:HGNC:13308|Ensembl:ENSG00000167191	16	16p12.3	G protein-coupled receptor class C group 5 member B	protein-coding	GPRC5B	G protein-coupled receptor class C group 5 member B	O	G-protein coupled receptor family C group 5 member B|G protein-coupled receptor, family C, group 1, member B|retinoic acid responsive gene protein|retinoic acid-induced gene 2 protein	20201124	-
9606	51705	EMCN	-	EMCN2|MUC14	MIM:608350|HGNC:HGNC:16041|Ensembl:ENSG00000164035	4	4q24	endomucin	protein-coding	EMCN	endomucin	O	endomucin|MUC-14|endomucin-2|gastric cancer antigen Ga34|mucin-14	20201227	-
9606	51706	CYB5R1	-	B5R.1|B5R1|B5R2|NQO3A2|humb5R2	MIM:608341|HGNC:HGNC:13397|Ensembl:ENSG00000159348	1	1q32.1	cytochrome b5 reductase 1	protein-coding	CYB5R1	cytochrome b5 reductase 1	O	NADH-cytochrome b5 reductase 1|NAD(P)H:quinone oxidoreductase type 3, polypeptide A2	20210114	-
9606	51710	ZNF44	-	GIOT-2|KOX7|ZNF|ZNF504|ZNF55|ZNF58	MIM:194542|HGNC:HGNC:13110|Ensembl:ENSG00000197857	19	19p13.2	zinc finger protein 44	protein-coding	ZNF44	zinc finger protein 44	O	zinc finger protein 44|gonadotropin inducible transcription repressor-2|gonadotropin-inducible ovary transcription repressor 2|zinc finger protein 55|zinc finger protein 58|zinc finger protein KOX7|zinc finger protein ZnFP12	20201124	-
9606	51714	SELENOT	-	SELT	MIM:607912|HGNC:HGNC:18136|Ensembl:ENSG00000198843	3	3q25.1	selenoprotein T	protein-coding	SELENOT	selenoprotein T	O	thioredoxin reductase-like selenoprotein T|thioredoxin reductase-like enzyme	20210114	-
9606	51715	RAB23	-	HSPC137	MIM:606144|HGNC:HGNC:14263|Ensembl:ENSG00000112210	6	6p12.1-p11.2	RAB23, member RAS oncogene family	protein-coding	RAB23	RAB23, member RAS oncogene family	O	ras-related protein Rab-23|RAB family small GTP binding protein RAB 23	20210118	-
9606	51716	CES1P1	-	CES1A2|CES1A3|CES4|CESR|PCE-3	HGNC:HGNC:18546|Ensembl:ENSG00000228695	16	16q12.2	carboxylesterase 1 pseudogene 1	pseudo	CES1P1	carboxylesterase 1 pseudogene 1	O	carboxylesterase 4, pseudogene|carboxylesterase-related protein	20201124	-
9606	51719	CAB39	-	CGI-66|MO25	MIM:612174|HGNC:HGNC:20292|Ensembl:ENSG00000135932	2	2q37.1	calcium binding protein 39	protein-coding	CAB39	calcium binding protein 39	O	calcium-binding protein 39|MO25alpha	20201213	-
9606	51720	UIMC1	-	RAP80|X2HRIP110	MIM:609433|HGNC:HGNC:30298|Ensembl:ENSG00000087206	5	5q35.2	ubiquitin interaction motif containing 1	protein-coding	UIMC1	ubiquitin interaction motif containing 1	O	BRCA1-A complex subunit RAP80|receptor-associated protein 80|retinoid X receptor-interacting protein 110	20201206	-
9606	51725	FBXO40	-	FBX40	MIM:609107|HGNC:HGNC:29816|Ensembl:ENSG00000163833	3	3q13.33	F-box protein 40	protein-coding	FBXO40	F-box protein 40	O	F-box only protein 40|muscle disease-related protein	20201124	-
9606	51726	DNAJB11	-	ABBP-2|ABBP2|DJ9|Dj-9|EDJ|ERdj3|ERj3|ERj3p|PKD6|PRO1080|UNQ537	MIM:611341|HGNC:HGNC:14889|Ensembl:ENSG00000090520	3	3q27.3	DnaJ heat shock protein family (Hsp40) member B11	protein-coding	DNAJB11	DnaJ heat shock protein family (Hsp40) member B11	O	dnaJ homolog subfamily B member 11|APOBEC1-binding protein 2|DnaJ (Hsp40) homolog, subfamily B, member 11|DnaJ protein 9|ER-associated DNAJ protein 3|ER-associated Hsp40 co-chaperone|ER-resident protein ERdj3|PWP1-interacting protein 4|endoplasmic reticulum DNA J domain-containing protein 3	20210123	-
9606	51727	CMPK1	-	CK|CMK|CMPK|UMK|UMP-CMPK|UMPK	MIM:191710|HGNC:HGNC:18170|Ensembl:ENSG00000162368	1	1p33	cytidine/uridine monophosphate kinase 1	protein-coding	CMPK1	cytidine/uridine monophosphate kinase 1	O	UMP-CMP kinase|UMP/CMP kinase|cytidine monophosphate (UMP-CMP) kinase 1, cytosolic|cytidylate kinase|dCMP kinase|deoxycytidylate kinase|nucleoside-diphosphate kinase|uridine monophosphate kinase|uridine monophosphate/cytidine monophosphate kinase	20201206	-
9606	51728	POLR3K	-	C11|C11-RNP3|My010|RPC10|RPC11|RPC12.5	MIM:606007|HGNC:HGNC:14121|Ensembl:ENSG00000161980	16	16p13.3	RNA polymerase III subunit K	protein-coding	POLR3K	RNA polymerase III subunit K	O	DNA-directed RNA polymerase III subunit RPC10|DNA-directed RNA polymerase III subunit K|DNA-directed RNA polymerases III 12.5 kDa polypeptide|RNA polymerase III 12.5 kDa subunit|RNA polymerase III subunit C10|RNA polymerase III subunit C11|RNA polymerase III subunit CII|polymerase (RNA) III (DNA directed) polypeptide K, 12.3 kDa|polymerase (RNA) III subunit K	20201124	-
9606	51729	WBP11	-	BUG13|CFAP90|FAP90|NPWBP|PPP1R165|SIPP1|WBP-11	MIM:618083|HGNC:HGNC:16461|Ensembl:ENSG00000084463	12	12p12.3	WW domain binding protein 11	protein-coding	WBP11	WW domain binding protein 11	O	WW domain-binding protein 11|Npw38-binding protein NpwBP|SH3 domain-binding protein SNP70|protein phosphatase 1, regulatory subunit 165|splicing factor that interacts with PQBP-1 and PP1|splicing factor, PQBP1 and PP1 interacting	20210103	-
9606	51733	UPB1	-	BUP1	MIM:606673|HGNC:HGNC:16297|Ensembl:ENSG00000100024	22	22q11.23	beta-ureidopropionase 1	protein-coding	UPB1	beta-ureidopropionase 1	O	beta-ureidopropionase|beta-alanine synthase|n-carbamoyl-beta-alanine amidohydrolase|ureidopropionase, beta	20201213	-
9606	51734	MSRB1	-	HSPC270|SELR|SELX|SEPX1|SepR	MIM:606216|HGNC:HGNC:14133|Ensembl:ENSG00000198736	16	16p13.3	methionine sulfoxide reductase B1	protein-coding	MSRB1	methionine sulfoxide reductase B1	O	methionine-R-sulfoxide reductase B1|selenoprotein R|selenoprotein X, 1	20210114	-
9606	51735	RAPGEF6	-	KIA001LB|PDZ-GEF2|PDZGEF2|RA-GEF-2|RAGEF2	MIM:610499|HGNC:HGNC:20655|Ensembl:ENSG00000158987	5	5q31.1	Rap guanine nucleotide exchange factor 6	protein-coding	RAPGEF6	Rap guanine nucleotide exchange factor 6	O	rap guanine nucleotide exchange factor 6|PDZ domain containing guanine nucleotide exchange factor (GEF) 2|PDZ domain-containing guanine nucleotide exchange factor 2|PDZ domain-containing guanine nucleotide exchange factor I|Rap guanine nucleotide exchange factor (GEF) 6	20201124	-
9606	51738	GHRL	-	MTLRP	MIM:605353|HGNC:HGNC:18129|Ensembl:ENSG00000157017	3	3p25.3	ghrelin and obestatin prepropeptide	protein-coding	GHRL	ghrelin and obestatin prepropeptide	O	appetite-regulating hormone|In2c-preproghrelin|ghrelin, growth hormone secretagogue receptor ligand|ghrelin/obestatin preprohormone|ghrelin/obestatin prepropeptide|growth hormone-releasing peptide|motilin-related peptide|prepro-appetite regulatory hormone|preproghrelin	20210118	-
9606	51741	WWOX	-	D16S432E|DEE28|EIEE28|FOR|FRA16D|HHCMA56|PRO0128|SCAR12|SDR41C1|WOX1	MIM:605131|HGNC:HGNC:12799|Ensembl:ENSG00000186153	16	16q23.1-q23.2	WW domain containing oxidoreductase	protein-coding	WWOX	WW domain containing oxidoreductase	O	WW domain-containing oxidoreductase|WW domain-containing protein WWOX|fragile site FRA16D oxidoreductase|short chain dehydrogenase/reductase family 41C member 1	20210114	-
9606	51742	ARID4B	-	BCAA|BRCAA1|RBBP1L1|RBP1L1|SAP180	MIM:609696|HGNC:HGNC:15550|Ensembl:ENSG00000054267	1	1q42.3	AT-rich interaction domain 4B	protein-coding	ARID4B	AT-rich interaction domain 4B	O	AT-rich interactive domain-containing protein 4B|180 kDa Sin3-associated polypeptide|ARID domain-containing protein 4B|AT rich interactive domain 4B (RBP1-like)|Rb-binding protein homolog|SIN3A-associated protein 180|breast cancer-associated antigen 1|breast cancer-associated antigen BRCAA1|breast carcinoma-associated antigen|histone deacetylase complex subunit SAP180|retinoblastoma-binding protein 1-like 1|sin3-associated polypeptide p180	20201213	-
9606	51744	CD244	-	2B4|NAIL|NKR2B4|Nmrk|SLAMF4	MIM:605554|HGNC:HGNC:18171|Ensembl:ENSG00000122223	1	1q23.3	CD244 molecule	protein-coding	CD244	CD244 molecule	O	natural killer cell receptor 2B4|CD244 molecule, natural killer cell receptor 2B4|NK cell activation inducing ligand NAIL|NK cell activation-inducing ligand|NK cell type I receptor protein 2B4|SLAM family member 4|h2B4|signaling lymphocytic activation molecule 4	20201124	-
9606	51747	LUC7L3	-	CRA|CREAP-1|CROP|LUC7A|OA48-18|hLuc7A	MIM:609434|HGNC:HGNC:24309|Ensembl:ENSG00000108848	17	17q21.33	LUC7 like 3 pre-mRNA splicing factor	protein-coding	LUC7L3	LUC7 like 3 pre-mRNA splicing factor	O	luc7-like protein 3|CRE-associated protein 1|LUC7-like 3|cAMP regulatory element-associated protein 1|cisplatin resistance-associated-overexpressed protein|okadaic acid-inducible phosphoprotein OA48-18	20210123	-
9606	51750	RTEL1	-	C20orf41|DKCA4|DKCB5|NHL|PFBMFT3|RTEL	MIM:608833|HGNC:HGNC:15888|Ensembl:ENSG00000258366	20	20q13.33	regulator of telomere elongation helicase 1	protein-coding	RTEL1	regulator of telomere elongation helicase 1	O	regulator of telomere elongation helicase 1|regulator of telomere length	20201124	-
9606	51751	HIGD1B	-	CLST11240|CLST11240-15	HGNC:HGNC:24318|Ensembl:ENSG00000131097	17	17q21.31	HIG1 hypoxia inducible domain family member 1B	protein-coding	HIGD1B	HIG1 hypoxia inducible domain family member 1B	O	HIG1 domain family member 1B	20201124	-
9606	51752	ERAP1	-	A-LAP|ALAP|APPILS|ARTS-1|ARTS1|ERAAP|ERAAP1|PILS-AP|PILSAP	MIM:606832|HGNC:HGNC:18173|Ensembl:ENSG00000164307	5	5q15	endoplasmic reticulum aminopeptidase 1	protein-coding	ERAP1	endoplasmic reticulum aminopeptidase 1	O	endoplasmic reticulum aminopeptidase 1|CTD-2260A17.2|adipocyte-derived leucine aminopeptidase|aminopeptidase PILS|aminopeptidase regulator of TNFR1 shedding|endoplasmic reticulum aminopeptidase associated with antigen processing|puromycin-insensitive leucyl-specific aminopeptidase|type 1 tumor necrosis factor receptor shedding aminopeptidase regulator	20210118	-
9606	51754	TMEM8B	-	C9orf127|FP588|LINC00950|NAG-5|NAG5|NGX6|NGX6a	MIM:616888|HGNC:HGNC:21427|Ensembl:ENSG00000137103	9	9p13.3	transmembrane protein 8B	protein-coding	TMEM8B	transmembrane protein 8B	O	transmembrane protein 8B|nasopharyngeal carcinoma expressed 6|nasopharyngeal carcinoma related protein|nasopharyngeal carcinoma-associated gene 6 protein	20201124	-
9606	51755	CDK12	-	CRK7|CRKR|CRKRS	MIM:615514|HGNC:HGNC:24224|Ensembl:ENSG00000167258	17	17q12	cyclin dependent kinase 12	protein-coding	CDK12	cyclin dependent kinase 12	O	cyclin-dependent kinase 12|CDC2-related protein kinase 7|Cdc2-related kinase, arginine/serine-rich|cell division cycle 2-related protein kinase 7|cell division protein kinase 12	20210123	-
9606	51759	C9orf78	-	CSU2|HCA59|HSPC220|bA409K20.3	HGNC:HGNC:24932|Ensembl:ENSG00000136819	9	9q34.11	chromosome 9 open reading frame 78	protein-coding	C9orf78	chromosome 9 open reading frame 78	O	telomere length and silencing protein 1 homolog|hepatocellular carcinoma-associated antigen 59|uncharacterized protein C9orf78	20201124	-
9606	51760	SYT17	-	Syt-17|sytXVII	HGNC:HGNC:24119|Ensembl:ENSG00000103528	16	16p12.3	synaptotagmin 17	protein-coding	SYT17	synaptotagmin 17	O	synaptotagmin-17|B/K protein|synaptotagmin XVII	20201213	-
9606	51761	ATP8A2	-	ATP|ATPIB|CAMRQ4|IB|ML-1	MIM:605870|HGNC:HGNC:13533|Ensembl:ENSG00000132932	13	13q12.13	ATPase phospholipid transporting 8A2	protein-coding	ATP8A2	ATPase phospholipid transporting 8A2	O	phospholipid-transporting ATPase IB|ATPase, aminophospholipid transporter, class I, type 8A, member 2|ATPase, aminophospholipid transporter-like, class I, type 8A, member 2|P4-ATPase flippase complex alpha subunit ATP8A2|probable phospholipid-transporting ATPase IB	20201213	-
9606	51762	RAB8B	-	-	MIM:613532|HGNC:HGNC:30273|Ensembl:ENSG00000166128	15	15q22.2	RAB8B, member RAS oncogene family	protein-coding	RAB8B	RAB8B, member RAS oncogene family	O	ras-related protein Rab-8B|RAB-8b protein	20201124	-
9606	51763	INPP5K	-	MDCCAID|PPS|SKIP	MIM:607875|HGNC:HGNC:33882|Ensembl:ENSG00000132376	17	17p13.3	inositol polyphosphate-5-phosphatase K	protein-coding	INPP5K	inositol polyphosphate-5-phosphatase K	O	inositol polyphosphate 5-phosphatase K|phosphatidylinositol-3,4,5-trisphosphate 5-phosphatase|phosphatidylinositol-4,5-bisphosphate 5-phosphatase|skeletal muscle and kidney-enriched inositol phosphatase	20201124	-
9606	51764	GNG13	-	G(gamma)13|h2-35	MIM:607298|HGNC:HGNC:14131|Ensembl:ENSG00000127588	16	16p13.3	G protein subunit gamma 13	protein-coding	GNG13	G protein subunit gamma 13	O	guanine nucleotide-binding protein G(I)/G(S)/G(O) subunit gamma-13|G gamma subunit, clone:h2-35|guanine nucleotide binding protein (G protein), gamma 13|guanine nucleotide binding protein 13, gamma	20201124	-
9606	51765	STK26	-	MASK|MST4	MIM:300547|HGNC:HGNC:18174|Ensembl:ENSG00000134602	X	Xq26.2	serine/threonine kinase 26	protein-coding	STK26	serine/threonine kinase 26	O	serine/threonine-protein kinase 26|Mst3 and SOK1-related kinase|STE20-like kinase 4|STE20-like kinase MST4|mammalian Ste20-like protein kinase 4|mammalian sterile 20-like 4|serine/threonine protein kinase 26|serine/threonine protein kinase MST4|serine/threonine-protein kinase MASK	20210110	-
9606	51768	TM7SF3	-	-	MIM:605181|HGNC:HGNC:23049|Ensembl:ENSG00000064115	12	12p11.23	transmembrane 7 superfamily member 3	protein-coding	TM7SF3	transmembrane 7 superfamily member 3	O	transmembrane 7 superfamily member 3|seven span transmembrane protein|seven transmembrane protein TM7SF3	20210103	-
9606	51773	RSF1	-	HBXAP|RSF-1|XAP8|p325	MIM:608522|HGNC:HGNC:18118|Ensembl:ENSG00000048649	11	11q14.1	remodeling and spacing factor 1	protein-coding	RSF1	remodeling and spacing factor 1	O	remodeling and spacing factor 1|HBV pX-associated protein 8|hepatitis B virus x-associated protein|p325 subunit of RSF chromatin-remodeling complex	20210103	-
9606	51776	MAP3K20	-	AZK|CNM6|MLK7|MLT|MLTK|MLTKalpha|MLTKbeta|MRK|SFMMP|ZAK|mlklak|pk	MIM:609479|HGNC:HGNC:17797|Ensembl:ENSG00000091436	2	2q31.1	mitogen-activated protein kinase kinase kinase 20	protein-coding	MAP3K20	mitogen-activated protein kinase kinase kinase 20	O	mitogen-activated protein kinase kinase kinase 20|HCCS-4|MLK-like mitogen-activated protein triple kinase|ZAK1 homolog, leucine zipper and sterile-alpha motif kinase|human cervical cancer suppressor gene 4 protein|mitogen-activated protein kinase kinase kinase MLT|mixed lineage kinase 7|mixed lineage kinase with a leucine zipper and a sterile alpha motif|mixed lineage kinase-related kinase MRK-beta|sterile alpha motif and leucine zipper containing kinase AZK	20210123	-
9606	51778	MYOZ2	-	C4orf5|CMH16|CS-1|FATZ-2	MIM:605602|HGNC:HGNC:1330|Ensembl:ENSG00000172399	4	4q26	myozenin 2	protein-coding	MYOZ2	myozenin 2	O	myozenin-2|FATZ-related protein 2|calcineurin-binding protein calsarcin-1|muscle-specific protein	20201124	-
9606	51780	KDM3B	-	5qNCA|C5orf7|DIJOS|JMJD1B|NET22	MIM:609373|HGNC:HGNC:1337|Ensembl:ENSG00000120733	5	5q31.2	lysine demethylase 3B	protein-coding	KDM3B	lysine demethylase 3B	O	lysine-specific demethylase 3B|[histone H3]-dimethyl-L-lysine(9) demethylase 3B|jmjC domain-containing histone demethylation protein 2B|jumonji domain containing 1B|jumonji domain-containing protein 1B|lysine (K)-specific demethylase 3B|nuclear protein 5qNCA	20210123	-
9606	51802	ASIC5	-	ACCN5|HINAC|INAC	MIM:616693|HGNC:HGNC:17537|Ensembl:ENSG00000256394	4	4q32.1	acid sensing ion channel subunit family member 5	protein-coding	ASIC5	acid sensing ion channel subunit family member 5	O	acid-sensing ion channel 5|acid sensing (proton gated) ion channel family member 5|acid sensing ion channel family member 5|amiloride-sensitive cation channel 5, intestinal|amiloride-sensitive sodium channel|human intestine Na(+) channel	20201124	-
9606	51804	SIX4	-	AREC3	MIM:606342|HGNC:HGNC:10890|Ensembl:ENSG00000100625	14	14q23.1	SIX homeobox 4	protein-coding	SIX4	SIX homeobox 4	O	homeobox protein SIX4|sine oculis homeobox homolog 4	20201213	-
9606	51805	COQ3	-	DHHBMT|DHHBMTASE|UG0215E05|bA9819.1	MIM:605196|HGNC:HGNC:18175|Ensembl:ENSG00000132423	6	6q16.2	coenzyme Q3, methyltransferase	protein-coding	COQ3	coenzyme Q3, methyltransferase	O	ubiquinone biosynthesis O-methyltransferase, mitochondrial|2-polyprenyl-6-hydroxyphenol methylase|2-polyprenyl-6-hydroxyphenyl methylase|3,4-dihydroxy-5-hexaprenylbenzoate methyltransferase|3-demethylubiquinol 3-O-methyltransferase|3-demethylubiquinone-10 3-methyltransferase|DHHB methyltransferase|DHHB-MTase|coenzyme Q3 homolog, methyltransferase|dihydroxyhexaprenylbenzoate methyltransferase|hexaprenyldihydroxybenzoate methyltransferase, mitochondrial|methyltransferase COQ3|polyprenyldihydroxybenzoate methyltransferase	20201206	-
9606	51806	CALML5	-	CLSP	MIM:605183|HGNC:HGNC:18180|Ensembl:ENSG00000178372	10	10p15.1	calmodulin like 5	protein-coding	CALML5	calmodulin like 5	O	calmodulin-like protein 5|calmodulin-like skin protein	20210103	-
9606	51807	TUBA8	-	CDCBM8|TUBAL2	MIM:605742|HGNC:HGNC:12410|Ensembl:ENSG00000183785	22	22q11.21	tubulin alpha 8	protein-coding	TUBA8	tubulin alpha 8	O	tubulin alpha-8 chain|tubulin alpha chain-like 2	20201124	-
9606	51808	PHAX	-	RNUXA	MIM:604924|HGNC:HGNC:10241|Ensembl:ENSG00000164902	5	5q23.2	phosphorylated adaptor for RNA export	protein-coding	PHAX	phosphorylated adaptor for RNA export	O	phosphorylated adapter RNA export protein|RNA U small nuclear RNA export adapter protein|RNA U, small nuclear RNA export adapter (phosphorylation regulated)|RNA U, small nuclear RNA export adaptor (phosphorylation regulated)	20201206	-
9606	51809	GALNT7	-	GALNAC-T7|GalNAcT7	MIM:605005|HGNC:HGNC:4129|Ensembl:ENSG00000109586	4	4q34.1	polypeptide N-acetylgalactosaminyltransferase 7	protein-coding	GALNT7	polypeptide N-acetylgalactosaminyltransferase 7	O	N-acetylgalactosaminyltransferase 7|UDP-GalNAc:polypeptide N-acetylgalactosaminyltransferase 7|UDP-N-acetyl-alpha-D-galactosamine:polypeptide N-acetylgalactosaminyltransferase 7 (GalNAc-T7)|polypeptide GalNAc transferase 7|pp-GaNTase 7|protein-UDP acetylgalactosaminyltransferase 7	20210103	-
9606	51816	ADA2	-	ADGF|CECR1|IDGFL|PAN|SNEDS|VAIHS	MIM:607575|HGNC:HGNC:1839|Ensembl:ENSG00000093072	22	22q11.1	adenosine deaminase 2	protein-coding	ADA2	adenosine deaminase 2	O	adenosine deaminase 2|adenosine deaminase CECR1|cat eye syndrome chromosome region, candidate 1|cat eye syndrome critical region protein 1	20201124	-
9606	53335	BCL11A	-	BCL11A-L|BCL11A-S|BCL11A-XL|BCL11a-M|CTIP1|DILOS|EVI9|HBFQTL5|ZNF856	MIM:606557|HGNC:HGNC:13221|Ensembl:ENSG00000119866	2	2p16.1	BAF chromatin remodeling complex subunit BCL11A	protein-coding	BCL11A	BAF chromatin remodeling complex subunit BCL11A	O	B-cell lymphoma/leukemia 11A|B cell CLL/lymphoma 11A|B-cell CLL/lymphoma 11A (zinc finger protein)|BCL11A B-cell CLL/lymphoma 11A (zinc finger protein)|BCL11A, BAF complex component|C2H2-type zinc finger protein|COUP-TF-interacting protein 1|ecotropic viral integration site 9 homolog|ecotropic viral integration site 9 protein homolog|zinc finger protein 856	20210118	-
9606	53336	CPXCR1	-	CT77	MIM:301055|HGNC:HGNC:2332|Ensembl:ENSG00000147183	X	Xq21.31	CPX chromosome region candidate 1	protein-coding	CPXCR1	CPX chromosome region candidate 1	O	CPX chromosomal region candidate gene 1 protein|cancer/testis antigen 77	20210115	-
9606	53338	CAPZA1P1	-	CAPZA1P	HGNC:HGNC:1489	X	Xq21.31	CAPZA1 pseudogene 1	pseudo	CAPZA1P1	CAPZA1 pseudogene 1	O	capping actin protein of muscle Z-line alpha subunit 1 pseudogene|capping protein (actin filament) muscle Z-line, alpha 1 pseudogene	20201124	-
9606	53339	BTBD1	-	C15orf1|NS5ATP8	MIM:608530|HGNC:HGNC:1120|Ensembl:ENSG00000064726	15	15q25.2	BTB domain containing 1	protein-coding	BTBD1	BTB domain containing 1	O	BTB/POZ domain-containing protein 1|BTB (POZ) domain containing 1|HCV NS5A-transactivated protein 8|hepatitis C virus NS5A-transactivated protein 8	20201213	-
9606	53340	SPA17	-	CT22|SP17|SP17-1	MIM:608621|HGNC:HGNC:11210|Ensembl:ENSG00000064199	11	11q24.2	sperm autoantigenic protein 17	protein-coding	SPA17	sperm autoantigenic protein 17	O	sperm surface protein Sp17|cancer/testis antigen 22|sperm protein 17	20201124	-
9606	53341	MHAC	-	-	MIM:605013	16	16p13.3-p12.1	microhydranencephaly	unknown	-	-	-	-	20191002	-
9606	53342	IL17D	-	IL-17D	MIM:607587|HGNC:HGNC:5984|Ensembl:ENSG00000172458	13	13q12.11	interleukin 17D	protein-coding	IL17D	interleukin 17D	O	interleukin-17D	20201124	-
9606	53343	NUDT9	-	NUDT10	MIM:606022|HGNC:HGNC:8056|Ensembl:ENSG00000170502	4	4q22.1	nudix hydrolase 9	protein-coding	NUDT9	nudix hydrolase 9	O	ADP-ribose pyrophosphatase, mitochondrial|ADP-ribose diphosphatase|ADP-ribose phosphohydrolase|ADP-ribose pyrosphosphatase NUDT9|ADPR-PPase|adenosine diphosphoribose pyrophosphatase|nucleoside diphosphate linked moiety X-type motif 9|nudix (nucleoside diphosphate linked moiety X)-type motif 9	20201213	-
9606	53344	CHIC1	-	BRX	MIM:300922|HGNC:HGNC:1934|Ensembl:ENSG00000204116	X	Xq13.2	cysteine rich hydrophobic domain 1	protein-coding	CHIC1	cysteine rich hydrophobic domain 1	O	cysteine-rich hydrophobic domain-containing protein 1|brain X-linked protein	20201124	-
9606	53345	TM6SF2	-	-	MIM:606563|HGNC:HGNC:11861|Ensembl:ENSG00000213996	19	19p13.11	transmembrane 6 superfamily member 2	protein-coding	TM6SF2	transmembrane 6 superfamily member 2	O	transmembrane 6 superfamily member 2	20201129	-
9606	53346	TM6SF1	-	-	MIM:606562|HGNC:HGNC:11860|Ensembl:ENSG00000136404	15	15q25.2	transmembrane 6 superfamily member 1	protein-coding	TM6SF1	transmembrane 6 superfamily member 1	O	transmembrane 6 superfamily member 1	20201124	-
9606	53347	UBASH3A	-	CLIP4|STS-2|TULA|TULA-1	MIM:605736|HGNC:HGNC:12462|Ensembl:ENSG00000160185	21	21q22.3	ubiquitin associated and SH3 domain containing A	protein-coding	UBASH3A	ubiquitin associated and SH3 domain containing A	O	ubiquitin-associated and SH3 domain-containing protein A|T-cell ubiquitin ligand 1|T-cell ubiquitin ligand protein|cbl-interacting protein 4|suppressor of T-cell receptor signaling 2	20201124	-
9606	53349	ZFYVE1	-	DFCP1|PPP1R172|SR3|TAFF1|ZNFN2A1	MIM:605471|HGNC:HGNC:13180|Ensembl:ENSG00000165861	14	14q24.2	zinc finger FYVE-type containing 1	protein-coding	ZFYVE1	zinc finger FYVE-type containing 1	O	zinc finger FYVE domain-containing protein 1|double FYVE-containing protein 1|phosphoinositide-binding protein SR3|protein phosphatase 1, regulatory subunit 172|tandem FYVE fingers-1 protein|zinc finger protein, subfamily 2A, member 1|zinc finger, FYVE domain containing 1	20201124	-
9606	53353	LRP1B	-	LRP-1B|LRP-DIT|LRPDIT	MIM:608766|HGNC:HGNC:6693|Ensembl:ENSG00000168702	2	2q22.1-q22.2	LDL receptor related protein 1B	protein-coding	LRP1B	LDL receptor related protein 1B	O	low-density lipoprotein receptor-related protein 1B|LRP-deleted in tumors|low density lipoprotein receptor related protein-deleted in tumor|low density lipoprotein receptor-related protein 1B|low density lipoprotein-related protein 1B (deleted in tumors)	20201206	-
9606	53354	PANK1	-	PANK	MIM:606160|HGNC:HGNC:8598|Ensembl:ENSG00000152782	10	10q23.31	pantothenate kinase 1	protein-coding	PANK1	pantothenate kinase 1	O	pantothenate kinase 1|pantothenic acid kinase 1	20201213	-
9606	53358	SHC3	-	N-Shc|NSHC|RAI|SHCC	MIM:605263|HGNC:HGNC:18181|Ensembl:ENSG00000148082	9	9q22.1	SHC adaptor protein 3	protein-coding	SHC3	SHC adaptor protein 3	O	SHC-transforming protein 3|SH2 domain protein C3|SHC (Src homology 2 domain containing) transforming protein 3|SHC-transforming protein C|Shc3 p51|neuronal Shc|protein Rai|src homology 2 domain-containing transforming protein C3	20201213	-
9606	53366	SM2	-	-	MIM:604201	6	6q22-q23	Hepatic fibrosis susceptibility due to Schistosoma mansoni infection	unknown	-	-	-	-	20190816	-
9606	53368	MDC1B	-	-	MIM:604801	1	1q42	Muscular dystrophy, congenital, 1B	unknown	-	-	-	-	20170408	-
9606	53369	HDL3	-	HLN2	MIM:604802	4	4p15.3	Huntington-like neurodegenerative disorder 2	unknown	-	-	-	-	20201025	-
9606	53371	NUP54	-	-	MIM:607607|HGNC:HGNC:17359|Ensembl:ENSG00000138750	4	4q21.1	nucleoporin 54	protein-coding	NUP54	nucleoporin 54	O	nucleoporin p54|54 kDa nucleoporin|nucleoporin 54kD|nucleoporin 54kDa	20210103	-
9606	53373	TPCN1	-	TPC1	MIM:609666|HGNC:HGNC:18182|Ensembl:ENSG00000186815	12	12q24.13	two pore segment channel 1	protein-coding	TPCN1	two pore segment channel 1	O	two pore calcium channel protein 1|two-pore channel 1, homolog|voltage-dependent calcium channel protein TPC1	20210103	-
9606	53383	MCUR1P1	-	C17orf23|CCDC90AP1	HGNC:HGNC:1217	17	17p13.3	MCUR1 pseudogene 1	pseudo	MCUR1P1	MCUR1 pseudogene 1	O	uncharacterized protein LOC53383|coiled-coil domain containing 90A pseudogene 1	20201124	-
9606	53400	SMG6-IT1	-	C17orf6	HGNC:HGNC:1220	17	17p13.3	SMG6 intronic transcript 1	ncRNA	SMG6-IT1	SMG6 intronic transcript 1	O	SMG6 intronic transcript 1 (non-protein coding)	20190324	-
9606	53405	CLIC5	-	DFNB102|DFNB103|MST130|MSTP130	MIM:607293|HGNC:HGNC:13517|Ensembl:ENSG00000112782	6	6p21.1	chloride intracellular channel 5	protein-coding	CLIC5	chloride intracellular channel 5	O	chloride intracellular channel protein 5	20201213	-
9606	53407	STX18	-	Ufe1	MIM:606046|HGNC:HGNC:15942|Ensembl:ENSG00000168818	4	4p16.3-p16.2	syntaxin 18	protein-coding	STX18	syntaxin 18	O	syntaxin-18|cell growth-inhibiting gene 9 protein	20201206	-
9606	53409	ATP5MGP3	-	ATP5KP3|ATP5LP3|ATPE5KP3	HGNC:HGNC:13216|Ensembl:ENSG00000249256	4	4p15.2	ATP synthase membrane subunit g pseudogene 3	pseudo	ATP5MGP3	ATP synthase membrane subunit g pseudogene 3	O	ATP synthase, H+ transporting, mitochondrial F0 complex, subunit g, pseudogene 3|ATP synthase, H+ transporting, mitochondrial Fo complex subunit G pseudogene 3|ATP synthase, H+ transporting, mitochondrial Fo complex, subunit G pseudogene|ATP synthase, H+ transporting, mitochondrial Fo complex, subunit g, pseudogene 3|H+-transporting two-sector ATPase chain g	20201124	-
9606	53410	ATP5MGP2	-	ATP5KP2|ATP5LP2	HGNC:HGNC:13215	6	6q22.31	ATP synthase membrane subunit g pseudogene 2	pseudo	ATP5MGP2	ATP synthase membrane subunit g pseudogene 2	O	ATP synthase, H+ transporting, mitochondrial F0 complex, subunit g, pseudogene 2|ATP synthase, H+ transporting, mitochondrial Fo complex subunit G pseudogene 2|ATP synthase, H+ transporting, mitochondrial Fo complex, subunit g, pseudogene 2	20201124	-
9606	53411	ATP5MGP1	-	ATP5KP1|ATP5LP1|ATPE5KP1	HGNC:HGNC:13214	11	11q13.1	ATP synthase membrane subunit g pseudogene 1	pseudo	ATP5MGP1	ATP synthase membrane subunit g pseudogene 1	O	ATP synthase, H+ transporting, mitochondrial F0 complex, subunit g, pseudogene 1|ATP synthase, H+ transporting, mitochondrial Fo complex subunit G pseudogene 1|ATP synthase, H+ transporting, mitochondrial Fo complex, subunit g, pseudogene 1	20201124	-
9606	53615	MBD3	-	-	MIM:603573|HGNC:HGNC:6918|Ensembl:ENSG00000071655	19	19p13.3	methyl-CpG binding domain protein 3	protein-coding	MBD3	methyl-CpG binding domain protein 3	O	methyl-CpG-binding domain protein 3	20201227	-
9606	53616	ADAM22	-	ADAM 22|DEE61|EIEE61|MDC2	MIM:603709|HGNC:HGNC:201|Ensembl:ENSG00000008277	7	7q21.12	ADAM metallopeptidase domain 22	protein-coding	ADAM22	ADAM metallopeptidase domain 22	O	disintegrin and metalloproteinase domain-containing protein 22|a disintegrin and metalloproteinase domain 22|metalloproteinase-disintegrin ADAM22-3|metalloproteinase-like, disintegrin-like, and cysteine-rich protein 2	20201203	-
9606	53630	BCO1	-	BCDO|BCDO1|BCMO|BCMO1|BCO	MIM:605748|HGNC:HGNC:13815|Ensembl:ENSG00000135697	16	16q23.2	beta-carotene oxygenase 1	protein-coding	BCO1	beta-carotene oxygenase 1	O	beta,beta-carotene 15,15'-dioxygenase|beta,beta-carotene 15,15'-monooxygenase|beta-carotene 15, 15'-dioxygenase 1|beta-carotene 15,15'-monooxygenase 1|beta-carotene dioxygenase 1	20210114	-
9606	53632	PRKAG3	-	AMPKG3|SMGMQTL	MIM:604976|HGNC:HGNC:9387|Ensembl:ENSG00000115592	2	2q35	protein kinase AMP-activated non-catalytic subunit gamma 3	protein-coding	PRKAG3	protein kinase AMP-activated non-catalytic subunit gamma 3	O	5'-AMP-activated protein kinase subunit gamma-3|5'-AMP-activated protein kinase, gamma-3 subunit|AMPK gamma-3 chain|AMPK gamma3|AMPK subunit gamma-3|protein kinase, AMP-activated, gamma 3 non-catalytic subunit	20201213	-
9606	53635	PTOV1	-	ACID2|PTOV-1	MIM:610195|HGNC:HGNC:9632|Ensembl:ENSG00000104960	19	19q13.33	PTOV1 extended AT-hook containing adaptor protein	protein-coding	PTOV1	PTOV1 extended AT-hook containing adaptor protein	O	prostate tumor-overexpressed gene 1 protein|activator interaction domain-containing protein 2|prostate tumor overexpressed 1	20201124	-
9606	53637	S1PR5	-	EDG8|Edg-8|S1P5|SPPR-1|SPPR-2	MIM:605146|HGNC:HGNC:14299|Ensembl:ENSG00000180739	19	19p13.2	sphingosine-1-phosphate receptor 5	protein-coding	S1PR5	sphingosine-1-phosphate receptor 5	O	sphingosine 1-phosphate receptor 5|S1P receptor 5|S1P receptor Edg-8|endothelial differentiation G-protein-coupled receptor 8|endothelial differentiation, sphingolipid G-protein-coupled receptor, 8|sphingosine 1-phosphate receptor EDG8|sphingosine 1-phosphate receptor Edg-8	20201124	-
9606	53820	RIPPLY3	-	DSCR6	MIM:609892|HGNC:HGNC:3047|Ensembl:ENSG00000183145	21	21q22.13	ripply transcriptional repressor 3	protein-coding	RIPPLY3	ripply transcriptional repressor 3	O	protein ripply3|Down syndrome critical region gene 6|down syndrome critical region protein 6|ripply3 homolog	20201124	-
9606	53822	FXYD7	-	-	MIM:606684|HGNC:HGNC:4034|Ensembl:ENSG00000221946	19	19q13.12	FXYD domain containing ion transport regulator 7	protein-coding	FXYD7	FXYD domain containing ion transport regulator 7	O	FXYD domain-containing ion transport regulator 7	20201213	-
9606	53826	FXYD6	-	-	MIM:606683|HGNC:HGNC:4030|Ensembl:ENSG00000137726	11	11q23.3	FXYD domain containing ion transport regulator 6	protein-coding	FXYD6	FXYD domain containing ion transport regulator 6	O	FXYD domain-containing ion transport regulator 6|phosphohippolin	20201124	-
9606	53827	FXYD5	-	DYSAD|HSPC113|IWU1|KCT1|OIT2|PRO6241|RIC	MIM:606669|HGNC:HGNC:4029|Ensembl:ENSG00000089327	19	19q13.12	FXYD domain containing ion transport regulator 5	protein-coding	FXYD5	FXYD domain containing ion transport regulator 5	O	FXYD domain-containing ion transport regulator 5|dysadherin|keratinocytes associated transmembrane protein 1	20201124	-
9606	53828	FXYD4	-	CHIF	MIM:616926|HGNC:HGNC:4028|Ensembl:ENSG00000150201	10	10q11.21	FXYD domain containing ion transport regulator 4	protein-coding	FXYD4	FXYD domain containing ion transport regulator 4	O	FXYD domain-containing ion transport regulator 4|channel-inducing factor	20201213	-
9606	53829	P2RY13	-	FKSG77|GPCR1|GPR86|GPR94|P2Y13|SP174	MIM:606380|HGNC:HGNC:4537|Ensembl:ENSG00000181631	3	3q25.1	purinergic receptor P2Y13	protein-coding	P2RY13	purinergic receptor P2Y13	O	P2Y purinoceptor 13|G protein-coupled receptor 86|G-protein coupled receptor 94|purinergic receptor P2Y, G-protein coupled, 13	20201124	-
9606	53831	GPR84	-	EX33|GPCR4	MIM:606383|HGNC:HGNC:4535|Ensembl:ENSG00000139572	12	12q13.13	G protein-coupled receptor 84	protein-coding	GPR84	G protein-coupled receptor 84	O	G-protein coupled receptor 84|inflammation-related G protein-coupled receptor EX33	20201129	-
9606	53832	IL20RA	-	CRF2-8|IL-20R-alpha|IL-20R1|IL-20RA	MIM:605620|HGNC:HGNC:6003|Ensembl:ENSG00000016402	6	6q23.3	interleukin 20 receptor subunit alpha	protein-coding	IL20RA	interleukin 20 receptor subunit alpha	O	interleukin-20 receptor subunit alpha|class II cytokine receptor ZCYTOR7|cytokine receptor family 2 member 8|interleukin 20 receptor alpha subunit|interleukin 20 receptor, alpha|interleukin-20 receptor I	20201124	-
9606	53833	IL20RB	-	DIRS1|FNDC6|IL-20R2	MIM:605621|HGNC:HGNC:6004|Ensembl:ENSG00000174564	3	3q22.3	interleukin 20 receptor subunit beta	protein-coding	IL20RB	interleukin 20 receptor subunit beta	O	interleukin-20 receptor subunit beta|IL-20 receptor subunit beta|IL-20R-beta|IL-20RB|fibronectin type III domain containing 6|interleukin 20 receptor beta subunit|interleukin-20 receptor II	20201124	-
9606	53834	FGFRL1	-	FGFR-5|FGFR5|FHFR	MIM:605830|HGNC:HGNC:3693|Ensembl:ENSG00000127418	4	4p16.3	fibroblast growth factor receptor like 1	protein-coding	FGFRL1	fibroblast growth factor receptor like 1	O	fibroblast growth factor receptor-like 1|FGF homologous factor receptor|FGF receptor-like protein 1|FGFR-like protein|fibroblast growth factor receptor 5	20201213	-
9606	53836	GPR87	-	FKSG78|GPR95|KPG_002	MIM:606379|HGNC:HGNC:4538|Ensembl:ENSG00000138271	3	3q25.1	G protein-coupled receptor 87	protein-coding	GPR87	G protein-coupled receptor 87	O	G-protein coupled receptor 87|G-protein coupled receptor 95|orphan GPCR 87	20201124	-
9606	53838	C11orf24	-	DM4E3	MIM:610880|HGNC:HGNC:1174|Ensembl:ENSG00000171067	11	11q13.2	chromosome 11 open reading frame 24	protein-coding	C11orf24	chromosome 11 open reading frame 24	O	uncharacterized protein C11orf24	20201213	-
9606	53840	TRIM34	-	IFP1|RNF21	MIM:605684|HGNC:HGNC:10063|Ensembl:ENSG00000258659	11	11p15.4	tripartite motif containing 34	protein-coding	TRIM34	tripartite motif containing 34	O	tripartite motif-containing protein 34|interferon-responsive finger protein 1|ring finger protein 21, interferon-responsive	20201124	-
9606	53841	CDHR5	-	MLPCDH|MU-PCDH|MUCDHL|MUPCDH	MIM:606839|HGNC:HGNC:7521|Ensembl:ENSG00000099834	11	11p15.5	cadherin related family member 5	protein-coding	CDHR5	cadherin related family member 5	O	cadherin-related family member 5|differentiation-associated catenin regulator|mu-protocadherin|mucin and cadherin-like protein	20201124	-
9606	53842	CLDN22	-	CLDN21	HGNC:HGNC:2044|Ensembl:ENSG00000177300	4	4q35.1	claudin 22	protein-coding	CLDN22	claudin 22	O	claudin-22	20201124	-
9606	53844	COPG2IT1	-	CIT1|COPG2AS|DKFZP761N09121|NCRNA00170	MIM:610581|HGNC:HGNC:2238	7	7q32.2	COPG2 imprinted transcript 1	ncRNA	COPG2IT1	COPG2 imprinted transcript 1	O	COPG2 antisense RNA (non-protein coding)|COPG2 imprinted transcript 1 (non-protein coding)|Copg2 intronic transcript 1|coatomer protein complex, subunit gamma 2, intronic transcript 1	20201124	-
9606	53904	MYO3A	-	DFNB30	MIM:606808|HGNC:HGNC:7601|Ensembl:ENSG00000095777	10	10p12.1	myosin IIIA	protein-coding	MYO3A	myosin IIIA	O	myosin-IIIa|epididymis secretory sperm binding protein	20210123	-
9606	53905	DUOX1	-	LNOX1|NOXEF1|THOX1	MIM:606758|HGNC:HGNC:3062|Ensembl:ENSG00000137857	15	15q21.1	dual oxidase 1	protein-coding	DUOX1	dual oxidase 1	O	dual oxidase 1|NADPH thyroid oxidase 1|flavoprotein NADPH oxidase|large NOX 1|long NOX 1|nicotinamide adenine dinucleotide phosphate oxidase|thyroid oxidase 1	20210114	-
9606	53916	RAB4B	-	-	MIM:612945|HGNC:HGNC:9782|Ensembl:ENSG00000167578	19	19q13.2	RAB4B, member RAS oncogene family	protein-coding	RAB4B	RAB4B, member RAS oncogene family	O	ras-related protein Rab-4B|ras-related GTP-binding protein 4b|small GTP binding protein RAB4B	20201128	-
9606	53917	RAB24	-	-	MIM:612415|HGNC:HGNC:9765|Ensembl:ENSG00000169228	5	5q35.3	RAB24, member RAS oncogene family	protein-coding	RAB24	RAB24, member RAS oncogene family	O	ras-related protein Rab-24	20210103	-
9606	53918	PELO	-	CGI-17|PRO1770	MIM:605757|HGNC:HGNC:8829|Ensembl:ENSG00000152684	5	5q11.2	pelota mRNA surveillance and ribosome rescue factor	protein-coding	PELO	pelota mRNA surveillance and ribosome rescue factor	O	protein pelota homolog|pelota homolog	20201124	-
9606	53919	SLCO1C1	-	OATP-F|OATP1|OATP14|OATP1C1|OATPF|OATPRP5|SLC21A14	MIM:613389|HGNC:HGNC:13819|Ensembl:ENSG00000139155	12	12p12.2	solute carrier organic anion transporter family member 1C1	protein-coding	SLCO1C1	solute carrier organic anion transporter family member 1C1	O	solute carrier organic anion transporter family member 1C1|OAT-RP-5|OATP-14|organic anion transporter F|organic anion transporter polypeptide-related protein 5|organic anion transporting polypeptide 14|solute carrier family 21 (organic anion transporter), member 14|solute carrier family 21 member 14|thyroxine transporter	20201124	-
9606	53938	PPIL3	-	CYPJ	MIM:615811|HGNC:HGNC:9262|Ensembl:ENSG00000240344	2	2q33.1	peptidylprolyl isomerase like 3	protein-coding	PPIL3	peptidylprolyl isomerase like 3	O	peptidyl-prolyl cis-trans isomerase-like 3|PPIase|PPIase-like protein 3|cyclophilin J|cyclophilin-like protein 3|cyclophilin-like protein PPIL3|peptidylprolyl cis-trans isomerase-like protein 3|peptidylprolyl isomerase (cyclophilin)-like 3|rotamase PPIL3	20201124	-
9606	53940	FTHL17	-	CT38	MIM:300308|HGNC:HGNC:3987|Ensembl:ENSG00000132446	X	Xp21.2	ferritin heavy chain like 17	protein-coding	FTHL17	ferritin heavy chain like 17	O	ferritin heavy polypeptide-like 17|cancer/testis antigen 38|epididymis secretory sperm binding protein|ferritin, heavy polypeptide-like 17	20210114	-
9606	53942	CNTN5	-	HNB-2s|NB-2	MIM:607219|HGNC:HGNC:2175|Ensembl:ENSG00000149972	11	11q22.1	contactin 5	protein-coding	CNTN5	contactin 5	O	contactin-5|neural adhesion molecule|neural recognition molecule NB-2	20201213	-
9606	53944	CSNK1G1	-	CK1gamma1	MIM:606274|HGNC:HGNC:2454|Ensembl:ENSG00000169118	15	15q22.31	casein kinase 1 gamma 1	protein-coding	CSNK1G1	casein kinase 1 gamma 1	O	casein kinase I isoform gamma-1	20210103	-
9606	53947	A4GALT	-	A14GALT|A4GALT1|Gb3S|P(k)|P1|P1PK|PK	MIM:607922|HGNC:HGNC:18149|Ensembl:ENSG00000128274	22	22q13.2	alpha 1,4-galactosyltransferase (P blood group)	protein-coding	A4GALT	alpha 1,4-galactosyltransferase (P blood group)	O	lactosylceramide 4-alpha-galactosyltransferase|CD77 synthase|GB3 synthase|P blood group (P one antigen)|P one antigen (P blood group)|P(k) antigen synthase|P1/Pk synthase|UDP-galactose:beta-D-galactosyl-beta1-R 4-alpha-D-galactosyltransferase|alpha 14-galactosyltransferase|alpha-1,4-N-acetylglucosaminyltransferase|alpha-1,4-galactosyltransferase|alpha4Gal-T1|globotriaosylceramide synthase|truncated alpha 1,4-galactosyltransferase	20201124	-
9606	53981	CPSF2	-	CPSF100	MIM:606028|HGNC:HGNC:2325|Ensembl:ENSG00000165934	14	14q32.12	cleavage and polyadenylation specific factor 2	protein-coding	CPSF2	cleavage and polyadenylation specific factor 2	O	cleavage and polyadenylation specificity factor subunit 2|CPSF 100 kDa subunit|CPSF 100kDa subunit|cleavage and polyadenylation specific factor 2, 100kDa|cleavage and polyadenylation specificity factor 100 kDa subunit	20201206	-
9606	54012	ZNF299P	-	ZNF299|ZNF299P1	HGNC:HGNC:13088	21	21q21.2	zinc finger protein 299, pseudogene	pseudo	ZNF299P	zinc finger protein 299, pseudogene	O	zinc finger protein 299 pseudogene 1|zinc finger-like processed pseudogene	20201124	-
9606	54014	BRWD1	-	C21orf107|DCAF19|N143|WDR9|WRD9	MIM:617824|HGNC:HGNC:12760|Ensembl:ENSG00000185658	21	21q22.2	bromodomain and WD repeat domain containing 1	protein-coding	BRWD1	bromodomain and WD repeat domain containing 1	O	bromodomain and WD repeat-containing protein 1|WD repeat protein WDR9-form2|WD repeat-containing protein 9|transcriptional unit N143	20201124	-
9606	54015	VDAC2P1	-	VDAC2P	HGNC:HGNC:12673	21	21q21.1	VDAC2 pseudogene 1	pseudo	VDAC2P1	VDAC2 pseudogene 1	O	voltage dependent anion channel 2 pseudogene 1|voltage-dependent anion channel 2 pseudogene	20201124	-
9606	54016	TUBAP1	-	TUBAP	HGNC:HGNC:12411|Ensembl:ENSG00000237569	21	21q21.2	tubulin alpha pseudogene 1	pseudo	TUBAP1	tubulin alpha pseudogene 1	O	alpha tubulin (TUBA2) processed pseudogene	20201124	-
9606	54019	SLC6A6P1	-	SLC6A6P	HGNC:HGNC:11053	21	21q21.1	solute carrier family 6 member 6 pseudogene 1	pseudo	SLC6A6P1	solute carrier family 6 member 6 pseudogene 1	O	solute carrier family 6, member 6 pseudogene|taurine transporter processed pseudogene	20201124	-
9606	54020	SLC37A1	-	G3PP	MIM:608094|HGNC:HGNC:11024|Ensembl:ENSG00000160190	21	21q22.3	solute carrier family 37 member 1	protein-coding	SLC37A1	solute carrier family 37 member 1	O	glucose-6-phosphate exchanger SLC37A1|G-3-P permease|G-3-P transporter|glycerol-3-phosphate permease|glycerol-3-phosphate transporter|solute carrier family 37 (glucose-6-phosphate transporter), member 1|solute carrier family 37 (glycerol-3-phosphate transporter), member 1	20201124	-
9606	54021	SRSF9P1	-	SFRS9P1	HGNC:HGNC:10792	21	21q22.12	serine and arginine rich splicing factor 9 pseudogene 1	pseudo	SRSF9P1	serine and arginine rich splicing factor 9 pseudogene 1	O	serine/arginine-rich splicing factor 9 pseudogene 1|splicing factor pseudogene|splicing factor, arginine/serine-rich 9 pseudogene 1	20201124	-
9606	54022	RPS5P3	-	RPS5L|RPS5_3_1726	HGNC:HGNC:10427|Ensembl:ENSG00000215088	21	21q22.11	RPS5 pseudogene 3	pseudo	RPS5P3	RPS5 pseudogene 3	O	ribosomal protein S5 pseudogene 3	20201124	-
9606	54024	RPS26P1	-	RPS26P	HGNC:HGNC:10415	21	21q22.12	ribosomal protein S26 pseudogene 1	pseudo	RPS26P1	ribosomal protein S26 pseudogene 1	O	-	20201124	-
9606	54025	RPS20P1	-	RPS20P|RPS20_16_1728	HGNC:HGNC:10408	21	21q22.12	ribosomal protein S20 pseudogene 1	pseudo	RPS20P1	ribosomal protein S20 pseudogene 1	O	ribosomal protein S20, pseudogene	20201124	-
9606	54026	RPL34P3	-	-	HGNC:HGNC:10343|Ensembl:ENSG00000223671	21	21q22.12	ribosomal protein L34 pseudogene 3	pseudo	RPL34P3	ribosomal protein L34 pseudogene 3	O	pseudogene with similarity to ribosomal protein L34	20201124	-
9606	54027	RPL31P1	-	RPL31P|RPL31_35_1734	HGNC:HGNC:10335|Ensembl:ENSG00000214326	21	21q22.3	ribosomal protein L31 pseudogene 1	pseudo	RPL31P1	ribosomal protein L31 pseudogene 1	O	-	20201124	-
9606	54028	RPL23P2	-	RPL23_4_1724	HGNC:HGNC:10324|Ensembl:ENSG00000176054	21	21q21.3	ribosomal protein L23 pseudogene 2	pseudo	RPL23P2	ribosomal protein L23 pseudogene 2	O	60S ribosomal protein L23 pseudogene 2	20201124	-
9606	54029	RPL23AP4	-	RPL23A_42_1735	HGNC:HGNC:10321|Ensembl:ENSG00000212932	21	21q22.3	ribosomal protein L23a pseudogene 4	pseudo	RPL23AP4	ribosomal protein L23a pseudogene 4	O	-	20201124	-
9606	54031	RIMKLBP1	-	FAM80B2|FAM80C|RIMKLB2|RIMKLP	HGNC:HGNC:34034	21	21q22.12	ribosomal modification protein rimK like family member B pseudogene 1	pseudo	RIMKLBP1	ribosomal modification protein rimK like family member B pseudogene 1	O	family with sequence similarity 80, member B2|ribosomal modification protein rimK-like family member B2|ribosomal modification protein rimK-like pseudogene	20201124	-
9606	54032	RBPMSLP	-	-	HGNC:HGNC:9923	21	21q21.1	RNA binding protein with multiple splicing-like pseudogene	pseudo	RBPMSLP	RNA binding protein with multiple splicing-like pseudogene	O	RNA-binding protein hermes pseudogene	20201124	-
9606	54033	RBM11	-	-	MIM:617937|HGNC:HGNC:9897|Ensembl:ENSG00000185272	21	21q11.2	RNA binding motif protein 11	protein-coding	RBM11	RNA binding motif protein 11	O	splicing regulator RBM11|putative RNA-binding protein 11	20201124	-
9606	54034	RAD23BP3	-	RAD23BLP	HGNC:HGNC:9814|Ensembl:ENSG00000226298	21	21q21.1	RAD23B pseudogene 3	pseudo	RAD23BP3	RAD23B pseudogene 3	O	RAD23 homolog B pseudogene 3|RAD23 homolog B-like pseudogene|UV excision repair protein pseudogene	20201124	-
9606	54035	PSMD4P1	-	PSMD15|PSMD4P	HGNC:HGNC:9562	21	21q22.13	proteasome 26S subunit, non-ATPase 4 pseudogene 1	pseudo	PSMD4P1	proteasome 26S subunit, non-ATPase 4 pseudogene 1	O	proteasome (prosome, macropain) 26S subunit, non-ATPase, 15|proteasome (prosome, macropain) 26S subunit, non-ATPase, 4 pseudogene 1|proteasome (prosome, macropain) 26S subunit, non-ATPase, 4, pseudogene|proteasome 26S subunit pseudogene	20201124	-
9606	54036	PPP1R2P2	-	-	HGNC:HGNC:9290	21	21q22.12	protein phosphatase 1 regulatory inhibitor subunit 2 pseudogene 2	pseudo	PPP1R2P2	protein phosphatase 1 regulatory inhibitor subunit 2 pseudogene 2	O	protein phosphatase inhibitor 2 pseudogene	20201124	-
9606	54038	POLR2CP1	-	POLR2CP	HGNC:HGNC:9190	21	21q11.2	RNA polymerase II subunit C pseudogene 1	pseudo	POLR2CP1	RNA polymerase II subunit C pseudogene 1	O	polymerase (RNA) II (DNA directed) polypeptide C, 33kDa pseudogene|polymerase (RNA) II (DNA directed) polypeptide C, pseudogene|polymerase (RNA) II subunit C pseudogene 1	20201124	-
9606	54039	PCBP3	-	ALPHA-CP3|PCBP3-OT1|PCBP3OT	MIM:608502|HGNC:HGNC:8651|Ensembl:ENSG00000183570	21	21q22.3	poly(rC) binding protein 3	protein-coding	PCBP3	poly(rC) binding protein 3	O	poly(rC)-binding protein 3|PCBP3 overlapping transcript 1|PCBP3-overlapping transcript|poly(rC) binding protein 3 overlapping transcript	20210103	-
9606	54041	VN1R8P	-	ORLP2	HGNC:HGNC:8497	21	21q11.2	vomeronasal 1 receptor 8 pseudogene	pseudo	VN1R8P	vomeronasal 1 receptor 8 pseudogene	O	olfactory receptor-like pseudogene 2|pheromone receptor pseudogene|vomeronasal 1 receptor 2 pseudogene	20201124	-
9606	54043	MYL6P1	-	MYL6P	HGNC:HGNC:7588	21	21q22.3	MYL6 pseudogene 1	pseudo	MYL6P1	MYL6 pseudogene 1	O	myosin light chain 6 pseudogene 1|myosin, light chain 6, alkali, smooth muscle and non-muscle pseudogene|myosin, light chain 6, pseudogene|myosin, light polypeptide 6, pseudogene|myosine alkali light chain 6 pseudogene	20201125	-
9606	54044	KRT18P2	-	-	HGNC:HGNC:6435|Ensembl:ENSG00000234439	21	21q21.1	keratin 18 pseudogene 2	pseudo	KRT18P2	keratin 18 pseudogene 2	O	cytokeratin 18 processed pseudogene	20201124	-
9606	54045	IMMTP1	-	IMMTP	HGNC:HGNC:6048|Ensembl:ENSG00000229880	21	21q22.3	inner membrane mitochondrial protein pseudogene 1	pseudo	IMMTP1	inner membrane mitochondrial protein pseudogene 1	O	inner membrane protein, mitochondrial (mitofilin) pseudogene 1|mitofilin|motorprotein pseudogene	20201124	-
9606	54047	HSPD1P7	-	HSPD1-22P|HSPDP7	HGNC:HGNC:5268|Ensembl:ENSG00000215005	21	21q21.3	heat shock protein family D (Hsp60) member 1 pseudogene 7	pseudo	HSPD1P7	heat shock protein family D (Hsp60) member 1 pseudogene 7	O	heat shock 60kD protein 1 (chaperonin) pseudogene 7|heat shock 60kDa protein 1 (chaperonin) pseudogene 7|human chaperonin pseudogene	20201209	-
9606	54048	HMGN1P2	-	HMG14P|HMGN1L2	HGNC:HGNC:4985	21	21q22.11	high mobility group nucleosome binding domain 1 pseudogene 2	pseudo	HMGN1P2	high mobility group nucleosome binding domain 1 pseudogene 2	O	high-mobility group (nonhistone chromosomal) protein 14 pseudogene|high-mobility group nucleosome binding domain 1-like 2|nonhistone chromosomal protein HMG-14 pseudogene	20201124	-
9606	54049	H2AZP1	-	GT334|H2AFZP|H2AFZP1	HGNC:HGNC:4742	21	21q22.3	H2A.Z histone pseudogene 1	pseudo	H2AZP1	H2A.Z histone pseudogene 1	O	H2A histone family member Z pseudogene 1|H2A histone family, member Z, pseudogene|histone H2AZ pseudogene	20201124	-
9606	54050	GAPDHP14	-	GAPDP14	HGNC:HGNC:4160	21	21q21.3	glyceraldehyde-3-phosphate dehydrogenase pseudogene 14	pseudo	GAPDHP14	glyceraldehyde-3-phosphate dehydrogenase pseudogene 14	O	glycerinaldehyde-3-phosphate dehydrogenase pseudogene	20201124	-
9606	54051	FDPSP6	-	FDPSP	HGNC:HGNC:3637|Ensembl:ENSG00000233676	21	21q21.1	farnesyl diphosphate synthase pseudogene 6	pseudo	FDPSP6	farnesyl diphosphate synthase pseudogene 6	O	farnesyl pyrophosphate synthetase processed pseudogene	20201124	-
9606	54052	EIF4A1P1	-	EIF4A1P	HGNC:HGNC:3283|Ensembl:ENSG00000233300	21	21q21.3	eukaryotic translation initiation factor 4A1 pseudogene 1	pseudo	EIF4A1P1	eukaryotic translation initiation factor 4A1 pseudogene 1	O	eukaryotic initiation factor 4AI pseudogene	20201124	-
9606	54053	EIF3FP1	-	EIF3FP|EIF3S5P	HGNC:HGNC:3276	21	21p11.2	eukaryotic translation initiation factor 3 subunit F pseudogene 1	pseudo	EIF3FP1	eukaryotic translation initiation factor 3 subunit F pseudogene 1	O	eucaryotic initiation factor-3, subunit 5 pseudogene|eukaryotic translation initiation factor 3, subunit 5 (epsilon, 47kD) pseudogene|eukaryotic translation initiation factor 3, subunit 5 epsilon, 47kDa pseudogene|eukaryotic translation initiation factor 3, subunit F pseudogene	20201124	-
9606	54054	EEF1A1P1	-	EEF1A1P	HGNC:HGNC:3191	21	21q21.2	eukaryotic translation elongation factor 1 alpha 1 pseudogene 1	pseudo	EEF1A1P1	eukaryotic translation elongation factor 1 alpha 1 pseudogene 1	O	human elongation factor EF-1-alpha processed pseudogene	20201124	-
9606	54055	CYP4F29P	-	4F-se4[6:7:8]|C21orf15|CYP4F-se4[6:7:8]|CYP4F3LP	HGNC:HGNC:2647|Ensembl:ENSG00000228314	21	21q11.2	cytochrome P450 family 4 subfamily F member 29, pseudogene	pseudo	CYP4F29P	cytochrome P450 family 4 subfamily F member 29, pseudogene	O	cytochrome P450 pseudogene|cytochrome P450, family 4, subfamily F, polypeptide 29, pseudogene|cytochrome P450, family 4, subfamily F, polypeptide 3-like pseudogene|cytochrome P450, subfamily IVF, polypeptide 3-like pseudogene	20201124	-
9606	54058	C21orf58	-	-	HGNC:HGNC:1300|Ensembl:ENSG00000160298	21	21q22.3	chromosome 21 open reading frame 58	protein-coding	C21orf58	chromosome 21 open reading frame 58	O	uncharacterized protein C21orf58	20201124	-
9606	54059	YBEY	-	C21orf57	MIM:617461|HGNC:HGNC:1299|Ensembl:ENSG00000182362	21	21q22.3	ybeY metalloendoribonuclease	protein-coding	YBEY	ybeY metalloendoribonuclease	O	endoribonuclease YbeY|putative metalloprotease C21orf57|putative ribonuclease|rRNA maturation factor homolog|ybeY metallopeptidase (putative)	20201124	-
9606	54064	LINC00160	-	C21orf52|NCRNA00160	HGNC:HGNC:1294|Ensembl:ENSG00000230978	21	21q22.12	long intergenic non-protein coding RNA 160	ncRNA	LINC00160	long intergenic non-protein coding RNA 160	O	-	20201213	-
9606	54065	SMIM11A	-	C21orf51|FAM165B|SMIM11|SMIM11B	HGNC:HGNC:1293|Ensembl:ENSG00000205670	21	21q22.11	small integral membrane protein 11A	protein-coding	SMIM11A	small integral membrane protein 11A	O	small integral membrane protein 11A|family with sequence similarity 165, member B|protein FAM165B|small integral membrane protein 11	20201124	-
9606	54067	C21orf62-AS1	-	C21orf49	HGNC:HGNC:1290	21	21q22.11	C21orf62 antisense RNA 1	ncRNA	C21orf62-AS1	C21orf62 antisense RNA 1	O	-	20201124	-
9606	54069	MIS18A	-	B28|C21orf45|C21orf46|FASP1|MIS18alpha|hMis18alpha	MIM:618137|HGNC:HGNC:1286|Ensembl:ENSG00000159055	21	21q22.11	MIS18 kinetochore protein A	protein-coding	MIS18A	MIS18 kinetochore protein A	O	protein Mis18-alpha|FAPP1-associated protein 1|MIS18 kinetochore protein homolog A	20201124	-
9606	54072	LINC00158	-	C21orf42|NCRNA00158	HGNC:HGNC:1283|Ensembl:ENSG00000185433	21	21q21.2	long intergenic non-protein coding RNA 158	ncRNA	LINC00158	long intergenic non-protein coding RNA 158	O	-	20201124	-
9606	54075	CHODL-AS1	-	C21orf39|NCRNA00157	HGNC:HGNC:1279	21	21q21.1	CHODL antisense RNA 1	ncRNA	CHODL-AS1	CHODL antisense RNA 1	O	CHODL antisense RNA 1 (non-protein coding)	20201124	-
9606	54082	TSPEAR-AS1	-	C21orf31	HGNC:HGNC:1271|Ensembl:ENSG00000235890	21	21q22.3	TSPEAR antisense RNA 1	ncRNA	TSPEAR-AS1	TSPEAR antisense RNA 1	O	TSPEAR antisense RNA 1 (non-protein coding)	20201124	-
9606	54084	TSPEAR	-	C21orf29|DFNB98|ECTD14|TSP-EAR	MIM:612920|HGNC:HGNC:1268|Ensembl:ENSG00000175894	21	21q22.3	thrombospondin type laminin G domain and EAR repeats	protein-coding	TSPEAR	thrombospondin type laminin G domain and EAR repeats	O	thrombospondin-type laminin G domain and EAR repeat-containing protein|thrombospondin-type laminin G domain and EAR repeats-containing protein	20210123	-
9606	54088	LINC00113	-	C21orf23|NCRNA00113	HGNC:HGNC:1264|Ensembl:ENSG00000225298	21	21q21.3	long intergenic non-protein coding RNA 113	ncRNA	LINC00113	long intergenic non-protein coding RNA 113	O	-	20201124	-
9606	54089	LINC00112	-	C21orf22|NCRNA00112	HGNC:HGNC:1263|Ensembl:ENSG00000232401	21	21q22.3	long intergenic non-protein coding RNA 112	ncRNA	LINC00112	long intergenic non-protein coding RNA 112	O	-	20201124	-
9606	54090	LINC00111	-	C21orf21|NCRNA00111	HGNC:HGNC:1262	21	21q22.3	long intergenic non-protein coding RNA 111	ncRNA	LINC00111	long intergenic non-protein coding RNA 111	O	-	20201124	-
9606	54093	SETD4	-	C21orf18|C21orf27	HGNC:HGNC:1258|Ensembl:ENSG00000185917	21	21q22.12	SET domain containing 4	protein-coding	SETD4	SET domain containing 4	O	SET domain-containing protein 4	20201124	-
9606	54097	FAM3B	-	2-21|C21orf11|C21orf76|ORF9|PANDER|PRED44	MIM:608617|HGNC:HGNC:1253|Ensembl:ENSG00000183844	21	21q22.3	FAM3 metabolism regulating signaling molecule B	protein-coding	FAM3B	FAM3 metabolism regulating signaling molecule B	O	protein FAM3B|D21M16SJHU19e|cytokine-like protein 2-21|family with sequence similarity 3 member B|pancreatic derived factor	20201124	-
9606	54098	C1QBPP1	-	C1QBPP	HGNC:HGNC:1244	21	21q21.1	complement C1q binding protein pseudogene 1	pseudo	C1QBPP1	complement C1q binding protein pseudogene 1	O	complement component 1, q subcomponent binding protein, pseudogene 1|human splicing factor 2 hyaluronic acid-binding protein (SF2p32) pseudogene	20201124	-
9606	54099	FBXW11P1	-	BTRC2P|FBXW1BP|FBXW1BP1	HGNC:HGNC:1145|Ensembl:ENSG00000230870	21	21q22.11	F-box and WD repeat domain containing 11 pseudogene 1	pseudo	FBXW11P1	F-box and WD repeat domain containing 11 pseudogene 1	O	F-box and WD-40 domain protein 11 pseudogene 1|F-box and WD-40 domain protein 1B pseudogene 1|beta-transducin repeat containing 2 pseudogene	20201124	-
9606	54101	RIPK4	-	ANKK2|ANKRD3|CHANDS|DIK|NKRD3|PKK|PPS2|RIP4	MIM:605706|HGNC:HGNC:496|Ensembl:ENSG00000183421	21	21q22.3	receptor interacting serine/threonine kinase 4	protein-coding	RIPK4	receptor interacting serine/threonine kinase 4	O	receptor-interacting serine/threonine-protein kinase 4|PKC-delta-interacting protein kinase|ankyrin repeat domain-containing protein 3|protein kinase C-associated kinase|serine/threonine-protein kinase ANKRD3	20201124	-
9606	54102	CLIC6	-	CLIC1L	MIM:615321|HGNC:HGNC:2065|Ensembl:ENSG00000159212	21	21q22.12	chloride intracellular channel 6	protein-coding	CLIC6	chloride intracellular channel 6	O	chloride intracellular channel protein 6|chloride channel form A|parchorin	20201124	-
9606	54103	GSAP	-	PION	MIM:613552|HGNC:HGNC:28042|Ensembl:ENSG00000186088	7	7q11.23	gamma-secretase activating protein	protein-coding	GSAP	gamma-secretase activating protein	O	gamma-secretase-activating protein|pigeon homolog|protein pigeon homolog	20201124	-
9606	54106	TLR9	-	CD289	MIM:605474|HGNC:HGNC:15633|Ensembl:ENSG00000239732	3	3p21.2	toll like receptor 9	protein-coding	TLR9	toll like receptor 9	O	toll-like receptor 9	20210118	-
9606	54107	POLE3	-	CHARAC17|CHRAC17|CHRAC2|YBL1|p17	MIM:607267|HGNC:HGNC:13546|Ensembl:ENSG00000148229	9	9q32	DNA polymerase epsilon 3, accessory subunit	protein-coding	POLE3	DNA polymerase epsilon 3, accessory subunit	O	DNA polymerase epsilon subunit 3|CHRAC-17|DNA polymerase II subunit 3|DNA polymerase epsilon p17 subunit|DNA polymerase epsilon subunit p17|arsenic transactivated protein|asTP|chromatin accessibility complex 17 kDa protein|chromatin accessibility complex subunit 2|histone fold protein CHRAC17|huCHRAC17|polymerase (DNA directed), epsilon 3 (p17 subunit)|polymerase (DNA directed), epsilon 3, accessory subunit|polymerase (DNA) epsilon 3, accessory subunit	20201206	-
9606	54108	CHRAC1	-	CHARC1|CHARC15|CHRAC-1|CHRAC-15|CHRAC15|YCL1	MIM:607268|HGNC:HGNC:13544|Ensembl:ENSG00000104472	8	8q24.3	chromatin accessibility complex subunit 1	protein-coding	CHRAC1	chromatin accessibility complex subunit 1	O	chromatin accessibility complex protein 1|DNA polymerase epsilon subunit p15|chromatin accessibility complex 1|chromatin accessibility complex 15 kDa protein|histone-fold protein CHRAC15	20201124	-
9606	54109	CORD8	-	-	MIM:605549	1	1q12-q24	cone rod dystrophy 8	unknown	-	-	-	-	20191002	-
9606	54110	RP29	-	-	MIM:612165	4	4q32-q34	retinitis pigmentosa 29 (autosomal recessive)	unknown	-	-	-	-	20191002	-
9606	54112	GPR88	-	COCPMR|STRG	MIM:607468|HGNC:HGNC:4539|Ensembl:ENSG00000181656	1	1p21.2	G protein-coupled receptor 88	protein-coding	GPR88	G protein-coupled receptor 88	O	probable G-protein coupled receptor 88|striatum-specific G-protein coupled receptor	20201124	-
9606	54113	VUR	-	-	MIM:193000	1	1p13	Vesicoureteral reflux	unknown	-	-	-	-	20170408	-
9606	54114	ODPF	-	-	MIM:300244	-	-	Osseous dysplasia, digital, with facial pigmentary defects and multiple frenula	unknown	-	-	-	-	20170402	-
9606	54115	PTOS2	-	PTOSX	MIM:300245	X	Xq24-q27.1	Ptosis, hereditary congenital 2	unknown	-	-	-	-	20190816	-
9606	54119	EIM	-	-	MIM:605021	-	-	Infantile myoclonic epilepsy	unknown	-	-	-	-	20170402	-
9606	54143	LINC00308	-	C21orf74|NCRNA00308|PRED16	HGNC:HGNC:16023|Ensembl:ENSG00000184856	21	21q21.1	long intergenic non-protein coding RNA 308	ncRNA	LINC00308	long intergenic non-protein coding RNA 308	O	-	20201124	-
9606	54145	H2BS1	-	H2B/s|H2BFS	HGNC:HGNC:4762|Ensembl:ENSG00000234289	21	21q22.3	H2B.S histone 1	protein-coding	H2BS1	H2B.S histone 1	O	histone H2B type F-S|H2B histone family member S|histone H2B.s|histone protein	20201124	-
9606	54147	BACH1-IT3	-	C21orf8|NCRNA00097	HGNC:HGNC:16455|Ensembl:ENSG00000234293	21	21q21.3	BACH1 intronic transcript 3	ncRNA	BACH1-IT3	BACH1 intronic transcript 3	O	BACH1 intronic transcript 3 (non-protein coding)	20201124	-
9606	54148	MRPL39	-	C21orf92|L39mt|L5mt|MRP-L5|MRPL5|MSTP003|PRED22|PRED66|RPML5	MIM:611845|HGNC:HGNC:14027|Ensembl:ENSG00000154719	21	21q21.3	mitochondrial ribosomal protein L39	protein-coding	MRPL39	mitochondrial ribosomal protein L39	O	39S ribosomal protein L39, mitochondrial|39S ribosomal protein L5, mitochondrial|mitochondrial large ribosomal subunit protein mL39	20210103	-
9606	54149	C21orf91	-	C21orf14|C21orf38|CSSG1|EURL|YG81	HGNC:HGNC:16459|Ensembl:ENSG00000154642	21	21q21.1	chromosome 21 open reading frame 91	protein-coding	C21orf91	chromosome 21 open reading frame 91	O	protein EURL homolog|cold sore susceptibility gene 1|early undifferentiated retina and lens	20201124	-
9606	54165	DCUN1D1	-	DCNL1|DCUN1L1|RP42|SCCRO|SCRO|Tes3	MIM:605905|HGNC:HGNC:18184|Ensembl:ENSG00000043093	3	3q26.33	defective in cullin neddylation 1 domain containing 1	protein-coding	DCUN1D1	defective in cullin neddylation 1 domain containing 1	O	DCN1-like protein 1|DCN1, defective in cullin neddylation 1, domain containing 1|DCUN1 domain-containing protein 1|RP42 homolog|defective in cullin neddylation protein 1-like protein 1|squamous cell carcinoma-related oncogene	20201206	-
9606	54187	NANS	-	HEL-S-100|SAS|SEMDCG|SEMDG	MIM:605202|HGNC:HGNC:19237|Ensembl:ENSG00000095380	9	9q22.33	N-acetylneuraminate synthase	protein-coding	NANS	N-acetylneuraminate synthase	O	sialic acid synthase|N-acetylneuraminate-9-phosphate synthase|N-acetylneuraminic acid phosphate synthase|N-acetylneuraminic acid synthase|epididymis secretory protein Li 100|sialic acid phosphate synthase	20201124	-
9606	54205	CYCS	-	CYC|HCS|THC4	MIM:123970|HGNC:HGNC:19986|Ensembl:ENSG00000172115	7	7p15.3	cytochrome c, somatic	protein-coding	CYCS	cytochrome c, somatic	O	cytochrome c	20210114	-
9606	54206	ERRFI1	-	GENE-33|MIG-6|MIG6|RALT	MIM:608069|HGNC:HGNC:18185|Ensembl:ENSG00000116285	1	1p36.23	ERBB receptor feedback inhibitor 1	protein-coding	ERRFI1	ERBB receptor feedback inhibitor 1	O	ERBB receptor feedback inhibitor 1|mitogen-inducible gene 6 protein|receptor-associated late transducer	20210118	-
9606	54207	KCNK10	-	K2p10.1|PPP1R97|TREK-2|TREK2	MIM:605873|HGNC:HGNC:6273|Ensembl:ENSG00000100433	14	14q31.3	potassium two pore domain channel subfamily K member 10	protein-coding	KCNK10	potassium two pore domain channel subfamily K member 10	O	potassium channel subfamily K member 10|2P domain potassium channel TREK2|TREK-2 K(+) channel subunit|TWIK-related K+ channel 2|outward rectifying potassium channel protein TREK-2|potassium channel TREK-2|potassium channel, subfamily K, member 10|potassium channel, two pore domain subfamily K, member 10|protein phosphatase 1, regulatory subunit 97	20201124	-
9606	54209	TREM2	-	PLOSL2|TREM-2|Trem2a|Trem2b|Trem2c	MIM:605086|HGNC:HGNC:17761|Ensembl:ENSG00000095970	6	6p21.1	triggering receptor expressed on myeloid cells 2	protein-coding	TREM2	triggering receptor expressed on myeloid cells 2	O	triggering receptor expressed on myeloid cells 2|triggering receptor expressed on monocytes 2|triggering receptor expressed on myeloid cells 2a	20210123	-
9606	54210	TREM1	-	CD354|TREM-1	MIM:605085|HGNC:HGNC:17760|Ensembl:ENSG00000124731	6	6p21.1	triggering receptor expressed on myeloid cells 1	protein-coding	TREM1	triggering receptor expressed on myeloid cells 1	O	triggering receptor expressed on myeloid cells 1|triggering receptor expressed on monocytes 1	20210110	-
9606	54212	SNTG1	-	G1SYN|SYN4	MIM:608714|HGNC:HGNC:13740|Ensembl:ENSG00000147481	8	8q11.21	syntrophin gamma 1	protein-coding	SNTG1	syntrophin gamma 1	O	gamma-1-syntrophin|gamma1-syntrophin|syntrophin 4	20210103	-
9606	54221	SNTG2	-	G2SYN|SYN5	MIM:608715|HGNC:HGNC:13741|Ensembl:ENSG00000172554	2	2p25.3	syntrophin gamma 2	protein-coding	SNTG2	syntrophin gamma 2	O	gamma-2-syntrophin|syntrophin-5	20210103	-
9606	54328	GPR173	-	SREB3	MIM:300253|HGNC:HGNC:18186|Ensembl:ENSG00000184194	X	Xp11.22	G protein-coupled receptor 173	protein-coding	GPR173	G protein-coupled receptor 173	O	probable G-protein coupled receptor 173|super conserved receptor expressed in brain 3	20201213	-
9606	54329	GPR85	-	SREB|SREB2	MIM:605188|HGNC:HGNC:4536|Ensembl:ENSG00000164604	7	7q31.1	G protein-coupled receptor 85	protein-coding	GPR85	G protein-coupled receptor 85	O	probable G-protein coupled receptor 85|seven transmembrane helix receptor|super conserved receptor expressed in brain 2	20201124	-
9606	54331	GNG2	-	-	MIM:606981|HGNC:HGNC:4404|Ensembl:ENSG00000186469	14	14q22.1	G protein subunit gamma 2	protein-coding	GNG2	G protein subunit gamma 2	O	guanine nucleotide-binding protein G(I)/G(S)/G(O) subunit gamma-2|g gamma-I|guanine nucleotide binding protein (G protein), gamma 2|guanine nucleotide binding protein gamma 2|guanine nucleotide-binding protein G(I)/G(O) gamma-2 subunit	20210116	-
9606	54332	GDAP1	-	CMT4|CMT4A|CMTRIA	MIM:606598|HGNC:HGNC:15968|Ensembl:ENSG00000104381	8	8q21.11	ganglioside induced differentiation associated protein 1	protein-coding	GDAP1	ganglioside induced differentiation associated protein 1	O	ganglioside-induced differentiation-associated protein 1|Charcot-Marie-Tooth neuropathy 4A	20201213	-
9606	54344	DPM3	-	CDG1O|MDDGB15|MDDGC15	MIM:605951|HGNC:HGNC:3007|Ensembl:ENSG00000179085	1	1q22	dolichyl-phosphate mannosyltransferase subunit 3, regulatory	protein-coding	DPM3	dolichyl-phosphate mannosyltransferase subunit 3, regulatory	O	dolichol-phosphate mannosyltransferase subunit 3|DPM synthase complex subunit 3|DPM synthase subunit 3|MPD synthase subunit 3|dolichol-phosphate mannose synthase subunit 3|dolichyl-phosphate beta-D-mannosyltransferase subunit 3|dolichyl-phosphate mannosyltransferase polypeptide 3|mannose-P-dolichol synthase subunit 3|prostin 1|testicular tissue protein Li 58	20210123	-
9606	54345	SOX18	-	HLTRS|HLTS	MIM:601618|HGNC:HGNC:11194|Ensembl:ENSG00000203883	20	20q13.33	SRY-box transcription factor 18	protein-coding	SOX18	SRY-box transcription factor 18	O	transcription factor SOX-18|SRY (sex determining region Y)-box 18|SRY-box 18	20210123	-
9606	54346	UNC93A	-	Unc-93A|dJ366N23.1|dJ366N23.2	MIM:607995|HGNC:HGNC:12570|Ensembl:ENSG00000112494	6	6q27	unc-93 homolog A	protein-coding	UNC93A	unc-93 homolog A	O	protein unc-93 homolog A|dJ366N23.1 (putative C. elegans UNC-93 (protein 1, C46F11.1) LIKE)|dJ366N23.2 (putative C. elegans UNC-93 (protein 1, C46F11.1) C-terminal LIKE)|unc93 homolog A	20201124	-
9606	54360	CYTL1	-	C17|C4orf4	MIM:607930|HGNC:HGNC:24435|Ensembl:ENSG00000170891	4	4p16.2	cytokine like 1	protein-coding	CYTL1	cytokine like 1	O	cytokine-like protein 1|cytokine-like protein C17	20201124	-
9606	54361	WNT4	-	SERKAL|WNT-4	MIM:603490|HGNC:HGNC:12783|Ensembl:ENSG00000162552	1	1p36.12	Wnt family member 4	protein-coding	WNT4	Wnt family member 4	O	protein Wnt-4|wingless-type MMTV integration site family, member 4	20210123	-
9606	54363	HAO1	-	GOX|GOX1|HAOX1	MIM:605023|HGNC:HGNC:4809|Ensembl:ENSG00000101323	20	20p12.3	hydroxyacid oxidase 1	protein-coding	HAO1	hydroxyacid oxidase 1	O	hydroxyacid oxidase 1|(S)-2-hydroxy-acid oxidase|glycolate oxidase 1|hydroxyacid oxidase (glycolate oxidase) 1	20201124	-
9606	54386	TERF2IP	-	DRIP5|RAP1	MIM:605061|HGNC:HGNC:19246|Ensembl:ENSG00000166848	16	16q23.1	TERF2 interacting protein	protein-coding	TERF2IP	TERF2 interacting protein	O	telomeric repeat-binding factor 2-interacting protein 1|TERF2-interacting telomeric protein 1|TRF2-interacting telomeric RAP1 protein|dopamine receptor-interacting protein 5|repressor/activator protein 1 homolog	20210120	-
9606	54407	SLC38A2	-	ATA2|PRO1068|SAT2|SNAT2	MIM:605180|HGNC:HGNC:13448|Ensembl:ENSG00000134294	12	12q13.11	solute carrier family 38 member 2	protein-coding	SLC38A2	solute carrier family 38 member 2	O	sodium-coupled neutral amino acid transporter 2|amino acid transporter 2|amino acid transporter A2|protein 40-9-1|system A amino acid transporter 2|system A transporter 1|system N amino acid transporter 2	20210103	-
9606	54413	NLGN3	-	HNL3	MIM:300336|HGNC:HGNC:14289|Ensembl:ENSG00000196338	X	Xq13.1	neuroligin 3	protein-coding	NLGN3	neuroligin 3	O	neuroligin-3|gliotactin homolog	20201213	-
9606	54414	SIAE	-	AIS6|CSE-C|CSEC|LSE|YSG2	MIM:610079|HGNC:HGNC:18187|Ensembl:ENSG00000110013	11	11q24.2	sialic acid acetylesterase	protein-coding	SIAE	sialic acid acetylesterase	O	sialate O-acetylesterase|H-Lse|cytosolic sialic acid 9-O-acetylesterase homolog|sialic acid-specific acetylesterase II	20201213	-
9606	54429	TAS2R5	-	T2R5	MIM:605062|HGNC:HGNC:14912|Ensembl:ENSG00000127366	7	7q34	taste 2 receptor member 5	protein-coding	TAS2R5	taste 2 receptor member 5	O	taste receptor type 2 member 5|taste receptor, type 2, member 5	20201124	-
9606	54431	DNAJC10	-	ERdj5|JPDI|MTHr|PDIA19	MIM:607987|HGNC:HGNC:24637|Ensembl:ENSG00000077232	2	2q32.1	DnaJ heat shock protein family (Hsp40) member C10	protein-coding	DNAJC10	DnaJ heat shock protein family (Hsp40) member C10	O	dnaJ homolog subfamily C member 10|DnaJ (Hsp40) homolog, subfamily C, member 10|ER-resident protein ERdj5|J-domain-containing protein disulfide isomerase-like protein|endoplasmic reticulum DNA J domain-containing protein 5|macrothioredoxin|protein disulfide isomerase family A, member 19	20210114	-
9606	54432	YIPF1	-	DJ167A19.1|FinGER1	MIM:617521|HGNC:HGNC:25231|Ensembl:ENSG00000058799	1	1p32.3	Yip1 domain family member 1	protein-coding	YIPF1	Yip1 domain family member 1	O	protein YIPF1|YIP1 family member 1	20201213	-
9606	54433	GAR1	-	NOLA1	MIM:606468|HGNC:HGNC:14264|Ensembl:ENSG00000109534	4	4q25	GAR1 ribonucleoprotein	protein-coding	GAR1	GAR1 ribonucleoprotein	O	H/ACA ribonucleoprotein complex subunit 1|GAR1 homolog, ribonucleoprotein|GAR1 ribonucleoprotein homolog|nucleolar protein family A member 1|nucleolar protein family A, member 1 (H/ACA small nucleolar RNPs)|snoRNP protein GAR1	20210103	-
9606	54434	SSH1	-	SSH1L	MIM:606778|HGNC:HGNC:30579|Ensembl:ENSG00000084112	12	12q24.11	slingshot protein phosphatase 1	protein-coding	SSH1	slingshot protein phosphatase 1	O	protein phosphatase Slingshot homolog 1|SSH-like protein 1|hSSH-1L|slingshot homolog 1	20201124	-
9606	54435	HCG4	-	HCG4P10|HCGIV-10|HCGIV.9	HGNC:HGNC:21241	6	6p22.1	HLA complex group 4	ncRNA	HCG4	HLA complex group 4	O	HCGIV-10 pseudogene|HLA complex group 4 (non-protein coding)|HLA complex group 4 pseudogene 10	20201124	-
9606	54436	SH3TC1	-	-	HGNC:HGNC:26009|Ensembl:ENSG00000125089	4	4p16.1	SH3 domain and tetratricopeptide repeats 1	protein-coding	SH3TC1	SH3 domain and tetratricopeptide repeats 1	O	SH3 domain and tetratricopeptide repeat-containing protein 1|SH3 domain and tetratricopeptide repeats-containing protein 1	20201124	-
9606	54437	SEMA5B	-	SEMAG|SemG	MIM:609298|HGNC:HGNC:10737|Ensembl:ENSG00000082684	3	3q21.1	semaphorin 5B	protein-coding	SEMA5B	semaphorin 5B	O	semaphorin-5B|sema domain, seven thrombospondin repeats (type 1 and type 1-like), transmembrane domain (TM) and short cytoplasmic domain, (semaphorin) 5B	20201124	-
9606	54438	GFOD1	-	ADG-90|C6orf114	HGNC:HGNC:21096|Ensembl:ENSG00000145990	6	6p24.1-p23	glucose-fructose oxidoreductase domain containing 1	protein-coding	GFOD1	glucose-fructose oxidoreductase domain containing 1	O	glucose-fructose oxidoreductase domain-containing protein 1	20210114	-
9606	54439	RBM27	-	ARRS1|Psc1|ZC3H18|ZC3H20	HGNC:HGNC:29243|Ensembl:ENSG00000091009|Ensembl:ENSG00000275740	5	5q32	RNA binding motif protein 27	protein-coding	RBM27	RNA binding motif protein 27	O	RNA-binding protein 27|acidic rich RS domain containing 1	20201213	-
9606	54440	SASH3	-	753P9|CXorf9|HACS2|SH3D6C|SLY	MIM:300441|HGNC:HGNC:15975|Ensembl:ENSG00000122122	X	Xq26.1	SAM and SH3 domain containing 3	protein-coding	SASH3	SAM and SH3 domain containing 3	O	SAM and SH3 domain-containing protein 3|SH3 protein expressed in lymphocytes homolog	20201124	-
9606	54441	STAG3L1	-	STAG3L1P|STAG3L2|STAG3L3	HGNC:HGNC:33852	7	7q11.23	stromal antigen 3-like 1 (pseudogene)	pseudo	STAG3L1	stromal antigen 3-like 1 (pseudogene)	O	STAG3-like protein 1	20201124	-
9606	54442	KCTD5	-	-	MIM:611285|HGNC:HGNC:21423|Ensembl:ENSG00000167977	16	16p13.3	potassium channel tetramerization domain containing 5	protein-coding	KCTD5	potassium channel tetramerization domain containing 5	O	BTB/POZ domain-containing protein KCTD5|potassium channel tetramerisation domain containing 5	20210103	-
9606	54443	ANLN	-	FSGS8|Scraps|scra	MIM:616027|HGNC:HGNC:14082|Ensembl:ENSG00000011426	7	7p14.2	anillin actin binding protein	protein-coding	ANLN	anillin actin binding protein	O	anillin	20210110	-
9606	54453	RIN2	-	MACS|RASSF4	MIM:610222|HGNC:HGNC:18750|Ensembl:ENSG00000132669	20	20p11.23	Ras and Rab interactor 2	protein-coding	RIN2	Ras and Rab interactor 2	O	ras and Rab interactor 2|RAB5 interacting protein 2|RAS association (RalGDS/AF-6) domain containing protein JC265|RAS association domain family 4|RAS inhibitor JC265|RAS interaction/interference protein 2	20201124	-
9606	54454	ATAD2B	-	-	MIM:615347|HGNC:HGNC:29230|Ensembl:ENSG00000119778	2	2p24.1-p23.3	ATPase family AAA domain containing 2B	protein-coding	ATAD2B	ATPase family AAA domain containing 2B	O	ATPase family AAA domain-containing protein 2B	20201124	-
9606	54455	FBXO42	-	Fbx42|JFK	MIM:609109|HGNC:HGNC:29249|Ensembl:ENSG00000037637	1	1p36.13	F-box protein 42	protein-coding	FBXO42	F-box protein 42	O	F-box only protein 42|just one F-box and Kelch domain-containing protein	20210103	-
9606	54456	MOV10L1	-	CHAMP|DJ402G11.8	MIM:605794|HGNC:HGNC:7201|Ensembl:ENSG00000073146	22	22q13.33	Mov10 like RISC complex RNA helicase 1	protein-coding	MOV10L1	Mov10 like RISC complex RNA helicase 1	O	RNA helicase Mov10l1|MOV10-like protein 1|Mov10 RISC complex RNA helicase like 1|Mov10-like 1|Mov10l1, Moloney leukemia virus 10-like 1, homolog|cardiac helicase activated by MEF2C protein|moloney leukemia virus 10-like protein 1|putative helicase Mov10l1	20201124	-
9606	54457	TAF7L	-	CT40|TAF2Q	MIM:300314|HGNC:HGNC:11548|Ensembl:ENSG00000102387	X	Xq22.1	TATA-box binding protein associated factor 7 like	protein-coding	TAF7L	TATA-box binding protein associated factor 7 like	O	transcription initiation factor TFIID subunit 7-like|RNA polymerase II TBP-associated factor subunit Q|TAF7-like RNA polymerase II, TATA box binding protein (TBP)-associated factor, 50kDa|TATA box-binding protein-associated factor 50 kDa|TBP-associated factor, RNA polymerase II, Q|cancer/testis antigen 40|transcription initiation factor TFIID 50 kDa subunit	20201124	-
9606	54458	PRR13	-	TXR1	MIM:610459|HGNC:HGNC:24528|Ensembl:ENSG00000205352	12	12q13.13	proline rich 13	protein-coding	PRR13	proline rich 13	O	proline-rich protein 13|taxane-resistance protein	20201124	-
9606	54460	MRPS21	-	MDS016|MRP-S21|RPMS21	MIM:611984|HGNC:HGNC:14046|Ensembl:ENSG00000266472	1	1q21.2	mitochondrial ribosomal protein S21	protein-coding	MRPS21	mitochondrial ribosomal protein S21	O	28S ribosomal protein S21, mitochondrial|S21mt|mitochondrial 28S ribosomal protein S21|mitochondrial small ribosomal subunit protein bS21m	20210116	-
9606	54461	FBXW5	-	Fbw5	MIM:609072|HGNC:HGNC:13613|Ensembl:ENSG00000159069	9	9q34.3	F-box and WD repeat domain containing 5	protein-coding	FBXW5	F-box and WD repeat domain containing 5	O	F-box/WD repeat-containing protein 5|F-box and WD-40 domain-containing protein 5|WD repeat-containing F-box protein FBW5	20201124	-
9606	54462	CCSER2	-	FAM190B|Gcap14|KIAA1128|bA486O22.1	HGNC:HGNC:29197|Ensembl:ENSG00000107771	10	10q23.1	coiled-coil serine rich protein 2	protein-coding	CCSER2	coiled-coil serine rich protein 2	O	serine-rich coiled-coil domain-containing protein 2|family with sequence similarity 190, member B|protein FAM190B|protein GCAP14 homolog	20201124	-
9606	54463	RETREG1	-	FAM134B|JK-1|JK1	MIM:613114|HGNC:HGNC:25964|Ensembl:ENSG00000154153	5	5p15.1	reticulophagy regulator 1	protein-coding	RETREG1	reticulophagy regulator 1	O	reticulophagy regulator 1|family with sequence similarity 134 member B|protein FAM134B|reticulophagy receptor 1|reticulophagy receptor FAM134B	20210110	-
9606	54464	XRN1	-	SEP1	MIM:607994|HGNC:HGNC:30654|Ensembl:ENSG00000114127	3	3q23	5'-3' exoribonuclease 1	protein-coding	XRN1	5'-3' exoribonuclease 1	O	5'-3' exoribonuclease 1|strand-exchange protein 1 homolog	20201206	-
9606	54465	ETAA1	-	ETAA16	MIM:613196|HGNC:HGNC:24648|Ensembl:ENSG00000143971	2	2p14	ETAA1 activator of ATR kinase	protein-coding	ETAA1	ETAA1 activator of ATR kinase	O	ewing's tumor-associated antigen 1|ETAA1, ATR kinase activator|Ewing tumor associated antigen 1|ewing's tumor-associated antigen 16	20201213	-
9606	54466	SPIN2A	-	DXF34|SPIN2|TDRD25|dJ323P24.1	MIM:300621|HGNC:HGNC:20694|Ensembl:ENSG00000147059	X	Xp11.21	spindlin family member 2A	protein-coding	SPIN2A	spindlin family member 2A	O	spindlin-2A|centromeric spin2 copy|spindlin homolog 2|spindlin-like protein 2|spindlin-like protein 2A	20201124	-
9606	54467	ANKIB1	-	-	HGNC:HGNC:22215|Ensembl:ENSG00000001629	7	7q21.2	ankyrin repeat and IBR domain containing 1	protein-coding	ANKIB1	ankyrin repeat and IBR domain containing 1	O	ankyrin repeat and IBR domain-containing protein 1	20201206	-
9606	54468	MIOS	-	MIO|Sea4|Yulink	MIM:615359|HGNC:HGNC:21905|Ensembl:ENSG00000164654	7	7p21.3	meiosis regulator for oocyte development	protein-coding	MIOS	meiosis regulator for oocyte development	O	GATOR complex protein MIOS|H_DJ1159O04.1|WD repeat-containing protein mio|WUGSC:H_DJ1159O04.1|missing oocyte, meiosis regulator, homolog	20201124	-
9606	54469	ZFAND6	-	AWP1|ZA20D3|ZFAND5B	MIM:610183|HGNC:HGNC:30164|Ensembl:ENSG00000086666	15	15q25.1	zinc finger AN1-type containing 6	protein-coding	ZFAND6	zinc finger AN1-type containing 6	O	AN1-type zinc finger protein 6|protein associated with PRK1|zinc finger, A20 domain containing 3|zinc finger, AN1-type domain 6	20201124	-
9606	54470	ARMCX6	-	GASP10	MIM:301048|HGNC:HGNC:26094|Ensembl:ENSG00000198960	X	Xq22.1	armadillo repeat containing X-linked 6	protein-coding	ARMCX6	armadillo repeat containing X-linked 6	O	protein ARMCX6	20201206	-
9606	54471	MIEF1	-	AltMIEF1|HSU79252|MID51|MIEF1-MP|SMCR7L|dJ1104E15.3	MIM:615497|HGNC:HGNC:25979|Ensembl:ENSG00000100335	22	22q13.1	mitochondrial elongation factor 1	protein-coding	MIEF1	mitochondrial elongation factor 1	O	mitochondrial dynamics protein MID51|MIEF1 microprotein|SMCR7-like protein|Smith-Magenis syndrome chromosome region, candidate 7-like|alternative MIEF1 protein|mitochondrial dynamic protein MID51|mitochondrial dynamic protein of 51 kDa|mitochondrial dynamics protein of 51 kDa|smith-Magenis syndrome chromosomal region candidate gene 7 protein-like	20201124	-
9606	54472	TOLLIP	-	IL-1RAcPIP	MIM:606277|HGNC:HGNC:16476|Ensembl:ENSG00000078902	11	11p15.5	toll interacting protein	protein-coding	TOLLIP	toll interacting protein	O	toll-interacting protein|adapter protein	20201124	-
9606	54474	KRT20	-	CD20|CK-20|CK20|K20|KRT21	MIM:608218|HGNC:HGNC:20412|Ensembl:ENSG00000171431	17	17q21.2	keratin 20	protein-coding	KRT20	keratin 20	O	keratin, type I cytoskeletal 20|cytokeratin 20|keratin 20, type I|protein IT	20201124	-
9606	54475	NLE1	-	NLE	HGNC:HGNC:19889|Ensembl:ENSG00000073536	17	17q12	notchless homolog 1	protein-coding	NLE1	notchless homolog 1	O	notchless protein homolog 1|Notchless gene homolog	20201124	-
9606	54476	RNF216	-	CAHH|TRIAD3|U7I1|UBCE7IP1|ZIN	MIM:609948|HGNC:HGNC:21698|Ensembl:ENSG00000011275	7	7p22.1	ring finger protein 216	protein-coding	RNF216	ring finger protein 216	O	E3 ubiquitin-protein ligase RNF216|RING-type E3 ubiquitin transferase RNF216|triad domain-containing protein 3|ubiquitin-conjugating enzyme 7-interacting protein 1|zinc finger protein inhibiting NF-kappa-B	20201213	-
9606	54477	PLEKHA5	-	PEPP-2|PEPP2	MIM:607770|HGNC:HGNC:30036|Ensembl:ENSG00000052126	12	12p12.3	pleckstrin homology domain containing A5	protein-coding	PLEKHA5	pleckstrin homology domain containing A5	O	pleckstrin homology domain-containing family A member 5|PH domain-containing family A member 5|phosphoinositol 3-phosphate-binding protein-2|pleckstrin homology domain containing, family A member 5	20201213	-
9606	54478	PIMREG	-	CATS|FAM64A|RCS1	MIM:617611|HGNC:HGNC:25483|Ensembl:ENSG00000129195	17	17p13.2	PICALM interacting mitotic regulator	protein-coding	PIMREG	PICALM interacting mitotic regulator	O	protein PIMREG|CALM interacting protein expressed in thymus and spleen|CALM-interactor expressed in thymus and spleen|family with sequence similarity 64 member A|protein FAM64A|regulator of chromosome segregation 1|regulator of chromosome segregation protein 1	20201124	-
9606	54480	CHPF2	-	CSGLCA-T|CSGlcAT|ChSy-3|chPF-2	MIM:608037|HGNC:HGNC:29270|Ensembl:ENSG00000033100	7	7q36.1	chondroitin polymerizing factor 2	protein-coding	CHPF2	chondroitin polymerizing factor 2	O	chondroitin sulfate glucuronyltransferase|N-acetylgalactosaminyl-proteoglycan 3-beta-glucuronosyltransferase|chondroitin synthase-3	20210110	-
9606	54482	TRMT13	-	CCDC76	HGNC:HGNC:25502|Ensembl:ENSG00000122435	1	1p21.2	tRNA methyltransferase 13 homolog	protein-coding	TRMT13	tRNA methyltransferase 13 homolog	O	tRNA:m(4)X modification enzyme TRM13 homolog|coiled-coil domain containing 76|coiled-coil domain-containing protein 76|tRNA [Gm4] methyltransferase|tRNA guanosine-2'-O-methyltransferase TRM13 homolog	20201124	-
9606	54487	DGCR8	-	C22orf12|DGCRK6|Gy1|pasha	MIM:609030|HGNC:HGNC:2847|Ensembl:ENSG00000128191	22	22q11.21	DGCR8 microprocessor complex subunit	protein-coding	DGCR8	DGCR8 microprocessor complex subunit	O	microprocessor complex subunit DGCR8|DiGeorge syndrome critical region 8|DiGeorge syndrome critical region gene 8	20201220	-
9606	54490	UGT2B28	-	-	MIM:606497|HGNC:HGNC:13479|Ensembl:ENSG00000135226	4	4q13.2	UDP glucuronosyltransferase family 2 member B28	protein-coding	UGT2B28	UDP glucuronosyltransferase family 2 member B28	O	UDP-glucuronosyltransferase 2B28|UDP glucuronosyltransferase 2 family, polypeptide B28|UDP glycosyltransferase 2 family, polypeptide B28|UDPGT 2B28	20201124	-
9606	54491	OTULINL	-	FAM105A|NET20	HGNC:HGNC:25629|Ensembl:ENSG00000145569	5	5p15.2	OTU deubiquitinase with linear linkage specificity like	protein-coding	OTULINL	OTU deubiquitinase with linear linkage specificity like	O	inactive ubiquitin thioesterase OTULINL|family with sequence similarity 105 member A|inactive ubiquitin thioesterase FAM105A|protein FAM105A	20201124	-
9606	54492	NEURL1B	-	NEURL3|RNF67B|hNeur2|neur2	MIM:615893|HGNC:HGNC:35422|Ensembl:ENSG00000214357	5	5q35.1	neuralized E3 ubiquitin protein ligase 1B	protein-coding	NEURL1B	neuralized E3 ubiquitin protein ligase 1B	O	E3 ubiquitin-protein ligase NEURL1B|E3 ubiquitin-protein ligase NEURL3|RING-type E3 ubiquitin transferase NEURL1B|neuralized 2 alternative protein|neuralized homolog 1B|neuralized-2|neuralized-like protein 1B|neuralized-like protein 3	20201213	-
9606	54494	C11orf71	-	URLC7	HGNC:HGNC:25937|Ensembl:ENSG00000180425	11	11q23.2	chromosome 11 open reading frame 71	protein-coding	C11orf71	chromosome 11 open reading frame 71	O	uncharacterized protein C11orf71|up-regulated in lung cancer 7	20201213	-
9606	54495	TMX3	-	PDIA13|TXNDC10	MIM:616102|HGNC:HGNC:24718|Ensembl:ENSG00000166479	18	18q22.1	thioredoxin related transmembrane protein 3	protein-coding	TMX3	thioredoxin related transmembrane protein 3	O	protein disulfide-isomerase TMX3|protein disulfide isomerase family A, member 13|thioredoxin domain containing 10|thioredoxin domain-containing protein 10	20210103	-
9606	54496	PRMT7	-	SBIDDS	MIM:610087|HGNC:HGNC:25557|Ensembl:ENSG00000132600	16	16q22.1	protein arginine methyltransferase 7	protein-coding	PRMT7	protein arginine methyltransferase 7	O	protein arginine N-methyltransferase 7|[Myelin basic protein]-arginine N-methyltransferase PRMT7|histone-arginine N-methyltransferase PRMT7	20201124	-
9606	54497	HEATR5B	-	p200|p200a	HGNC:HGNC:29273|Ensembl:ENSG00000008869	2	2p22.2	HEAT repeat containing 5B	protein-coding	HEATR5B	HEAT repeat containing 5B	O	HEAT repeat-containing protein 5B	20210103	-
9606	54498	SMOX	-	C20orf16|PAO|PAO-1|PAO1|PAOH|PAOH1|SMO	MIM:615854|HGNC:HGNC:15862|Ensembl:ENSG00000088826	20	20p13	spermine oxidase	protein-coding	SMOX	spermine oxidase	O	spermine oxidase|flavin containing amine oxidase|flavin-containing spermine oxidase|polyamine oxidase 1|putative cyclin G1 interacting protein	20210114	-
9606	54499	TMCO1	-	HP10122|PCIA3|PNAS-136|TMCC4	MIM:614123|HGNC:HGNC:18188|Ensembl:ENSG00000143183	1	1q24.1	transmembrane and coiled-coil domains 1	protein-coding	TMCO1	transmembrane and coiled-coil domains 1	O	calcium load-activated calcium channel|CLAC channel|Ca(2+) load-activated Ca(2+) channel|putative membrane protein|transmembrane and coiled-coil domain-containing protein 1|transmembrane and coiled-coil domains 4|xenogeneic cross-immune protein PCIA3	20210103	-
9606	54501	CLQTL1	-	CLF	MIM:604595	13	13q	cholesterol-lowering factor	unknown	-	-	-	-	20170408	-
9606	54502	RBM47	-	NET18	MIM:619104|HGNC:HGNC:30358|Ensembl:ENSG00000163694	4	4p14	RNA binding motif protein 47	protein-coding	RBM47	RNA binding motif protein 47	O	RNA-binding protein 47	20201206	-
9606	54503	ZDHHC13	-	HIP14L|HIP3RP	MIM:612815|HGNC:HGNC:18413|Ensembl:ENSG00000177054	11	11p15.1	zinc finger DHHC-type palmitoyltransferase 13	protein-coding	ZDHHC13	zinc finger DHHC-type palmitoyltransferase 13	O	palmitoyltransferase ZDHHC13|DHHC-13|HIP14-related protein|huntingtin interacting protein HIP3RP|huntingtin-interacting protein 14-related protein|probable palmitoyltransferase ZDHHC13|putative MAPK-activating protein PM03|putative NF-kappa-B-activating protein 209|zinc finger DHHC domain-containing protein 13|zinc finger DHHC-type containing 13|zinc finger, DHHC domain containing 13	20201213	-
9606	54504	CPVL	-	HVLP	MIM:609780|HGNC:HGNC:14399|Ensembl:ENSG00000106066	7	7p14.3	carboxypeptidase vitellogenic like	protein-coding	CPVL	carboxypeptidase vitellogenic like	O	probable serine carboxypeptidase CPVL|CP-Mac carboxypeptidase|VCP-like protein|carboxypeptidase WUG|vitellogenic carboxypeptidase-like protein	20201128	-
9606	54505	DHX29	-	DDX29	MIM:612720|HGNC:HGNC:15815|Ensembl:ENSG00000067248	5	5q11.2	DExH-box helicase 29	protein-coding	DHX29	DExH-box helicase 29	O	ATP-dependent RNA helicase DHX29|DEAD/H (Asp-Glu-Ala-Asp/His) box polypeptide 29|DEAH (Asp-Glu-Ala-His) box polypeptide 29|DEAH box protein 29|DEAH-box helicase 29|nucleic acid helicase DDXx	20201206	-
9606	54507	ADAMTSL4	-	ADAMTSL-4|ECTOL2|TSRC1	MIM:610113|HGNC:HGNC:19706|Ensembl:ENSG00000143382	1	1q21.2	ADAMTS like 4	protein-coding	ADAMTSL4	ADAMTS like 4	O	ADAMTS-like protein 4|thrombospondin repeat-containing protein 1	20201124	-
9606	54508	EPB41L4A-DT	-	EPB41L4A-AS2	HGNC:HGNC:25643|Ensembl:ENSG00000278921	5	5q22.2	EPB41L4A divergent transcript	ncRNA	EPB41L4A-DT	EPB41L4A divergent transcript	O	EPB41L4A antisense RNA 2 (head to head)	20201124	-
9606	54509	RHOF	-	ARHF|RIF	MIM:618867|HGNC:HGNC:15703|Ensembl:ENSG00000139725	12	12q24.31	ras homolog family member F, filopodia associated	protein-coding	RHOF	ras homolog family member F, filopodia associated	O	rho-related GTP-binding protein RhoF|ras homolog family member F (in filopodia)|ras homolog gene family, member F (in filopodia)|rho family GTPase Rif|rho in filopodia	20201128	-
9606	54510	PCDH18	-	PCDH68L	MIM:608287|HGNC:HGNC:14268|Ensembl:ENSG00000189184	4	4q28.3	protocadherin 18	protein-coding	PCDH18	protocadherin 18	O	protocadherin-18|protocadherin 68-like protein	20201124	-
9606	54511	HMGCLL1	-	ERCHL|bA418P12.1|er-cHL	MIM:619050|HGNC:HGNC:21359|Ensembl:ENSG00000146151	6	6p12.1	3-hydroxymethyl-3-methylglutaryl-CoA lyase like 1	protein-coding	HMGCLL1	3-hydroxymethyl-3-methylglutaryl-CoA lyase like 1	O	3-hydroxymethyl-3-methylglutaryl-CoA lyase, cytoplasmic|3-hydroxy-3-methylglutaryl-CoA lyase-like protein 1|3-hydroxymethyl-3-methylglutaryl-CoA lyase-like protein 1|3-hydroxymethyl-3-methylglutaryl-Coenzyme A lyase-like 1|endoplasmic reticulum 3-hydroxy-3-methylglutaryl-CoA lyase|endoplasmic reticulum 3-hydroxymethyl-3-methylglutaryl-CoA lyase|probable 3-hydroxymethyl-3-methylglutaryl-CoA lyase 2	20201124	-
9606	54512	EXOSC4	-	RRP41|RRP41A|Rrp41p|SKI6|Ski6p|hRrp41p|p12A	MIM:606491|HGNC:HGNC:18189|Ensembl:ENSG00000178896	8	8q24.3	exosome component 4	protein-coding	EXOSC4	exosome component 4	O	exosome complex component RRP41|exosome complex exonuclease RRP41|exosome component Rrp41|ribosomal RNA-processing protein 41	20201213	-
9606	54514	DDX4	-	VASA	MIM:605281|HGNC:HGNC:18700|Ensembl:ENSG00000152670	5	5q11.2	DEAD-box helicase 4	protein-coding	DDX4	DEAD-box helicase 4	O	probable ATP-dependent RNA helicase DDX4|DEAD (Asp-Glu-Ala-Asp) box polypeptide 4|DEAD box protein 4|DEAD/H (Asp-Glu-Ala-Asp/His) box polypeptide 4|vasa homolog	20201124	-
9606	54516	MTRF1L	-	HMRF1L|MRF1L|mtRF1a	MIM:613542|HGNC:HGNC:21051|Ensembl:ENSG00000112031	6	6q25.2	mitochondrial translation release factor 1 like	protein-coding	MTRF1L	mitochondrial translation release factor 1 like	O	peptide chain release factor 1-like, mitochondrial|mitochondrial release factor 1 like|mitochondrial translational release factor 1 like	20210108	-
9606	54517	PUS7	-	IDDABS	MIM:616261|HGNC:HGNC:26033|Ensembl:ENSG00000091127	7	7q22.3	pseudouridine synthase 7	protein-coding	PUS7	pseudouridine synthase 7	O	pseudouridylate synthase 7 homolog|pseudouridylate synthase 7 (putative)	20210123	-
9606	54518	APBB1IP	-	INAG1|PREL1|RARP1|RIAM	MIM:609036|HGNC:HGNC:17379|Ensembl:ENSG00000077420	10	10p12.1	amyloid beta precursor protein binding family B member 1 interacting protein	protein-coding	APBB1IP	amyloid beta precursor protein binding family B member 1 interacting protein	O	amyloid beta A4 precursor protein-binding family B member 1-interacting protein|APBB1-interacting protein 1|PREL-1|RARP-1|Rap1-GTP-interacting adaptor molecule|Rap1-interacting adaptor molecule|proline rich EVH1 ligand 1|proline-rich protein 73|rap1-GTP-interacting adapter molecule|retinoic acid-responsive proline-rich protein 1	20201124	-
9606	54520	CCDC93	-	-	HGNC:HGNC:25611|Ensembl:ENSG00000125633	2	2q14.1	coiled-coil domain containing 93	protein-coding	CCDC93	coiled-coil domain containing 93	O	coiled-coil domain-containing protein 93	20201124	-
9606	54521	WDR44	-	RAB11BP|RPH11|SYM-4	HGNC:HGNC:30512|Ensembl:ENSG00000131725	X	Xq24	WD repeat domain 44	protein-coding	WDR44	WD repeat domain 44	O	WD repeat-containing protein 44|rabphilin-11	20201213	-
9606	54522	ANKRD16	-	-	MIM:618017|HGNC:HGNC:23471|Ensembl:ENSG00000134461	10	10p15.1	ankyrin repeat domain 16	protein-coding	ANKRD16	ankyrin repeat domain 16	O	ankyrin repeat domain-containing protein 16	20201124	-
9606	54529	ASNSD1	-	NBLA00058|NS3TP1	HGNC:HGNC:24910|Ensembl:ENSG00000138381	2	2q32.2	asparagine synthetase domain containing 1	protein-coding	ASNSD1	asparagine synthetase domain containing 1	O	asparagine synthetase domain-containing protein 1|HCV NS3-transactivated protein 1	20201124	-
9606	54531	MIER2	-	KIAA1193|Mi-er2	HGNC:HGNC:29210|Ensembl:ENSG00000105556	19	19p13.3	MIER family member 2	protein-coding	MIER2	MIER family member 2	O	mesoderm induction early response protein 2|mesoderm induction early response 1, family member 2	20201124	-
9606	54532	USP53	-	-	MIM:617431|HGNC:HGNC:29255|Ensembl:ENSG00000145390	4	4q26	ubiquitin specific peptidase 53	protein-coding	USP53	ubiquitin specific peptidase 53	O	inactive ubiquitin carboxyl-terminal hydrolase 53|inactive ubiquitin-specific peptidase 53|ubiquitin specific protease 53|ubiquitin specific proteinase 53	20210110	-
9606	54534	MRPL50	-	MRP-L50	MIM:611854|HGNC:HGNC:16654|Ensembl:ENSG00000136897	9	9q31.1	mitochondrial ribosomal protein L50	protein-coding	MRPL50	mitochondrial ribosomal protein L50	O	39S ribosomal protein L50, mitochondrial|L50mt|mitochondrial 39S ribosomal protein L50|mitochondrial large ribosomal subunit protein mL50	20201124	-
9606	54535	CCHCR1	-	C6orf18|HCR|SBP|pg8	MIM:605310|HGNC:HGNC:13930|Ensembl:ENSG00000204536	6	6p21.33	coiled-coil alpha-helical rod protein 1	protein-coding	CCHCR1	coiled-coil alpha-helical rod protein 1	O	coiled-coil alpha-helical rod protein 1|HCR (a-helix coiled-coil rod homologue)|StAR-binding protein|alpha-helical coiled-coil rod protein|putative gene 8 protein	20201124	-
9606	54536	EXOC6	-	EXOC6A|SEC15|SEC15L|SEC15L1|SEC15L3|Sec15p	MIM:609672|HGNC:HGNC:23196|Ensembl:ENSG00000138190	10	10q23.33	exocyst complex component 6	protein-coding	EXOC6	exocyst complex component 6	O	exocyst complex component 6|SEC15-like 1|SEC15-like protein 3|exocyst complex component Sec15A|rsec15-like protein	20201124	-
9606	54537	SHLD2	-	FAM35A|FAM35A1|RINN2|bA163M19.1	MIM:618029|HGNC:HGNC:28773|Ensembl:ENSG00000122376	10	10q23.2	shieldin complex subunit 2	protein-coding	SHLD2	shieldin complex subunit 2	O	shieldin complex subunit 2|RINN1-REV7-interacting novel NHEJ regulator 2|family with sequence similarity 35 member A|protein FAM35A|shield complex subunit 2	20201217	-
9606	54538	ROBO4	-	AOVD3|ECSM4|MRB	MIM:607528|HGNC:HGNC:17985|Ensembl:ENSG00000154133	11	11q24.2	roundabout guidance receptor 4	protein-coding	ROBO4	roundabout guidance receptor 4	O	roundabout homolog 4|roundabout homolog 4, magic roundabout|roundabout, axon guidance receptor, homolog 4	20210123	-
9606	54539	NDUFB11	-	CI-ESSS|ESSS|MC1DN30|NP17.3|Np15|P17.3	MIM:300403|HGNC:HGNC:20372|Ensembl:ENSG00000147123	X	Xp11.3	NADH:ubiquinone oxidoreductase subunit B11	protein-coding	NDUFB11	NADH:ubiquinone oxidoreductase subunit B11	O	NADH dehydrogenase [ubiquinone] 1 beta subcomplex subunit 11, mitochondrial|NADH dehydrogenase (ubiquinone) 1 beta subcomplex, 11, 17.3kDa|NADH-ubiquinone oxidoreductase ESSS subunit|complex I NP17.3 subunit|complex I-ESSS|neuronal protein 17.3	20210123	-
9606	54540	FAM193B	-	IRIZIO	MIM:615813|HGNC:HGNC:25524|Ensembl:ENSG00000146067	5	5q35.3	family with sequence similarity 193 member B	protein-coding	FAM193B	family with sequence similarity 193 member B	O	protein FAM193B	20201124	-
9606	54541	DDIT4	-	Dig2|REDD-1|REDD1	MIM:607729|HGNC:HGNC:24944|Ensembl:ENSG00000168209	10	10q22.1	DNA damage inducible transcript 4	protein-coding	DDIT4	DNA damage inducible transcript 4	O	DNA damage-inducible transcript 4 protein|HIF-1 responsive protein RTP801|protein regulated in development and DNA damage response 1	20201220	-
9606	54542	RC3H2	-	MNAB|RNF164	MIM:615231|HGNC:HGNC:21461|Ensembl:ENSG00000056586	9	9q33.2	ring finger and CCCH-type domains 2	protein-coding	RC3H2	ring finger and CCCH-type domains 2	O	roquin-2|RING finger protein 164|RING-type E3 ubiquitin transferase Roquin-2|membrane associated DNA binding protein|membrane-associated nucleic acid-binding protein|ring finger and CCCH-type zinc finger domain-containing protein 2|ring finger and CCCH-type zinc finger domains 2	20201124	-
9606	54543	TOMM7	-	TOM7	MIM:607980|HGNC:HGNC:21648|Ensembl:ENSG00000196683	7	7p15.3	translocase of outer mitochondrial membrane 7	protein-coding	TOMM7	translocase of outer mitochondrial membrane 7	O	mitochondrial import receptor subunit TOM7 homolog|translocase of outer membrane 7 kDa subunit homolog|translocase of outer mitochondrial membrane 7 homolog	20201124	-
9606	54544	CRCT1	-	C1orf42|NICE-1|NICE1	MIM:617426|HGNC:HGNC:29875|Ensembl:ENSG00000169509	1	1q21.3	cysteine rich C-terminal 1	protein-coding	CRCT1	cysteine rich C-terminal 1	O	cysteine-rich C-terminal protein 1|protein NICE-1	20201124	-
9606	54545	MTMR12	-	3-PAP|PIP3AP	MIM:606501|HGNC:HGNC:18191|Ensembl:ENSG00000150712	5	5p13.3	myotubularin related protein 12	protein-coding	MTMR12	myotubularin related protein 12	O	myotubularin-related protein 12|3-phosphatase adapter protein|3-phosphatase adapter subunit|inactive phosphatidylinositol 3-phosphatase 12|phosphatidylinositol 3 phosphate 3-phosphatase adapter subunit|phosphatidylinositol-3 phosphate 3-phosphatase adaptor subunit|phosphatidylinositol-3-phosphate associated protein	20201124	-
9606	54546	RNF186	-	-	MIM:617163|HGNC:HGNC:25978|Ensembl:ENSG00000178828	1	1p36.13	ring finger protein 186	protein-coding	RNF186	ring finger protein 186	O	E3 ubiquitin-protein ligase RNF186	20201124	-
9606	54549	SDK2	-	-	MIM:607217|HGNC:HGNC:19308|Ensembl:ENSG00000069188	17	17q25.1	sidekick cell adhesion molecule 2	protein-coding	SDK2	sidekick cell adhesion molecule 2	O	protein sidekick-2|sidekick homolog 2	20201124	-
9606	54550	NECAB2	-	EFCBP2|stip-2	MIM:618130|HGNC:HGNC:23746|Ensembl:ENSG00000103154	16	16q23.3	N-terminal EF-hand calcium binding protein 2	protein-coding	NECAB2	N-terminal EF-hand calcium binding protein 2	O	N-terminal EF-hand calcium-binding protein 2|EF-hand calcium-binding protein 2|neuronal calcium binding 2|neuronal calcium-binding protein 2|synaptotagmin-interacting protein 2	20201124	-
9606	54551	MAGEL2	-	NDNL1|PWLS|SHFYNG|nM15	MIM:605283|HGNC:HGNC:6814|Ensembl:ENSG00000254585	15	15q11.2	MAGE family member L2	protein-coding	MAGEL2	MAGE family member L2	O	MAGE-like protein 2|melanoma antigen family L2|necdin-like protein 1|protein nM15	20201124	-
9606	54552	GNL3L	-	GNL3B	MIM:300873|HGNC:HGNC:25553|Ensembl:ENSG00000130119	X	Xp11.22	G protein nucleolar 3 like	protein-coding	GNL3L	G protein nucleolar 3 like	O	guanine nucleotide-binding protein-like 3-like protein|G protein nucleolar 3B|guanine nucleotide binding protein-like 3 (nucleolar)-like|novel GTPase	20201124	-
9606	54553	MIR4453HG	-	DKFZP434I0714|LINC02486	HGNC:HGNC:25288|Ensembl:ENSG00000268471	4	4q31.3	MIR4453 host gene	ncRNA	MIR4453HG	MIR4453 host gene	O	long intergenic non-protein coding RNA 2486	20201124	-
9606	54554	WDR5B	-	-	HGNC:HGNC:17826|Ensembl:ENSG00000196981	3	3q21.1	WD repeat domain 5B	protein-coding	WDR5B	WD repeat domain 5B	O	WD repeat-containing protein 5B	20201124	-
9606	54555	DDX49	-	Dbp8|R27090_2	HGNC:HGNC:18684|Ensembl:ENSG00000105671	19	19p13.11	DEAD-box helicase 49	protein-coding	DDX49	DEAD-box helicase 49	O	probable ATP-dependent RNA helicase DDX49|DEAD (Asp-Glu-Ala-Asp) box polypeptide 49|DEAD box protein 49	20201124	-
9606	54556	ING3	-	Eaf4|ING2|MEAF4|p47ING3	MIM:607493|HGNC:HGNC:14587|Ensembl:ENSG00000071243	7	7q31.31	inhibitor of growth family member 3	protein-coding	ING3	inhibitor of growth family member 3	O	inhibitor of growth protein 3	20210110	-
9606	54557	SGTB	-	SGT2	HGNC:HGNC:23567|Ensembl:ENSG00000197860	5	5q12.3	small glutamine rich tetratricopeptide repeat containing beta	protein-coding	SGTB	small glutamine rich tetratricopeptide repeat containing beta	O	small glutamine-rich tetratricopeptide repeat-containing protein beta|beta-SGT|small glutamine rich protein with tetratricopeptide repeats 2|small glutamine-rich tetratricopeptide repeat (TPR)-containing, beta	20201124	-
9606	54558	SPATA6	-	HASH|SRF-1|SRF1	MIM:613947|HGNC:HGNC:18309|Ensembl:ENSG00000132122	1	1p33	spermatogenesis associated 6	protein-coding	SPATA6	spermatogenesis associated 6	O	spermatogenesis-associated protein 6|spermatogenesis-related factor-1|testicular tissue protein Li 178	20201124	-
9606	54566	EPB41L4B	-	CG1|EHM2|LULU2	MIM:610340|HGNC:HGNC:19818|Ensembl:ENSG00000095203	9	9q31.3	erythrocyte membrane protein band 4.1 like 4B	protein-coding	EPB41L4B	erythrocyte membrane protein band 4.1 like 4B	O	band 4.1-like protein 4B|FERM-containing protein CG1	20201124	-
9606	54567	DLL4	-	AOS6|delta4|hdelta2	MIM:605185|HGNC:HGNC:2910|Ensembl:ENSG00000128917	15	15q15.1	delta like canonical Notch ligand 4	protein-coding	DLL4	delta like canonical Notch ligand 4	O	delta-like protein 4|delta 4|delta ligand 4|delta-like 4 homolog|delta-like 4 protein|drosophila Delta homolog 4|notch ligand DLL4|notch ligand delta-2	20210120	-
9606	54568	UGT2B29P	-	-	HGNC:HGNC:12552	4	4q13.2	UDP glucuronosyltransferase family 2 member B29, pseudogene	pseudo	UGT2B29P	UDP glucuronosyltransferase family 2 member B29, pseudogene	O	UDP glucuronosyltransferase 2 family, polypeptide B15 pseudogene|UDP glucuronosyltransferase 2 family, polypeptide B29 pseudogene|UDP glycosyltransferase 2 family, polypeptide B28 pseudogene	20201124	-
9606	54569	UGT2B27P	-	-	HGNC:HGNC:12551	4	4q13.2	UDP glucuronosyltransferase family 2 member B27, pseudogene	pseudo	UGT2B27P	UDP glucuronosyltransferase family 2 member B27, pseudogene	O	UDP glucuronosyltransferase 2 family, polypeptide B27 pseudogene|UDP glycosyltransferase 2 family, polypeptide B27 pseudogene	20201124	-
9606	54570	UGT2B26P	-	-	HGNC:HGNC:12550|Ensembl:ENSG00000250919	4	4q13.2	UDP glucuronosyltransferase family 2 member B26, pseudogene	pseudo	UGT2B26P	UDP glucuronosyltransferase family 2 member B26, pseudogene	O	UDP glucuronosyltransferase 2 family, polypeptide B26 pseudogene|UDP glycosyltransferase 2 family, polypeptide B26 pseudogene	20201209	-
9606	54571	UGT2B25P	-	-	HGNC:HGNC:12549	4	4q13.2-q13.3	UDP glucuronosyltransferase family 2 member B25, pseudogene	pseudo	UGT2B25P	UDP glucuronosyltransferase family 2 member B25, pseudogene	O	UDP glucuronosyltransferase 2 family, polypeptide B25 pseudogene|UDP glycosyltransferase 2 family, polypeptide B25 pseudogene	20201124	-
9606	54572	UGT2B24P	-	-	HGNC:HGNC:12548	4	4q13.3	UDP glucuronosyltransferase family 2 member B24, pseudogene	pseudo	UGT2B24P	UDP glucuronosyltransferase family 2 member B24, pseudogene	O	UDP glucuronosyltransferase 2 family, polypeptide B11 pseudogene|UDP glucuronosyltransferase 2 family, polypeptide B24 pseudogene|UDP glycosyltransferase 2 family, polypeptide B24 pseudogene	20201124	-
9606	54573	UGT1A12P	-	UGT1L	HGNC:HGNC:12533|Ensembl:ENSG00000228949	2	2q37.1	UDP glucuronosyltransferase family 1 member A12, pseudogene	pseudo	UGT1A12P	UDP glucuronosyltransferase family 1 member A12, pseudogene	O	UDP glucuronosyltransferase 1 family, polypeptide A12 pseudogene|UDP glycosyltransferase 1 family, polypeptide A12 pseudogene	20201124	-
9606	54574	UGT1A11P	-	UGT1K	HGNC:HGNC:12532|Ensembl:ENSG00000227846	2	2q37.1	UDP glucuronosyltransferase family 1 member A11, pseudogene	pseudo	UGT1A11P	UDP glucuronosyltransferase family 1 member A11, pseudogene	O	UDP glucuronosyltransferase 1 family, polypeptide A11 pseudogene|UDP glycosyltransferase 1 family, polypeptide A11 pseudogene	20201124	-
9606	54575	UGT1A10	-	GNT1|UDPGT|UGT-1A|UGT-1J|UGT1|UGT1-01|UGT1-10|UGT1.1|UGT1.10|UGT1A|UGT1A1|UGT1J|hUG-BR1	MIM:606435|HGNC:HGNC:12531|Ensembl:ENSG00000242515	2	2q37.1	UDP glucuronosyltransferase family 1 member A10	protein-coding	UGT1A10	UDP glucuronosyltransferase family 1 member A10	O	UDP-glucuronosyltransferase 1A10|Bilirubin-specific UDPGT isozyme 1|UDP glucuronosyltransferase 1 family, polypeptide A10|UDP glycosyltransferase 1 family, polypeptide A10|UDP-glucuronosyltransferase 1-1|UDP-glucuronosyltransferase 1-10|UDP-glucuronosyltransferase 1-A|UDP-glucuronosyltransferase 1-J|UDP-glucuronosyltransferase 1A1	20210122	-
9606	54576	UGT1A8	-	GNT1|UDPGT|UDPGT 1-1|UDPGT 1-8|UGT-1A|UGT-1H|UGT1|UGT1-01|UGT1-08|UGT1.1|UGT1.8|UGT1A|UGT1A1|UGT1A8S|UGT1H|hUG-BR1	MIM:606433|HGNC:HGNC:12540|Ensembl:ENSG00000242366	2	2q37.1	UDP glucuronosyltransferase family 1 member A8	protein-coding	UGT1A8	UDP glucuronosyltransferase family 1 member A8	O	UDP-glucuronosyltransferase 1A8|Bilirubin-specific UDPGT isozyme 1|UDP glucuronosyltransferase 1 family, polypeptide A8|UDP glycosyltransferase 1 family, polypeptide A8|UDP-glucuronosyltransferase 1 family polypeptide A8s|UDP-glucuronosyltransferase 1-1|UDP-glucuronosyltransferase 1-8|UDP-glucuronosyltransferase 1-A|UDP-glucuronosyltransferase 1-H|UDP-glucuronosyltransferase 1A1	20210122	-
9606	54577	UGT1A7	-	GNT1|UDPGT|UDPGT 1-7|UGT-1A|UGT-1G|UGT1|UGT1-01|UGT1-07|UGT1.1|UGT1.7|UGT1A|UGT1A1|UGT1G|hUG-BR1	MIM:606432|HGNC:HGNC:12539|Ensembl:ENSG00000244122	2	2q37.1	UDP glucuronosyltransferase family 1 member A7	protein-coding	UGT1A7	UDP glucuronosyltransferase family 1 member A7	O	UDP-glucuronosyltransferase 1A7|Bilirubin-specific UDPGT isozyme 1|UDP glucuronosyltransferase 1 family, polypeptide A7|UDP glycosyltransferase 1 family, polypeptide A7|UDP-glucuronosyltransferase 1 family polypeptide A7s|UDP-glucuronosyltransferase 1-1|UDP-glucuronosyltransferase 1-7|UDP-glucuronosyltransferase 1-A|UDP-glucuronosyltransferase 1-G|UDP-glucuronosyltransferase 1A1	20210122	-
9606	54578	UGT1A6	-	GNT1|HLUGP|HLUGP1|UDPGT|UDPGT 1-6|UGT-1A|UGT-1C|UGT-1E|UGT-1F|UGT1|UGT1-01|UGT1-03|UGT1-05|UGT1-06|UGT1.1|UGT1.3|UGT1.5|UGT1.6|UGT1A|UGT1A1|UGT1A3|UGT1A5|UGT1A6S|UGT1C|UGT1E|UGT1F|hUG-BR1	MIM:606431|HGNC:HGNC:12538|Ensembl:ENSG00000167165	2	2q37.1	UDP glucuronosyltransferase family 1 member A6	protein-coding	UGT1A6	UDP glucuronosyltransferase family 1 member A6	O	UDP-glucuronosyltransferase 1-6|Bilirubin-specific UDPGT isozyme 1|UDP glucuronosyltransferase 1 family, polypeptide A6|UDP glycosyltransferase 1 family, polypeptide A6|UDP-glucuronosyltransferase 1 family polypeptide A6s|UDP-glucuronosyltransferase 1-1|UDP-glucuronosyltransferase 1-3|UDP-glucuronosyltransferase 1-5|UDP-glucuronosyltransferase 1-A|UDP-glucuronosyltransferase 1-C|UDP-glucuronosyltransferase 1-E|UDP-glucuronosyltransferase 1-F|UDP-glucuronosyltransferase 1A1|UDP-glucuronosyltransferase 1A3|UDP-glucuronosyltransferase 1A5|UDP-glucuronosyltransferase 1A6|phenol-metabolizing UDP-glucuronosyltransferase	20210122	-
9606	54579	UGT1A5	-	UDPGT|UDPGT 1-5|UGT1E	MIM:606430|HGNC:HGNC:12537|Ensembl:ENSG00000240224	2	2q37.1	UDP glucuronosyltransferase family 1 member A5	protein-coding	UGT1A5	UDP glucuronosyltransferase family 1 member A5	O	UDP-glucuronosyltransferase 1A5|UDP glucuronosyltransferase 1 family, polypeptide A5|UDP glycosyltransferase 1 family, polypeptide A5|UDP-glucuronosyltransferase 1 family polypeptide A5s|UDP-glucuronosyltransferase 1-5|UDP-glucuronosyltransferase 1-E|UGT-1E|UGT1*5	20201124	-
9606	54580	UGT1A2P	-	UGT1BP	HGNC:HGNC:12534	2	2q37.1	UDP glucuronosyltransferase family 1 member A2, pseudogene	pseudo	UGT1A2P	UDP glucuronosyltransferase family 1 member A2, pseudogene	O	UDP glucuronosyltransferase 1 family, polypeptide A2 pseudogene|UDP glycosyltransferase 1 family, polypeptide A2 pseudogene	20201124	-
9606	54581	SCAND2P	-	SCAND2	MIM:610417|HGNC:HGNC:10567	15	15q25.2	SCAN domain containing 2 pseudogene	pseudo	SCAND2P	SCAN domain containing 2 pseudogene	O	SCAN domain-containing 2|egl nine homolog 1 pseudogene	20201213	-
9606	54583	EGLN1	-	C1orf12|ECYT3|HALAH|HIF-PH2|HIFPH2|HPH-2|HPH2|PHD2|SM20|ZMYND6	MIM:606425|HGNC:HGNC:1232|Ensembl:ENSG00000135766	1	1q42.2	egl-9 family hypoxia inducible factor 1	protein-coding	EGLN1	egl-9 family hypoxia inducible factor 1	O	egl nine homolog 1|HIF-prolyl hydroxylase 2|egl nine-like protein 1|hypoxia-inducible factor prolyl hydroxylase 2|prolyl hydroxylase domain-containing protein 2|zinc finger MYND domain-containing protein 6	20210114	-
9606	54584	GNB1L	-	DGCRK3|FKSG1|GY2|WDR14|WDVCF	MIM:610778|HGNC:HGNC:4397|Ensembl:ENSG00000185838	22	22q11.21	G protein subunit beta 1 like	protein-coding	GNB1L	G protein subunit beta 1 like	O	guanine nucleotide-binding protein subunit beta-like protein 1|G-protein beta subunit-like protein|WD repeat-containing protein 14|WD40 repeat-containing protein deleted in VCFS|g protein subunit beta-like protein 1|guanine nucleotide binding protein (G protein), beta polypeptide 1-like|guanine nucleotide binding protein beta-subunit-like polypeptide	20201213	-
9606	54585	LZTFL1	-	BBS17	MIM:606568|HGNC:HGNC:6741|Ensembl:ENSG00000163818	3	3p21.31	leucine zipper transcription factor like 1	protein-coding	LZTFL1	leucine zipper transcription factor like 1	O	leucine zipper transcription factor-like protein 1	20201124	-
9606	54586	EQTN	-	AFAF|C9orf11|SPACA8	MIM:617653|HGNC:HGNC:1359|Ensembl:ENSG00000120160	9	9p21.2	equatorin	protein-coding	EQTN	equatorin	O	equatorin|Acrosome formation associated factor|acrosome formation-associated factor|equatorin, sperm acrosome associated|sperm acrosome associated 8	20201124	-
9606	54587	MXRA8	-	ASP3	MIM:617293|HGNC:HGNC:7542|Ensembl:ENSG00000162576	1	1p36.33	matrix remodeling associated 8	protein-coding	MXRA8	matrix remodeling associated 8	O	matrix remodeling-associated protein 8|limitrin|matrix-remodeling-associated protein 8|matrix-remodelling associated 8	20210103	-
9606	54596	L1TD1	-	ECAT11	HGNC:HGNC:25595|Ensembl:ENSG00000240563	1	1p31.3	LINE1 type transposase domain containing 1	protein-coding	L1TD1	LINE1 type transposase domain containing 1	O	LINE-1 type transposase domain-containing protein 1|ES cell-associated protein 11|LINE-1 type transposase domain containing 1	20201213	-
9606	54600	UGT1A9	-	HLUGP4|LUGP4|UDPGT|UDPGT 1-9|UGT-1I|UGT1-09|UGT1-9|UGT1.9|UGT1A9S|UGT1AI|UGT1I	MIM:606434|HGNC:HGNC:12541|Ensembl:ENSG00000241119	2	2q37.1	UDP glucuronosyltransferase family 1 member A9	protein-coding	UGT1A9	UDP glucuronosyltransferase family 1 member A9	O	UDP-glucuronosyltransferase 1A9|UDP glucuronosyltransferase 1 family, polypeptide A9|UDP glycosyltransferase 1 family, polypeptide A9|UDP-glucuronosyltransferase 1 family polypeptide A9s|UDP-glucuronosyltransferase 1-9|UDP-glucuronosyltransferase 1-I	20201124	-
9606	54602	NDFIP2	-	N4WBP5A	MIM:610041|HGNC:HGNC:18537|Ensembl:ENSG00000102471	13	13q31.1	Nedd4 family interacting protein 2	protein-coding	NDFIP2	Nedd4 family interacting protein 2	O	NEDD4 family-interacting protein 2|MAPK-activating protein PM04 PM05 PM06 PM07|NEDD4 WW domain-binding protein 5A|NF-kappa-B-activating protein 413|putative MAPK-activating protein PM04/PM05/PM06/PM07|putative NF-kappa-B-activating protein 413	20201124	-
9606	54606	DDX56	-	DDX21|DDX26|NOH61	MIM:608023|HGNC:HGNC:18193|Ensembl:ENSG00000136271	7	7p13	DEAD-box helicase 56	protein-coding	DDX56	DEAD-box helicase 56	O	probable ATP-dependent RNA helicase DDX56|61-kd nucleolar helicase|ATP-dependent 61 kDa nucleolar RNA helicase|DEAD (Asp-Glu-Ala-Asp) box helicase 56|DEAD (Asp-Glu-Ala-Asp) box polypeptide 56|DEAD box protein 21|DEAD box protein 56|DEAD-box RNA helicase|nucleolar helicase of 61 kDa|putative nucleolar RNA helicase	20201213	-
9606	54617	INO80	-	INO80A|INOC1	MIM:610169|HGNC:HGNC:26956|Ensembl:ENSG00000128908	15	15q15.1	INO80 complex ATPase subunit	protein-coding	INO80	INO80 complex ATPase subunit	O	chromatin-remodeling ATPase INO80|DNA helicase INO80|DNA helicase-related INO80 complex homolog 1|DNA helicase-related protein INO80|INO80 complex subunit A|homolog of yeast INO80|putative DNA helicase INO80 complex homolog 1	20201213	-
9606	54619	CCNJ	-	bA690P14.1	HGNC:HGNC:23434|Ensembl:ENSG00000107443	10	10q24.1	cyclin J	protein-coding	CCNJ	cyclin J	O	cyclin-J	20201124	-
9606	54620	FBXL19	-	CXXC11|Fbl19|JHDM1C	MIM:609085|HGNC:HGNC:25300|Ensembl:ENSG00000099364	16	16p11.2	F-box and leucine rich repeat protein 19	protein-coding	FBXL19	F-box and leucine rich repeat protein 19	O	F-box/LRR-repeat protein 19|jumonji C domain-containing histone demethylase 1C	20210123	-
9606	54621	VSIG10	-	-	HGNC:HGNC:26078|Ensembl:ENSG00000176834	12	12q24.23	V-set and immunoglobulin domain containing 10	protein-coding	VSIG10	V-set and immunoglobulin domain containing 10	O	V-set and immunoglobulin domain-containing protein 10	20201124	-
9606	54622	ARL15	-	ARFRP2	HGNC:HGNC:25945|Ensembl:ENSG00000185305	5	5q11.2	ADP ribosylation factor like GTPase 15	protein-coding	ARL15	ADP ribosylation factor like GTPase 15	O	ADP-ribosylation factor-like protein 15|ADP-ribosylation factor-like 15|ADP-ribosylation factor-related protein 2|ARF-related protein 2	20201124	-
9606	54623	PAF1	-	F23149_1|PD2	MIM:610506|HGNC:HGNC:25459|Ensembl:ENSG00000006712	19	19q13.2	PAF1 homolog, Paf1/RNA polymerase II complex component	protein-coding	PAF1	PAF1 homolog, Paf1/RNA polymerase II complex component	O	RNA polymerase II-associated factor 1 homolog|Paf1, RNA polymerase II associated factor, homolog|pancreatic differentiation protein 2	20210103	-
9606	54625	PARP14	-	ARTD8|BAL2|PARP-14|pART8	MIM:610028|HGNC:HGNC:29232|Ensembl:ENSG00000173193	3	3q21.1	poly(ADP-ribose) polymerase family member 14	protein-coding	PARP14	poly(ADP-ribose) polymerase family member 14	O	protein mono-ADP-ribosyltransferase PARP14|ADP-ribosyltransferase diphtheria toxin-like 8|B-aggressive lymphoma 2|b aggressive lymphoma protein 2|collaborator of STAT6|poly [ADP-ribose] polymerase 14	20201213	-
9606	54626	HES2	-	bHLHb40	MIM:609970|HGNC:HGNC:16005|Ensembl:ENSG00000069812	1	1p36.31	hes family bHLH transcription factor 2	protein-coding	HES2	hes family bHLH transcription factor 2	O	transcription factor HES-2|class B basic helix-loop-helix protein 40|hairy and enhancer of split 2	20201124	-
9606	54627	MAP10	-	KIAA1383|MTR120	MIM:618551|HGNC:HGNC:29265|Ensembl:ENSG00000212916	1	1q42.2	microtubule associated protein 10	protein-coding	MAP10	microtubule associated protein 10	O	microtubule-associated protein 10|microtubule regulator 120 KDa|microtubule regulator of 120 KDa	20201124	-
9606	54629	MINDY2	-	FAM63B	MIM:618408|HGNC:HGNC:26954|Ensembl:ENSG00000128923	15	15q21.3-q22.1	MINDY lysine 48 deubiquitinase 2	protein-coding	MINDY2	MINDY lysine 48 deubiquitinase 2	O	ubiquitin carboxyl-terminal hydrolase MINDY-2|MINDY deubiquitinase 2|deubiquitinating enzyme MINDY-2|family with sequence similarity 63 member B|protein FAM63B	20201213	-
9606	54657	UGT1A4	-	GNT1|HUG-BR2|UDPGT|UDPGT 1-4|UGT-1A|UGT-1D|UGT1|UGT1-01|UGT1-04|UGT1.1|UGT1.4|UGT1A|UGT1A1|UGT1A4S|UGT1D|hUG-BR1	MIM:606429|HGNC:HGNC:12536|Ensembl:ENSG00000244474	2	2q37.1	UDP glucuronosyltransferase family 1 member A4	protein-coding	UGT1A4	UDP glucuronosyltransferase family 1 member A4	O	UDP-glucuronosyltransferase 1A4|Bilirubin-specific UDPGT isozyme 1|UDP glucuronosyltransferase 1 family, polypeptide A4|UDP glycosyltransferase 1 family, polypeptide A4|UDP-glucuronosyltransferase 1 family polypeptide A4s|UDP-glucuronosyltransferase 1-1|UDP-glucuronosyltransferase 1-4|UDP-glucuronosyltransferase 1-A|UDP-glucuronosyltransferase 1-D|UDP-glucuronosyltransferase 1A1|UDPGT 1-1|bilirubin UDP-glucuronosyltransferase isozyme 2|bilirubin-specific UDPGT isozyme 2	20201213	-
9606	54658	UGT1A1	-	BILIQTL1|GNT1|HUG-BR1|UDPGT|UDPGT 1-1|UGT1|UGT1A	MIM:191740|HGNC:HGNC:12530|Ensembl:ENSG00000241635	2	2q37.1	UDP glucuronosyltransferase family 1 member A1	protein-coding	UGT1A1	UDP glucuronosyltransferase family 1 member A1	O	UDP-glucuronosyltransferase 1A1|UDP glucuronosyltransferase 1 family, polypeptide A1|UDP glycosyltransferase 1 family, polypeptide A1|UDP-glucuronosyltransferase 1-A|UDP-glucuronosyltransferase 1A|UGT-1A|UGT1*1|UGT1-01|UGT1.1|bilirubin UDP-glucuronosyltranserase|bilirubin UDP-glucuronosyltransferase 1-1|bilirubin UDP-glucuronosyltransferase isozyme 1|bilirubin-specific UDPGT isozyme 1	20210118	-
9606	54659	UGT1A3	-	UDPGT|UDPGT 1-3|UGT-1C|UGT1-03|UGT1.3|UGT1A3S|UGT1C	MIM:606428|HGNC:HGNC:12535|Ensembl:ENSG00000243135	2	2q37.1	UDP glucuronosyltransferase family 1 member A3	protein-coding	UGT1A3	UDP glucuronosyltransferase family 1 member A3	O	UDP-glucuronosyltransferase 1A3|UDP glucuronosyltransferase 1 family, polypeptide A3|UDP glycosyltransferase 1 family, polypeptide A3|UDP-glucuronosyltransferase 1 family polypeptide A3s|UDP-glucuronosyltransferase 1-3|UDP-glucuronosyltransferase 1-C|UDP-glucuronosyltransferase 1A|UGT1*3	20210124	-
9606	54660	PCDHB18P	-	PCDH-psi2|PCDHB18	HGNC:HGNC:14548|Ensembl:ENSG00000146001	5	5q31.3	protocadherin beta 18 pseudogene	pseudo	PCDHB18P	protocadherin beta 18 pseudogene	O	protocadherin beta pseudogene	20201124	-
9606	54661	PCDHB17P	-	ME4|PCDH-psi1|PCDHB17	HGNC:HGNC:14547|Ensembl:ENSG00000255622	5	5q31.3	protocadherin beta 17 pseudogene	pseudo	PCDHB17P	protocadherin beta 17 pseudogene	O	-	20201124	-
9606	54662	TBC1D13	-	-	MIM:616218|HGNC:HGNC:25571|Ensembl:ENSG00000107021	9	9q34.11	TBC1 domain family member 13	protein-coding	TBC1D13	TBC1 domain family member 13	O	TBC1 domain family member 13|epididymis secretory sperm binding protein	20201213	-
9606	54663	WDR74	-	Nsa1	MIM:617947|HGNC:HGNC:25529|Ensembl:ENSG00000133316	11	11q12.3	WD repeat domain 74	protein-coding	WDR74	WD repeat domain 74	O	WD repeat-containing protein 74|NOP seven-associated protein 1	20201213	-
9606	54664	TMEM106B	-	HLD16	MIM:613413|HGNC:HGNC:22407|Ensembl:ENSG00000106460	7	7p21.3	transmembrane protein 106B	protein-coding	TMEM106B	transmembrane protein 106B	O	transmembrane protein 106B	20210123	-
9606	54665	RSBN1	-	KDM9|ROSBIN	MIM:615858|HGNC:HGNC:25642|Ensembl:ENSG00000081019	1	1p13.2	round spermatid basic protein 1	protein-coding	RSBN1	round spermatid basic protein 1	O	lysine-specific demethylase 9	20210114	-
9606	54674	LRRN3	-	FIGLER5|NLRR-3|NLRR3	HGNC:HGNC:17200|Ensembl:ENSG00000173114	7	7q31.1	leucine rich repeat neuronal 3	protein-coding	LRRN3	leucine rich repeat neuronal 3	O	leucine-rich repeat neuronal protein 3|fibronectin type III, immunoglobulin and leucine rich repeat domains 5|leucine-rich repeat protein, neuronal 3|neuronal leucine-rich repeat protein 3	20201124	-
9606	54675	CRLS1	-	C20orf155|CLS|CLS1|GCD10|dJ967N21.6	MIM:608188|HGNC:HGNC:16148|Ensembl:ENSG00000088766	20	20p12.3	cardiolipin synthase 1	protein-coding	CRLS1	cardiolipin synthase 1	O	cardiolipin synthase (CMP-forming)	20201124	-
9606	54676	GTPBP2	-	JABELS	MIM:607434|HGNC:HGNC:4670|Ensembl:ENSG00000172432	6	6p21.1	GTP binding protein 2	protein-coding	GTPBP2	GTP binding protein 2	O	GTP-binding protein 2	20210123	-
9606	54677	CROT	-	COT	MIM:606090|HGNC:HGNC:2366|Ensembl:ENSG00000005469	7	7q21.12	carnitine O-octanoyltransferase	protein-coding	CROT	carnitine O-octanoyltransferase	O	peroxisomal carnitine O-octanoyltransferase|peroxisomal carnitine acyltransferase	20201124	-
9606	54680	ZNHIT6	-	BCD1|C1orf181|NY-BR-75	HGNC:HGNC:26089|Ensembl:ENSG00000117174	1	1p22.3	zinc finger HIT-type containing 6	protein-coding	ZNHIT6	zinc finger HIT-type containing 6	O	box C/D snoRNA protein 1|box C/D snoRNA essential 1 homolog|serologically defined breast cancer antigen NY-BR-75|zinc finger HIT domain-containing protein 6|zinc finger, HIT type 6	20201124	-
9606	54681	P4HTM	-	EGLN4|HIDEA|HIFPH4|P4H-TM|PH-4|PH4|PHD4	MIM:614584|HGNC:HGNC:28858|Ensembl:ENSG00000178467	3	3p21.31|3p21.3	prolyl 4-hydroxylase, transmembrane	protein-coding	P4HTM	prolyl 4-hydroxylase, transmembrane	O	transmembrane prolyl 4-hydroxylase|HIF-PH4|HIF-prolyl hydroxylase 4|HPH-4|P4H with transmembrane domain|Prolyl hydroxlase domain-containing 4|hypoxia-inducible factor prolyl 4-hydroxylase|hypoxia-inducible factor prolyl hydroxylase 4|proline 4-hydroxylase|prolyl 4-hydroxylase, transmembrane (endoplasmic reticulum)	20210123	-
9606	54682	MANSC1	-	9130403P13Rik|LOH12CR3	HGNC:HGNC:25505|Ensembl:ENSG00000111261	12	12p13.2	MANSC domain containing 1	protein-coding	MANSC1	MANSC domain containing 1	O	MANSC domain-containing protein 1|loss of heterozygosity 12 chromosomal region 3 protein	20201124	-
9606	54700	RRN3	-	A-270G1.2|TIFIA	MIM:605121|HGNC:HGNC:30346|Ensembl:ENSG00000085721	16	16p13.11	RRN3 homolog, RNA polymerase I transcription factor	protein-coding	RRN3	RRN3 homolog, RNA polymerase I transcription factor	O	RNA polymerase I-specific transcription initiation factor RRN3|RRN3 RNA polymerase I transcription factor homolog|TIF-IA|transcription initiation factor IA|transcription initiation factor TIF-IA	20201213	-
9606	54704	PDP1	-	PDH|PDP|PDPC|PPM2A|PPM2C	MIM:605993|HGNC:HGNC:9279|Ensembl:ENSG00000164951	8	8q22.1	pyruvate dehyrogenase phosphatase catalytic subunit 1	protein-coding	PDP1	pyruvate dehyrogenase phosphatase catalytic subunit 1	O	pyruvate dehyrogenase phosphatase catalytic subunit 1|PDP 1|PDPC 1|[Pyruvate dehydrogenase [acetyl-transferring]]-phosphatase 1, mitochondrial|protein phosphatase 2C, magnesium-dependent, catalytic subunit|protein phosphatase, Mg2+/Mn2+ dependent 2A|pyruvate dehydrogenase (Lipoamide) phosphatase-phosphatase|pyruvate dehydrogenase phosphatase catalytic subunit 1	20210123	-
9606	54707	GPN2	-	ATPBD1B	HGNC:HGNC:25513|Ensembl:ENSG00000142751	1	1p36.11	GPN-loop GTPase 2	protein-coding	GPN2	GPN-loop GTPase 2	O	GPN-loop GTPase 2|ATP-binding domain 1 family member B	20201124	-
9606	54708	MARCHF5	-	MARCH-V|MARCH5|MITOL|RNF153	MIM:610637|HGNC:HGNC:26025|Ensembl:ENSG00000198060	10	10q23.32-q23.33	membrane associated ring-CH-type finger 5	protein-coding	MARCHF5	membrane associated ring-CH-type finger 5	O	E3 ubiquitin-protein ligase MARCHF5|E3 ubiquitin-protein ligase MARCH5|RING-type E3 ubiquitin transferase MARCH5|RING-type E3 ubiquitin transferase MARCHF5|membrane associated ring finger 5|membrane-associated RING finger protein 5|membrane-associated RING-CH protein V|membrane-associated ring finger (C3HC4) 5|mitochondrial ubiquitin ligase|ring finger protein 153	20201124	-
9606	54714	CNGB3	-	ACHM1	MIM:605080|HGNC:HGNC:2153|Ensembl:ENSG00000170289	8	8q21.3	cyclic nucleotide gated channel subunit beta 3	protein-coding	CNGB3	cyclic nucleotide gated channel subunit beta 3	O	cyclic nucleotide-gated cation channel beta-3|CNG channel beta-3|cone photoreceptor cGMP-gated cation channel beta-subunit|cyclic nucleotide gated channel beta 3|cyclic nucleotide-gated cation channel modulatory subunit	20201124	-
9606	54715	RBFOX1	-	2BP1|A2BP1|FOX-1|FOX1|HRNBP1	MIM:605104|HGNC:HGNC:18222|Ensembl:ENSG00000078328	16	16p13.3	RNA binding fox-1 homolog 1	protein-coding	RBFOX1	RNA binding fox-1 homolog 1	O	RNA binding protein fox-1 homolog 1|RNA binding protein, fox-1 homolog 1|ataxin 2-binding protein 1|fox-1 homolog A|fox-1-like RNA-binding protein 1|hexaribonucleotide-binding protein 1	20210123	-
9606	54716	SLC6A20	-	IMINO|SIT1|XT3|Xtrp3	MIM:605616|HGNC:HGNC:30927|Ensembl:ENSG00000163817	3	3p21.31	solute carrier family 6 member 20	protein-coding	SLC6A20	solute carrier family 6 member 20	O	sodium- and chloride-dependent transporter XTRP3|X transporter protein 3|neurotransmitter transporter RB21A|orphan transporter XT3|sodium-dependent imino acid transporter 1|sodium/imino-acid transporter 1|solute carrier family 6 (neurotransmitter transporter), member 20|solute carrier family 6 (proline IMINO transporter), member 20|transporter rB21A homolog	20201124	-
9606	54718	BTN2A3P	-	BTN2.3|BTN2A3	MIM:613592|HGNC:HGNC:13229|Ensembl:ENSG00000124549	6	6p22.2	butyrophilin subfamily 2 member A3, pseudogene	pseudo	BTN2A3P	butyrophilin subfamily 2 member A3, pseudogene	O	butyrophilin, subfamily 2, member A pseudogene	20201124	-
9606	54719	RNANC	-	NCRNA	MIM:221900	-	-	Retinal nonattachment, nonsyndromic congenital	unknown	-	-	-	-	20170408	-
9606	54726	OTUD4	-	DUBA6|HIN1|HSHIN1	MIM:611744|HGNC:HGNC:24949|Ensembl:ENSG00000164164	4	4q31.21	OTU deubiquitinase 4	protein-coding	OTUD4	OTU deubiquitinase 4	O	OTU domain-containing protein 4|HIV-1 induced protein HIN-1	20201220	-
9606	54729	NKX1-1	-	HSPX153|NKX-1.1|SAX2	MIM:617869|HGNC:HGNC:24975|Ensembl:ENSG00000235608	4	4p16.3	NK1 homeobox 1	protein-coding	NKX1-1	NK1 homeobox 1	O	NK1 transcription factor-related protein 1|HPX-153 homeobox|NK1 transcription factor related, locus 1|homeobox protein 153|homeobox protein SAX-2	20201124	-
9606	54732	TMED9	-	GMP25|HSGP25L2G|p24a2|p24alpha2|p25	HGNC:HGNC:24878|Ensembl:ENSG00000184840	5	5q35.3	transmembrane p24 trafficking protein 9	protein-coding	TMED9	transmembrane p24 trafficking protein 9	O	transmembrane emp24 domain-containing protein 9|glycoprotein 25L2|p24 family protein alpha-2|transmembrane emp24 protein transport domain containing 9	20210103	-
9606	54733	SLC35F2	-	HSNOV1	HGNC:HGNC:23615|Ensembl:ENSG00000110660	11	11q22.3	solute carrier family 35 member F2	protein-coding	SLC35F2	solute carrier family 35 member F2	O	solute carrier family 35 member F2|lung squamous cell cancer related protein LSCC-3	20201124	-
9606	54734	RAB39A	-	RAB39	HGNC:HGNC:16521|Ensembl:ENSG00000179331	11	11q22.3	RAB39A, member RAS oncogene family	protein-coding	RAB39A	RAB39A, member RAS oncogene family	O	ras-related protein Rab-39A|RAB39, member RAS oncogene family|rab-39|rab-related GTP-binding protein	20201124	-
9606	54737	MPHOSPH8	-	HSMPP8|TWA3|mpp8	MIM:611626|HGNC:HGNC:29810|Ensembl:ENSG00000196199	13	13q12.11	M-phase phosphoprotein 8	protein-coding	MPHOSPH8	M-phase phosphoprotein 8	O	M-phase phosphoprotein 8|M-phase phosphoprotein, mpp|M-phase phosphoprotein, mpp8|two hybrid-associated protein 3 with RanBPM	20201124	-
9606	54738	FEV	-	HSRNAFEV|PET-1	MIM:607150|HGNC:HGNC:18562|Ensembl:ENSG00000163497	2	2q35	FEV transcription factor, ETS family member	protein-coding	FEV	FEV transcription factor, ETS family member	O	protein FEV|FEV (ETS oncogene family)|FEV, ETS transcription factor|PC12 ETS domain-containing transcription factor 1|fifth Ewing variant protein	20201124	-
9606	54739	XAF1	-	BIRC4BP|HSXIAPAF1|XIAPAF1	MIM:606717|HGNC:HGNC:30932|Ensembl:ENSG00000132530	17	17p13.1	XIAP associated factor 1	protein-coding	XAF1	XIAP associated factor 1	O	XIAP-associated factor 1|BIRC4-binding protein	20201124	-
9606	54741	LEPROT	-	LEPR|OB-RGRP|OBRGRP|VPS55	MIM:613461|HGNC:HGNC:29477|Ensembl:ENSG00000213625	1	1p31.3	leptin receptor overlapping transcript	protein-coding	LEPROT	leptin receptor overlapping transcript	O	leptin receptor gene-related protein|DnaJ (Hsp40) homolog, subfamily C, member 6|OB-R gene-related protein|endospanin|endospanin-1|leptin receptor overlapping transcript protein	20201124	-
9606	54742	LY6K	-	CT97|HSJ001348|URLC10|ly-6K	MIM:615093|HGNC:HGNC:24225|Ensembl:ENSG00000160886	8	8q24.3	lymphocyte antigen 6 family member K	protein-coding	LY6K	lymphocyte antigen 6 family member K	O	lymphocyte antigen 6K|cancer/testis antigen 97|lymphocyte antigen 6 complex, locus K|up-regulated in lung cancer 10	20210103	-
9606	54748	LINC00527	-	C21orf104	HGNC:HGNC:17215	21	21q22.2	long intergenic non-protein coding RNA 527	ncRNA	LINC00527	long intergenic non-protein coding RNA 527	O	-	20190324	-
9606	54749	EPDR1	-	EPDR|MERP-1|MERP1|UCC1	HGNC:HGNC:17572|Ensembl:ENSG00000086289	7	7p14.1	ependymin related 1	protein-coding	EPDR1	ependymin related 1	O	mammalian ependymin-related protein 1|ependymin related protein 1|mammalian ependymin related protein 1|upregulated in colorectal cancer gene 1 protein	20201129	-
9606	54751	FBLIM1	-	CAL|FBLP-1|FBLP1	MIM:607747|HGNC:HGNC:24686|Ensembl:ENSG00000162458	1	1p36.21	filamin binding LIM protein 1	protein-coding	FBLIM1	filamin binding LIM protein 1	O	filamin-binding LIM protein 1|CSX-associated LIM|MIG2-interacting protein|migfilin|mitogen-inducible 2 interacting protein	20201124	-
9606	54752	FNDC8	-	-	HGNC:HGNC:25286|Ensembl:ENSG00000073598	17	17q12	fibronectin type III domain containing 8	protein-coding	FNDC8	fibronectin type III domain containing 8	O	fibronectin type III domain-containing protein 8	20201124	-
9606	54753	ZNF853	-	-	HGNC:HGNC:21767|Ensembl:ENSG00000236609	7	7p22.1	zinc finger protein 853	protein-coding	ZNF853	zinc finger protein 853	O	zinc finger protein 853	20201213	-
9606	54754	NUTM2F	-	FAM22F|NUTMF	HGNC:HGNC:23450|Ensembl:ENSG00000130950	9	9q22.32	NUT family member 2F	protein-coding	NUTM2F	NUT family member 2F	O	NUT family member 2F|family with sequence similarity 22, member F|protein FAM22F	20201124	-
9606	54756	IL17RD	-	HH18|IL-17RD|IL17RLM|SEF	MIM:606807|HGNC:HGNC:17616|Ensembl:ENSG00000144730	3	3p14.3	interleukin 17 receptor D	protein-coding	IL17RD	interleukin 17 receptor D	O	interleukin-17 receptor D|IL-17 receptor D|IL17Rhom|interleukin-17 receptor-like protein|sef homolog	20201124	-
9606	54757	FAM20A	-	AI1G|AIGFS|FP2747	MIM:611062|HGNC:HGNC:23015|Ensembl:ENSG00000108950	17	17q24.2	FAM20A golgi associated secretory pathway pseudokinase	protein-coding	FAM20A	FAM20A golgi associated secretory pathway pseudokinase	O	pseudokinase FAM20A|family with sequence similarity 20, member A|protein FAM20A	20201124	-
9606	54758	KLHDC4	-	-	HGNC:HGNC:25272|Ensembl:ENSG00000104731	16	16q24.2	kelch domain containing 4	protein-coding	KLHDC4	kelch domain containing 4	O	kelch domain-containing protein 4	20201124	-
9606	54760	PCSK4	-	PC4|SPC5	MIM:600487|HGNC:HGNC:8746|Ensembl:ENSG00000115257	19	19p13.3	proprotein convertase subtilisin/kexin type 4	protein-coding	PCSK4	proprotein convertase subtilisin/kexin type 4	O	proprotein convertase subtilisin/kexin type 4|testicular tissue protein Li 135	20201124	-
9606	54762	GRAMD1C	-	-	HGNC:HGNC:25252|Ensembl:ENSG00000178075	3	3q13.31	GRAM domain containing 1C	protein-coding	GRAMD1C	GRAM domain containing 1C	O	protein Aster-C|GRAM domain-containing protein 1C	20201124	-
9606	54763	ROPN1	-	CT91|ODF6|RHPNAP1|ROPN1A|ropporin	MIM:611757|HGNC:HGNC:17692|Ensembl:ENSG00000065371	3	3q21.1	rhophilin associated tail protein 1	protein-coding	ROPN1	rhophilin associated tail protein 1	O	ropporin-1A|cancer/testis antigen 91|outer dense fiber of sperm tails 6|rhophilin-associated protein 1A|ropporin, rhophilin associated protein 1|testis secretory sperm-binding protein Li 239w	20201124	-
9606	54764	ZRANB1	-	TRABID	MIM:611749|HGNC:HGNC:18224|Ensembl:ENSG00000019995	10	10q26.13	zinc finger RANBP2-type containing 1	protein-coding	ZRANB1	zinc finger RANBP2-type containing 1	O	ubiquitin thioesterase ZRANB1|TRAF-binding domain-containing protein|TRAF-binding protein domain|hTrabid|zinc finger Ran-binding domain-containing protein 1|zinc finger, RAN-binding domain containing 1	20201213	-
9606	54765	TRIM44	-	AN3|DIPB|HSA249128|MC7	MIM:612298|HGNC:HGNC:19016|Ensembl:ENSG00000166326	11	11p13	tripartite motif containing 44	protein-coding	TRIM44	tripartite motif containing 44	O	tripartite motif-containing protein 44	20201206	-
9606	54766	BTG4	-	APRO3|OOMD8|PC3B	MIM:605673|HGNC:HGNC:13862|Ensembl:ENSG00000137707	11	11q23.1	BTG anti-proliferation factor 4	protein-coding	BTG4	BTG anti-proliferation factor 4	O	protein BTG4|B-cell translocation gene 4|BTG family member 4|protein PC3b	20210123	-
9606	54768	HYDIN	-	CILD5|HYDIN1|HYDIN2|PPP1R31	MIM:610812|HGNC:HGNC:19368|Ensembl:ENSG00000157423	16	16q22.2	HYDIN axonemal central pair apparatus protein	protein-coding	HYDIN	HYDIN axonemal central pair apparatus protein	O	hydrocephalus-inducing protein homolog|protein phosphatase 1, regulatory subunit 31	20201124	-
9606	54769	DIRAS2	-	Di-Ras2	MIM:607863|HGNC:HGNC:19323|Ensembl:ENSG00000165023	9	9q22.2	DIRAS family GTPase 2	protein-coding	DIRAS2	DIRAS family GTPase 2	O	GTP-binding protein Di-Ras2|DIRAS family, GTP-binding RAS-like 2|distinct subgroup of the Ras family member 2	20201129	-
9606	54776	PPP1R12C	-	AAVS1|LENG3|MBS85|p84|p85	MIM:613245|HGNC:HGNC:14947|Ensembl:ENSG00000125503	19	19q13.42	protein phosphatase 1 regulatory subunit 12C	protein-coding	PPP1R12C	protein phosphatase 1 regulatory subunit 12C	O	protein phosphatase 1 regulatory subunit 12C|leukocyte receptor cluster (LRC) encoded novel gene 3|leukocyte receptor cluster (LRC) member 3|myosin-binding subunit 85|protein phosphatase 1 myosin-binding subunit of 85 kDa|protein phosphatase 1 myosin-binding subunit p85|protein phosphatase 1, regulatory (inhibitor) subunit 12C	20201124	-
9606	54777	CFAP46	-	C10orf123|C10orf124|C10orf92|C10orf93|TTC40|bA288G11.4|bA288G11.5|bB137A17.2|bB137A17.3	MIM:618543|HGNC:HGNC:25247|Ensembl:ENSG00000171811	10	10q26.3	cilia and flagella associated protein 46	protein-coding	CFAP46	cilia and flagella associated protein 46	O	cilia- and flagella-associated protein 46|TPR repeat-containing protein C10orf93|tetratricopeptide repeat domain 40|tetratricopeptide repeat protein 40	20201124	-
9606	54778	RNF111	-	ARK|hRNF111	MIM:605840|HGNC:HGNC:17384|Ensembl:ENSG00000157450	15	15q22.1-q22.2	ring finger protein 111	protein-coding	RNF111	ring finger protein 111	O	E3 ubiquitin-protein ligase Arkadia|Arkadia|RING-type E3 ubiquitin transferase Arkadia	20201124	-
9606	54780	NSMCE4A	-	C10orf86|NS4EA|NSE4A	MIM:612987|HGNC:HGNC:25935|Ensembl:ENSG00000107672	10	10q26.13	NSE4 homolog A, SMC5-SMC6 complex component	protein-coding	NSMCE4A	NSE4 homolog A, SMC5-SMC6 complex component	O	non-structural maintenance of chromosomes element 4 homolog A|NSE4 homolog, SMC5-SMC6 complex component A|non-SMC element 4 homolog A	20201213	-
9606	54784	ALKBH4	-	ABH4	MIM:613302|HGNC:HGNC:21900|Ensembl:ENSG00000160993	7	7q22.1	alkB homolog 4, lysine demethylase	protein-coding	ALKBH4	alkB homolog 4, lysine demethylase	O	alpha-ketoglutarate-dependent dioxygenase alkB homolog 4|DNA N6-methyl adenine demethylase ALKBH4|alkB homolog 4, lysine demthylase|alkB, alkylation repair homolog 4|alkylated DNA repair protein alkB homolog 4|lysine-specific demethylase ALKBH4|probable alpha-ketoglutarate-dependent dioxygenase ABH4	20201124	-
9606	54785	BORCS6	-	C17orf59|PRO2472	MIM:616599|HGNC:HGNC:25939|Ensembl:ENSG00000196544	17	17p13.1	BLOC-1 related complex subunit 6	protein-coding	BORCS6	BLOC-1 related complex subunit 6	O	BLOC-1-related complex subunit 6|lysosome-dispersing protein|lyspersin	20201124	-
9606	54788	DNAJB12	-	DJ10	MIM:608376|HGNC:HGNC:14891|Ensembl:ENSG00000148719	10	10q22.1	DnaJ heat shock protein family (Hsp40) member B12	protein-coding	DNAJB12	DnaJ heat shock protein family (Hsp40) member B12	O	dnaJ homolog subfamily B member 12|DnaJ (Hsp40) homolog, subfamily B, member 12	20210103	-
9606	54790	TET2	-	IMD75|KIAA1546|MDS	MIM:612839|HGNC:HGNC:25941|Ensembl:ENSG00000168769	4	4q24	tet methylcytosine dioxygenase 2	protein-coding	TET2	tet methylcytosine dioxygenase 2	O	methylcytosine dioxygenase TET2|probable methylcytosine dioxygenase TET2|tet oncogene family member 2	20210102	-
9606	54793	KCTD9	-	BTBD27	MIM:617265|HGNC:HGNC:22401|Ensembl:ENSG00000104756	8	8p21.2	potassium channel tetramerization domain containing 9	protein-coding	KCTD9	potassium channel tetramerization domain containing 9	O	BTB/POZ domain-containing protein KCTD9|potassium channel tetramerisation domain containing 9	20201206	-
9606	54795	TRPM4	-	EKVP6|LTrpC4|PFHB1B|TRPM4B|hTRPM4	MIM:606936|HGNC:HGNC:17993|Ensembl:ENSG00000130529	19	19q13.33	transient receptor potential cation channel subfamily M member 4	protein-coding	TRPM4	transient receptor potential cation channel subfamily M member 4	O	transient receptor potential cation channel subfamily M member 4|calcium-activated non-selective cation channel 1|long transient receptor potential channel 4|melastatin-4	20210114	-
9606	54796	BNC2	-	BSN2|LUTO	MIM:608669|HGNC:HGNC:30988|Ensembl:ENSG00000173068	9	9p22.3-p22.2	basonuclin 2	protein-coding	BNC2	basonuclin 2	O	zinc finger protein basonuclin-2	20210123	-
9606	54797	MED18	-	SRB5|p28b	MIM:612384|HGNC:HGNC:25944|Ensembl:ENSG00000130772	1	1p35.3	mediator complex subunit 18	protein-coding	MED18	mediator complex subunit 18	O	mediator of RNA polymerase II transcription subunit 18|TRAP/mediator complex subunit p28b|mediator of RNA polymerase II transcription, subunit 18 homolog	20201213	-
9606	54798	DCHS2	-	CDH27|CDHJ|CDHR7|PCDH23|PCDHJ	MIM:612486|HGNC:HGNC:23111|Ensembl:ENSG00000197410	4	4q31.3	dachsous cadherin-related 2	protein-coding	DCHS2	dachsous cadherin-related 2	O	protocadherin-23|cadherin J|cadherin-like 27|cadherin-like protein CDHJ|cadherin-like protein VR8|cadherin-related family member 7|protein dachsous homolog 2|protocadherin 23|protocadherin J|protocadherin PCDHJ	20201213	-
9606	54799	MBTD1	-	SA49P01	MIM:618705|HGNC:HGNC:19866|Ensembl:ENSG00000011258	17	17q21.33	mbt domain containing 1	protein-coding	MBTD1	mbt domain containing 1	O	MBT domain-containing protein 1	20201124	-
9606	54800	KLHL24	-	DRE1|EBSSH|KRIP6	MIM:611295|HGNC:HGNC:25947|Ensembl:ENSG00000114796	3	3q27.1	kelch like family member 24	protein-coding	KLHL24	kelch like family member 24	O	kelch-like protein 24|kainate receptor interacting protein for GluR6|kelch-like 24	20201124	-
9606	54801	HAUS6	-	Dgt6|FAM29A	MIM:613433|HGNC:HGNC:25948|Ensembl:ENSG00000147874	9	9p22.1	HAUS augmin like complex subunit 6	protein-coding	HAUS6	HAUS augmin like complex subunit 6	O	HAUS augmin-like complex subunit 6|dim gamma-tubulin homolog|family with sequence similarity 29, member A	20210103	-
9606	54802	TRIT1	-	COXPD35|GRO1|IPPT|IPT|IPTase|MOD5|hGRO1	MIM:617840|HGNC:HGNC:20286|Ensembl:ENSG00000043514	1	1p34.2	tRNA isopentenyltransferase 1	protein-coding	TRIT1	tRNA isopentenyltransferase 1	O	tRNA dimethylallyltransferase|IPP transferase|isopentenyl-diphosphate:tRNA isopentenyltransferase|tRNA dimethylallyltransferase, mitochondrial|tRNA isopentenylpyrophosphate transferase	20201213	-
9606	54805	CNNM2	-	ACDP2|HOMG6|HOMGSMR	MIM:607803|HGNC:HGNC:103|Ensembl:ENSG00000148842	10	10q24.32	cyclin and CBS domain divalent metal cation transport mediator 2	protein-coding	CNNM2	cyclin and CBS domain divalent metal cation transport mediator 2	O	metal transporter CNNM2|ancient conserved domain-containing protein 2|cyclin M2	20201220	-
9606	54806	AHI1	-	AHI-1|JBTS3|ORF1|dJ71N10.1	MIM:608894|HGNC:HGNC:21575|Ensembl:ENSG00000135541	6	6q23.3	Abelson helper integration site 1	protein-coding	AHI1	Abelson helper integration site 1	O	jouberin|abelson helper integration site 1 protein homolog|contatins SH3 and WD40 domains	20210103	-
9606	54807	ZNF586	-	-	HGNC:HGNC:25949|Ensembl:ENSG00000083828	19	19q13.43	zinc finger protein 586	protein-coding	ZNF586	zinc finger protein 586	O	zinc finger protein 586	20201124	-
9606	54808	DYM	-	DMC|SMC	MIM:607461|HGNC:HGNC:21317|Ensembl:ENSG00000141627	18	18q21.1	dymeclin	protein-coding	DYM	dymeclin	O	dymeclin|dyggve-Melchior-Clausen syndrome protein	20201128	-
9606	54809	SAMD9	-	C7orf5|DRIF1|M7MLS2|MIRAGE|NFTC|OEF1|OEF2	MIM:610456|HGNC:HGNC:1348|Ensembl:ENSG00000205413	7	7q21.2	sterile alpha motif domain containing 9	protein-coding	SAMD9	sterile alpha motif domain containing 9	O	sterile alpha motif domain-containing protein 9|SAM domain-containing protein 9|expressed in aggressive fibromatosis	20201219	-
9606	54810	GIPC2	-	SEMCAP-2|SEMCAP2	MIM:619089|HGNC:HGNC:18177|Ensembl:ENSG00000137960	1	1p31.1	GIPC PDZ domain containing family member 2	protein-coding	GIPC2	GIPC PDZ domain containing family member 2	O	PDZ domain-containing protein GIPC2|PDZ domain protein GIPC2|epididymis secretory sperm binding protein|semaF cytoplasmic domain associated protein 2|semaphorin cytoplasmic domain associated protein 2	20201124	-
9606	54811	ZNF562	-	-	HGNC:HGNC:25950|Ensembl:ENSG00000171466	19	19p13.2	zinc finger protein 562	protein-coding	ZNF562	zinc finger protein 562	O	zinc finger protein 562	20201213	-
9606	54812	AFTPH	-	Nbla10388	HGNC:HGNC:25951|Ensembl:ENSG00000119844	2	2p14	aftiphilin	protein-coding	AFTPH	aftiphilin	O	aftiphilin|aftiphilin protein	20210103	-
9606	54813	KLHL28	-	BTBD5	HGNC:HGNC:19741|Ensembl:ENSG00000179454	14	14q21.2	kelch like family member 28	protein-coding	KLHL28	kelch like family member 28	O	kelch-like protein 28|BTB (POZ) domain containing 5|BTB/POZ domain-containing protein 5|kelch-like 28	20201124	-
9606	54814	QPCTL	-	gQC	HGNC:HGNC:25952|Ensembl:ENSG00000011478	19	19q13.32	glutaminyl-peptide cyclotransferase like	protein-coding	QPCTL	glutaminyl-peptide cyclotransferase like	O	glutaminyl-peptide cyclotransferase-like protein|glutaminyl cyclase-like|golgi-resident glutaminyl-peptide cyclotransferase|isoQC	20210103	-
9606	54815	GATAD2A	-	p66alpha	MIM:614997|HGNC:HGNC:29989|Ensembl:ENSG00000167491	19	19p13.11	GATA zinc finger domain containing 2A	protein-coding	GATAD2A	GATA zinc finger domain containing 2A	O	transcriptional repressor p66-alpha|GATA zinc finger domain-containing protein 2A	20201124	-
9606	54816	ZNF280D	-	SUHW4|ZNF634	HGNC:HGNC:25953|Ensembl:ENSG00000137871|Ensembl:ENSG00000285253	15	15q21.3	zinc finger protein 280D	protein-coding	ZNF280D	zinc finger protein 280D	O	zinc finger protein 280D|suppressor of hairy wing homolog 4|zinc finger protein 634	20201213	-
9606	54819	ZCCHC10	-	-	HGNC:HGNC:25954|Ensembl:ENSG00000155329	5	5q31.1	zinc finger CCHC-type containing 10	protein-coding	ZCCHC10	zinc finger CCHC-type containing 10	O	zinc finger CCHC domain-containing protein 10|zinc finger, CCHC domain containing 10	20201124	-
9606	54820	NDE1	-	HOM-TES-87|LIS4|MHAC|NDE|NUDE|NUDE1	MIM:609449|HGNC:HGNC:17619|Ensembl:ENSG00000072864	16	16p13.11	nudE neurodevelopment protein 1	protein-coding	NDE1	nudE neurodevelopment protein 1	O	nuclear distribution protein nudE homolog 1|LIS1-interacting protein NUDE1, rat homolog|epididymis secretory sperm binding protein|nudE nuclear distribution E homolog 1|nudE nuclear distribution gene E homolog 1	20201213	-
9606	54821	ERCC6L	-	PICH|RAD26L	MIM:300687|HGNC:HGNC:20794|Ensembl:ENSG00000186871	X	Xq13.1	ERCC excision repair 6 like, spindle assembly checkpoint helicase	protein-coding	ERCC6L	ERCC excision repair 6 like, spindle assembly checkpoint helicase	O	DNA excision repair protein ERCC-6-like|ATP-dependent helicase ERCC6-like|Plk1-interacting checkpoint helicase|SNF2/RAD54 family protein|excision repair cross-complementation group 6 like|excision repair cross-complementing rodent repair deficiency complementation group 6 - like|excision repair cross-complementing rodent repair deficiency, complementation group 6-like|excision repair protein ERCC6-like|tumor antigen BJ-HCC-15	20201213	-
9606	54822	TRPM7	-	ALSPDC|CHAK|CHAK1|LTRPC7|LTrpC-7|TRP-PLIK	MIM:605692|HGNC:HGNC:17994|Ensembl:ENSG00000092439	15	15q21.2	transient receptor potential cation channel subfamily M member 7	protein-coding	TRPM7	transient receptor potential cation channel subfamily M member 7	O	transient receptor potential cation channel subfamily M member 7|LTRPC ion channel family member 7|channel-kinase 1|long transient receptor potential channel 7|transient receptor potential-phospholipase C-interacting kinase	20210123	-
9606	54823	SWT1	-	C1orf26|HsSwt1	HGNC:HGNC:16785|Ensembl:ENSG00000116668	1	1q25.3	SWT1 RNA endoribonuclease homolog	protein-coding	SWT1	SWT1 RNA endoribonuclease homolog	O	transcriptional protein SWT1	20201124	-
9606	54825	CDHR2	-	PCDH24|PCLKC	HGNC:HGNC:18231|Ensembl:ENSG00000074276	5	5q35.2	cadherin related family member 2	protein-coding	CDHR2	cadherin related family member 2	O	cadherin-related family member 2|protocadherin-24	20201208	-
9606	54826	GIN1	-	GIN-1|TGIN1|ZH2C2	HGNC:HGNC:25959|Ensembl:ENSG00000145723	5	5q21.1	gypsy retrotransposon integrase 1	protein-coding	GIN1	gypsy retrotransposon integrase 1	O	gypsy retrotransposon integrase-like protein 1|Ty3/Gypsy integrase 1|zinc finger H2C2 domain-containing protein	20201124	-
9606	54827	NXPE4	-	C11orf33|FAM55D	MIM:618133|HGNC:HGNC:23117|Ensembl:ENSG00000137634	11	11q23.2	neurexophilin and PC-esterase domain family member 4	protein-coding	NXPE4	neurexophilin and PC-esterase domain family member 4	O	NXPE family member 4|family with sequence similarity 55, member D|protein FAM55D	20201124	-
9606	54828	BCAS3	-	GAOB1|MAAB	MIM:607470|HGNC:HGNC:14347|Ensembl:ENSG00000141376	17	17q23.2	BCAS3 microtubule associated cell migration factor	protein-coding	BCAS3	BCAS3 microtubule associated cell migration factor	O	breast carcinoma-amplified sequence 3|BCAS4/BCAS3 fusion|Rudhira|breast carcinoma amplified sequence 4/3 fusion protein|metastasis associated antigen of breast cancer|protein Maab1	20201213	-
9606	54829	ASPN	-	OS3|PLAP-1|PLAP1|SLRR1C	MIM:608135|HGNC:HGNC:14872|Ensembl:ENSG00000106819	9	9q22.31	asporin	protein-coding	ASPN	asporin	O	asporin|asporin (LRR class 1)|asporin proteoglycan|periodontal ligament associated protein 1|small leucine-rich protein 1C	20201124	-
9606	54830	NUP62CL	-	-	HGNC:HGNC:25960|Ensembl:ENSG00000198088	X	Xq22.3	nucleoporin 62 C-terminal like	protein-coding	NUP62CL	nucleoporin 62 C-terminal like	O	nucleoporin-62 C-terminal-like protein|nucleoporin 62kDa C-terminal like	20201124	-
9606	54831	BEST2	-	VMD2L1	MIM:607335|HGNC:HGNC:17107|Ensembl:ENSG00000039987	19	19p13.13	bestrophin 2	protein-coding	BEST2	bestrophin 2	O	bestrophin-2|VMD2-like gene 1|vitelliform macular dystrophy 2-like 1|vitelliform macular dystrophy 2-like protein 1	20201124	-
9606	54832	VPS13C	-	PARK23	MIM:608879|HGNC:HGNC:23594|Ensembl:ENSG00000129003	15	15q22.2	vacuolar protein sorting 13 homolog C	protein-coding	VPS13C	vacuolar protein sorting 13 homolog C	O	vacuolar protein sorting-associated protein 13C	20201124	-
9606	54834	GDAP2	-	MACROD3|SCAR27	MIM:618128|HGNC:HGNC:18010|Ensembl:ENSG00000196505	1	1p12	ganglioside induced differentiation associated protein 2	protein-coding	GDAP2	ganglioside induced differentiation associated protein 2	O	ganglioside-induced differentiation-associated protein 2	20210123	-
9606	54836	BSPRY	-	-	HGNC:HGNC:18232|Ensembl:ENSG00000119411	9	9q32	B-box and SPRY domain containing	protein-coding	BSPRY	B-box and SPRY domain containing	O	B box and SPRY domain-containing protein|B-box and SPRY-domain containing protein|zetin 1	20201124	-
9606	54838	WBP1L	-	C10orf26|OPA1L|OPAL1	MIM:611129|HGNC:HGNC:23510|Ensembl:ENSG00000166272	10	10q24.32	WW domain binding protein 1 like	protein-coding	WBP1L	WW domain binding protein 1 like	O	WW domain binding protein 1-like|outcome predictor in acute leukemia 1	20201124	-
9606	54839	LRRC49	-	PGs4	HGNC:HGNC:25965|Ensembl:ENSG00000137821	15	15q23	leucine rich repeat containing 49	protein-coding	LRRC49	leucine rich repeat containing 49	O	leucine-rich repeat-containing protein 49|tubulin polyglutamylase complex subunit 4	20201124	-
9606	54840	APTX	-	AOA|AOA1|AXA1|EAOH|EOAHA|FHA-HIT	MIM:606350|HGNC:HGNC:15984|Ensembl:ENSG00000137074	9	9p21.1	aprataxin	protein-coding	APTX	aprataxin	O	aprataxin|forkhead-associated domain histidine triad-like protein	20201124	-
9606	54841	BIVM	-	-	MIM:619006|HGNC:HGNC:16034|Ensembl:ENSG00000134897	13	13q33.1	basic, immunoglobulin-like variable motif containing	protein-coding	BIVM	basic, immunoglobulin-like variable motif containing	O	basic immunoglobulin-like variable motif-containing protein	20201124	-
9606	54842	MFSD6	-	MMR2|hMMR2	MIM:613476|HGNC:HGNC:24711|Ensembl:ENSG00000151690	2	2q32.2	major facilitator superfamily domain containing 6	protein-coding	MFSD6	major facilitator superfamily domain containing 6	O	major facilitator superfamily domain-containing protein 6|macrophage MHC class I receptor 2 homolog|macrophage MHC receptor 2	20201217	-
9606	54843	SYTL2	-	CHR11SYT|EXO4|PPP1R151|SGA72M|SLP2|SLP2A	MIM:612880|HGNC:HGNC:15585|Ensembl:ENSG00000137501	11	11q14.1	synaptotagmin like 2	protein-coding	SYTL2	synaptotagmin like 2	O	synaptotagmin-like protein 2|breast cancer-associated antigen SGA-72M|chromosome 11 synaptotagmin|exophilin-4|protein phosphatase 1, regulatory subunit 151	20201213	-
9606	54845	ESRP1	-	DFNB109|RBM35A|RMB35A	MIM:612959|HGNC:HGNC:25966|Ensembl:ENSG00000104413	8	8q22.1	epithelial splicing regulatory protein 1	protein-coding	ESRP1	epithelial splicing regulatory protein 1	O	epithelial splicing regulatory protein 1|RNA-binding motif protein 35A|RNA-binding protein 35A	20210123	-
9606	54847	SIDT1	-	SID-1|SID1	MIM:606816|HGNC:HGNC:25967|Ensembl:ENSG00000072858	3	3q13.2	SID1 transmembrane family member 1	protein-coding	SIDT1	SID1 transmembrane family member 1	O	SID1 transmembrane family member 1	20201124	-
9606	54848	ARHGEF38	-	-	HGNC:HGNC:25968|Ensembl:ENSG00000236699	4	4q24	Rho guanine nucleotide exchange factor 38	protein-coding	ARHGEF38	Rho guanine nucleotide exchange factor 38	O	rho guanine nucleotide exchange factor 38|Rho guanine nucleotide exchange factor (GEF) 38	20201213	-
9606	54849	DEF8	-	-	HGNC:HGNC:25969|Ensembl:ENSG00000140995	16	16q24.3	differentially expressed in FDCP 8 homolog	protein-coding	DEF8	differentially expressed in FDCP 8 homolog	O	differentially expressed in FDCP 8 homolog|DEF-8	20201124	-
9606	54850	FBXL12	-	Fbl12	MIM:609079|HGNC:HGNC:13611|Ensembl:ENSG00000127452	19	19p13.2	F-box and leucine rich repeat protein 12	protein-coding	FBXL12	F-box and leucine rich repeat protein 12	O	F-box/LRR-repeat protein 12|F-box protein FBL12	20201124	-
9606	54851	ANKRD49	-	FGIF|GBIF	HGNC:HGNC:25970|Ensembl:ENSG00000168876	11	11q21	ankyrin repeat domain 49	protein-coding	ANKRD49	ankyrin repeat domain 49	O	ankyrin repeat domain-containing protein 49|fetal globin-inducing factor	20201124	-
9606	54852	PAQR5	-	MPRG	MIM:607781|HGNC:HGNC:29645|Ensembl:ENSG00000137819	15	15q23	progestin and adipoQ receptor family member 5	protein-coding	PAQR5	progestin and adipoQ receptor family member 5	O	membrane progestin receptor gamma|mPR gamma|membrane progesterone P4 receptor gamma|membrane progesterone receptor gamma|progesterone and adipoQ receptor family member 5|progestin and adipoQ receptor family member V	20201124	-
9606	54853	WDR55	-	-	HGNC:HGNC:25971|Ensembl:ENSG00000120314	5	5q31.3	WD repeat domain 55	protein-coding	WDR55	WD repeat domain 55	O	WD repeat-containing protein 55	20210103	-
9606	54854	FAM83E	-	-	HGNC:HGNC:25972|Ensembl:ENSG00000105523	19	19q13.33	family with sequence similarity 83 member E	protein-coding	FAM83E	family with sequence similarity 83 member E	O	protein FAM83E	20201124	-
9606	54855	TENT5C	-	FAM46C	MIM:613952|HGNC:HGNC:24712|Ensembl:ENSG00000183508	1	1p12	terminal nucleotidyltransferase 5C	protein-coding	TENT5C	terminal nucleotidyltransferase 5C	O	terminal nucleotidyltransferase 5C|family with sequence similarity 46 member C|non-canonical poly(A) polymerase FAM46C|protein FAM46C|putative nucleotidyltransferase FAM46C	20201213	-
9606	54856	GON4L	-	GON-4|GON4|YARP	MIM:610393|HGNC:HGNC:25973|Ensembl:ENSG00000116580	1	1q22	gon-4 like	protein-coding	GON4L	gon-4 like	O	GON-4-like protein|2610100B20Rik|YY1AP related protein|YY1AP-related protein1|gon-4 homolog	20201206	-
9606	54857	GDPD2	-	GDE3|OBDPF	MIM:300940|HGNC:HGNC:25974|Ensembl:ENSG00000130055	X	Xq13.1	glycerophosphodiester phosphodiesterase domain containing 2	protein-coding	GDPD2	glycerophosphodiester phosphodiesterase domain containing 2	O	glycerophosphoinositol inositolphosphodiesterase GDPD2|glycerophosphodiester phosphodiesterase 3|glycerophosphodiester phosphodiesterase domain-containing protein 2|osteoblast differentiation promoting factor	20201124	-
9606	54858	PGPEP1	-	PAP-I|PGI|PGP|PGP-I|PGPI|Pcp	MIM:610694|HGNC:HGNC:13568|Ensembl:ENSG00000130517	19	19p13.11	pyroglutamyl-peptidase I	protein-coding	PGPEP1	pyroglutamyl-peptidase I	O	pyroglutamyl-peptidase 1|5-oxoprolyl-peptidase|pGlu-peptidase I|pyroglutamyl aminopeptidase I|pyrrolidone-carboxylate peptidase	20201124	-
9606	54859	ELP6	-	C3orf75|TMEM103	MIM:615020|HGNC:HGNC:25976|Ensembl:ENSG00000163832	3	3p21.31	elongator acetyltransferase complex subunit 6	protein-coding	ELP6	elongator acetyltransferase complex subunit 6	O	elongator complex protein 6|UPF0405 protein C3orf75|angiotonin-transactivated protein 1|elongator complex protein 6 homolog|transmembrane protein 103	20201206	-
9606	54860	MS4A12	-	Ms4a10	MIM:606550|HGNC:HGNC:13370|Ensembl:ENSG00000071203	11	11q12.2	membrane spanning 4-domains A12	protein-coding	MS4A12	membrane spanning 4-domains A12	O	membrane-spanning 4-domains subfamily A member 12	20201124	-
9606	54861	SNRK	-	HSNFRK	MIM:612760|HGNC:HGNC:30598|Ensembl:ENSG00000163788	3	3p22.1	SNF related kinase	protein-coding	SNRK	SNF related kinase	O	SNF-related serine/threonine-protein kinase|SNF-1 related kinase|SNF1-related kinase	20201124	-
9606	54862	CC2D1A	-	FREUD-1|Freud-1/Aki1|MRT3	MIM:610055|HGNC:HGNC:30237|Ensembl:ENSG00000132024	19	19p13.12	coiled-coil and C2 domain containing 1A	protein-coding	CC2D1A	coiled-coil and C2 domain containing 1A	O	coiled-coil and C2 domain-containing protein 1A|Akt kinase-interacting protein 1|FRE under dual repression-binding protein 1|five prime repressor element under dual repression-binding protein 1|five repressor element under dual repression-binding protein 1|putative NF-kappa-B-activating protein 023N|putative NFkB activating protein	20201206	-
9606	54863	TOR4A	-	C9orf167	HGNC:HGNC:25981|Ensembl:ENSG00000198113	9	9q34.3	torsin family 4 member A	protein-coding	TOR4A	torsin family 4 member A	O	torsin-4A|torsin family protein C9orf167	20210103	-
9606	54865	GPATCH4	-	GPATC4	HGNC:HGNC:25982|Ensembl:ENSG00000160818	1	1q22-q23.1	G-patch domain containing 4	protein-coding	GPATCH4	G-patch domain containing 4	O	G patch domain-containing protein 4	20201124	-
9606	54866	PPP1R14D	-	CPI17-like|GBPI-1|GBPI1	MIM:613256|HGNC:HGNC:14953|Ensembl:ENSG00000166143	15	15q15.1	protein phosphatase 1 regulatory inhibitor subunit 14D	protein-coding	PPP1R14D	protein phosphatase 1 regulatory inhibitor subunit 14D	O	protein phosphatase 1 regulatory subunit 14D|PKC-dependent PP1 inhibitory protein|gastrointestinal and brain-specific PP1-inhibitory protein 1|gut and brain phosphatase inhibitor 1	20201124	-
9606	54867	TMEM214	-	-	MIM:615301|HGNC:HGNC:25983|Ensembl:ENSG00000119777	2	2p23.3	transmembrane protein 214	protein-coding	TMEM214	transmembrane protein 214	O	transmembrane protein 214	20210103	-
9606	54868	TMEM104	-	-	HGNC:HGNC:25984|Ensembl:ENSG00000109066	17	17q25.1	transmembrane protein 104	protein-coding	TMEM104	transmembrane protein 104	O	transmembrane protein 104	20201124	-
9606	54869	EPS8L1	-	DRC3|EPS8R1|PP10566	MIM:614987|HGNC:HGNC:21295|Ensembl:ENSG00000131037	19	19q13.42	EPS8 like 1	protein-coding	EPS8L1	EPS8 like 1	O	epidermal growth factor receptor kinase substrate 8-like protein 1|EPS8-like protein 1|EPS8-related protein 1|epidermal growth factor receptor pathway substrate 8-related protein 1	20201213	-
9606	54870	QRICH1	-	AB-DIP|VERBRAS	MIM:617387|HGNC:HGNC:24713|Ensembl:ENSG00000198218	3	3p21.31	glutamine rich 1	protein-coding	QRICH1	glutamine rich 1	O	glutamine-rich protein 1	20210123	-
9606	54872	PIGG	-	GPI7|LAS21|MRT53|PRO4405|RLGS1930	MIM:616918|HGNC:HGNC:25985|Ensembl:ENSG00000174227	4	4p16.3	phosphatidylinositol glycan anchor biosynthesis class G	protein-coding	PIGG	phosphatidylinositol glycan anchor biosynthesis class G	O	GPI ethanolamine phosphate transferase 2|phosphatidylinositol-glycan biosynthesis class G protein	20210103	-
9606	54873	PALMD	-	C1orf11|PALML	MIM:610182|HGNC:HGNC:15846|Ensembl:ENSG00000099260	1	1p21.2	palmdelphin	protein-coding	PALMD	palmdelphin	O	palmdelphin|paralemmin-like protein|paralemnin-like protein	20201124	-
9606	54874	FNBP1L	-	C1orf39|TOCA1	MIM:608848|HGNC:HGNC:20851|Ensembl:ENSG00000137942	1	1p22.1	formin binding protein 1 like	protein-coding	FNBP1L	formin binding protein 1 like	O	formin-binding protein 1-like|toca-1|transducer of Cdc42-dependent actin assembly 1|transducer of Cdc42-dependent actin assembly protein 1	20201206	-
9606	54875	CNTLN	-	C9orf101|C9orf39|bA340N12.1	MIM:611870|HGNC:HGNC:23432|Ensembl:ENSG00000044459	9	9p22.2	centlein	protein-coding	CNTLN	centlein	O	centlein|centlein, centrosomal protein|centrosomal protein	20201124	-
9606	54876	DCAF16	-	C4orf30	HGNC:HGNC:25987|Ensembl:ENSG00000163257	4	4p15.31	DDB1 and CUL4 associated factor 16	protein-coding	DCAF16	DDB1 and CUL4 associated factor 16	O	DDB1- and CUL4-associated factor 16	20201124	-
9606	54877	ZCCHC2	-	C18orf49	HGNC:HGNC:22916|Ensembl:ENSG00000141664	18	18q21.33	zinc finger CCHC-type containing 2	protein-coding	ZCCHC2	zinc finger CCHC-type containing 2	O	zinc finger CCHC domain-containing protein 2|zinc finger, CCHC domain containing 2	20201206	-
9606	54878	DPP8	-	DP8|DPRP-1|DPRP1|MST097|MSTP097|MSTP135|MSTP141	MIM:606819|HGNC:HGNC:16490|Ensembl:ENSG00000074603	15	15q22.31	dipeptidyl peptidase 8	protein-coding	DPP8	dipeptidyl peptidase 8	O	dipeptidyl peptidase 8|DPP VIII|dipeptidyl peptidase IV-related protein 1|dipeptidyl peptidase VIII|prolyl dipeptidase DPP8	20201213	-
9606	54879	ST7L	-	FAM4B|ST7R|STLR	MIM:617640|HGNC:HGNC:18441|Ensembl:ENSG00000007341	1	1p13.2	suppression of tumorigenicity 7 like	protein-coding	ST7L	suppression of tumorigenicity 7 like	O	suppressor of tumorigenicity 7 protein-like|ST7-related protein|tumor suppressor ST7 like	20201124	-
9606	54880	BCOR	-	ANOP2|MAA2|MCOPS2	MIM:300485|HGNC:HGNC:20893|Ensembl:ENSG00000183337	X	Xp11.4	BCL6 corepressor	protein-coding	BCOR	BCL6 corepressor	O	BCL-6 corepressor|BCL-6 coreceptor|BCL-6 interacting corepressor|BCL6 interacting corepressor	20210118	-
9606	54881	TEX10	-	Ipi1|bA208F1.2	MIM:616717|HGNC:HGNC:25988|Ensembl:ENSG00000136891	9	9q31.1	testis expressed 10	protein-coding	TEX10	testis expressed 10	O	testis-expressed protein 10|testis expressed gene 10|testis-expressed sequence 10 protein	20210103	-
9606	54882	ANKHD1	-	MASK|MASK1|PP2500|VBARP	MIM:610500|HGNC:HGNC:24714|Ensembl:ENSG00000131503	5	5q31.3	ankyrin repeat and KH domain containing 1	protein-coding	ANKHD1	ankyrin repeat and KH domain containing 1	O	ankyrin repeat and KH domain-containing protein 1|HIV-1 Vpr-binding ankyrin repeat protein|multiple ankyrin repeats, single KH-domain homolog	20210118	-
9606	54883	CWC25	-	CCDC49	HGNC:HGNC:25989|Ensembl:ENSG00000273559	17	17q12	CWC25 spliceosome associated protein homolog	protein-coding	CWC25	CWC25 spliceosome associated protein homolog	O	pre-mRNA-splicing factor CWC25 homolog|coiled-coil domain-containing protein 49	20201124	-
9606	54884	RETSAT	-	-	MIM:617597|HGNC:HGNC:25991|Ensembl:ENSG00000042445	2	2p11.2	retinol saturase	protein-coding	RETSAT	retinol saturase	O	all-trans-retinol 13,14-reductase|PPAR-alpha-regulated and starvation-induced gene protein|all-trans-13,14-dihydroretinol saturase	20210114	-
9606	54885	TBC1D8B	-	GRAMD8B|NPHS20	MIM:301027|HGNC:HGNC:24715|Ensembl:ENSG00000133138	X	Xq22.3	TBC1 domain family member 8B	protein-coding	TBC1D8B	TBC1 domain family member 8B	O	TBC1 domain family member 8B|RP11-321G1.1|TBC1 domain family, member 8B (with GRAM domain)	20210123	-
9606	54886	PLPPR1	-	LPPR1|PRG-3	HGNC:HGNC:25993|Ensembl:ENSG00000148123	9	9q31.1	phospholipid phosphatase related 1	protein-coding	PLPPR1	phospholipid phosphatase related 1	O	phospholipid phosphatase-related protein type 1|lipid phosphate phosphatase-related protein type 1|plasticity related gene 3|plasticity-related gene 3 protein	20201124	-
9606	54887	UHRF1BP1	-	C6orf107|ICBP90|dJ349A12.1	HGNC:HGNC:21216|Ensembl:ENSG00000065060	6	6p21.31	UHRF1 binding protein 1	protein-coding	UHRF1BP1	UHRF1 binding protein 1	O	UHRF1-binding protein 1|ICBP90 binding protein 1|UHRF1 (ICBP90) binding protein 1|ubiquitin-like containing PHD and RING finger domains 1-binding protein 1	20201124	-
9606	54888	NSUN2	-	MISU|MRT5|SAKI|TRM4	MIM:610916|HGNC:HGNC:25994|Ensembl:ENSG00000037474	5	5p15.31	NOP2/Sun RNA methyltransferase 2	protein-coding	NSUN2	NOP2/Sun RNA methyltransferase 2	O	RNA cytosine C(5)-methyltransferase NSUN2|5-methycytoisine methyltransferase|Myc-induced SUN-domain-containing protein|NOL1/NOP2/Sun domain family, member 2|NOP2/Sun RNA methyltransferase family member 2|NOP2/Sun domain family, member 2|mRNA cytosine C(5)-methyltransferase|myc-induced SUN domain-containing protein|substrate of AIM1/Aurora kinase B|tRNA (cytosine(34)-C(5))-methyltransferase|tRNA (cytosine-5-)-methyltransferase NSUN2|tRNA cytosine C(5)-methyltransferase|tRNA methyltransferase 4 homolog	20210103	-
9606	54890	ALKBH5	-	ABH5|OFOXD|OFOXD1	MIM:613303|HGNC:HGNC:25996|Ensembl:ENSG00000091542	17	17p11.2|17p11.2	alkB homolog 5, RNA demethylase	protein-coding	ALKBH5	alkB homolog 5, RNA demethylase	O	RNA demethylase ALKBH5|AlkB family member 5, RNA demethylase|alkB, alkylation repair homolog 5|alkylated DNA repair protein alkB homolog 5|alpha-ketoglutarate-dependent dioxygenase alkB homolog 5|oxoglutarate and iron-dependent oxygenase domain containing|probable alpha-ketoglutarate-dependent dioxygenase ABH5	20210118	-
9606	54891	INO80D	-	-	HGNC:HGNC:25997|Ensembl:ENSG00000114933	2	2q33.3	INO80 complex subunit D	protein-coding	INO80D	INO80 complex subunit D	O	INO80 complex subunit D	20201124	-
9606	54892	NCAPG2	-	3KS|CAP-G2|CAPG2|LUZP5|MTB|hCAP-G2	MIM:608532|HGNC:HGNC:21904|Ensembl:ENSG00000146918	7	7q36.3	non-SMC condensin II complex subunit G2	protein-coding	NCAPG2	non-SMC condensin II complex subunit G2	O	condensin-2 complex subunit G2|chromosome-associated protein G2|leucine zipper protein 5|more than blood homolog	20210123	-
9606	54893	MTMR10	-	-	HGNC:HGNC:25999|Ensembl:ENSG00000166912	15	15q13.3	myotubularin related protein 10	protein-coding	MTMR10	myotubularin related protein 10	O	myotubularin-related protein 10|inactive phosphatidylinositol 3-phosphatase 10	20201124	-
9606	54894	RNF43	-	RNF124|SSPCS|URCC	MIM:612482|HGNC:HGNC:18505|Ensembl:ENSG00000108375|Ensembl:ENSG00000285897	17	17q22	ring finger protein 43	protein-coding	RNF43	ring finger protein 43	O	E3 ubiquitin-protein ligase RNF43|RING-type E3 ubiquitin transferase RNF43	20201206	-
9606	54896	SLC66A1	-	LAAT-1|LAAT1|PQLC2	MIM:614760|HGNC:HGNC:26001|Ensembl:ENSG00000040487	1	1p36.13	solute carrier family 66 member 1	protein-coding	SLC66A1	solute carrier family 66 member 1	O	lysosomal amino acid transporter 1 homolog|PQ loop repeat containing 2|PQ-loop repeat-containing protein 2	20201124	-
9606	54897	CASZ1	-	CAS11|CST|SRG|ZNF693|dJ734G22.1	MIM:609895|HGNC:HGNC:26002|Ensembl:ENSG00000130940	1	1p36.22	castor zinc finger 1	protein-coding	CASZ1	castor zinc finger 1	O	zinc finger protein castor homolog 1|castor homolog 1, zinc finger|castor-related protein|survival-related|zinc finger protein 693	20201213	-
9606	54898	ELOVL2	-	SSC2	MIM:611814|HGNC:HGNC:14416|Ensembl:ENSG00000197977	6	6p24.2	ELOVL fatty acid elongase 2	protein-coding	ELOVL2	ELOVL fatty acid elongase 2	O	elongation of very long chain fatty acids protein 2|3-keto acyl-CoA synthase ELOVL2|ELOVL FA elongase 2|elongation of very long chain fatty acids (FEN1/Elo2, SUR4/Elo3, yeast)-like 2|very long chain 3-ketoacyl-CoA synthase 2|very long chain 3-oxoacyl-CoA synthase 2	20201227	-
9606	54899	PXK	-	MONAKA|SLOB	MIM:611450|HGNC:HGNC:23326|Ensembl:ENSG00000168297	3	3p14.3	PX domain containing serine/threonine kinase like	protein-coding	PXK	PX domain containing serine/threonine kinase like	O	PX domain-containing protein kinase-like protein|PX ser/thr kinase v2|PX serine/threonine kinase|modulator of Na,K-ATPase long form	20201124	-
9606	54900	LAX1	-	LAX	HGNC:HGNC:26005|Ensembl:ENSG00000122188	1	1q32.1	lymphocyte transmembrane adaptor 1	protein-coding	LAX1	lymphocyte transmembrane adaptor 1	O	lymphocyte transmembrane adapter 1|LAT-like membrane associated protein|linker for activation of x cells|membrane-associated adapter protein LAX	20201124	-
9606	54901	CDKAL1	-	-	MIM:611259|HGNC:HGNC:21050|Ensembl:ENSG00000145996	6	6p22.3	CDK5 regulatory subunit associated protein 1 like 1	protein-coding	CDKAL1	CDK5 regulatory subunit associated protein 1 like 1	O	threonylcarbamoyladenosine tRNA methylthiotransferase|tRNA-t(6)A37 methylthiotransferase	20210103	-
9606	54902	TTC19	-	2010204O13Rik|MC3DN2	MIM:613814|HGNC:HGNC:26006|Ensembl:ENSG00000011295	17	17p12	tetratricopeptide repeat domain 19	protein-coding	TTC19	tetratricopeptide repeat domain 19	O	tetratricopeptide repeat protein 19, mitochondrial|TPR repeat protein 19	20210114	-
9606	54903	MKS1	-	BBS13|JBTS28|MES|MKS|POC12	MIM:609883|HGNC:HGNC:7121|Ensembl:ENSG00000011143	17	17q22	MKS transition zone complex subunit 1	protein-coding	MKS1	MKS transition zone complex subunit 1	O	Meckel syndrome type 1 protein|POC12 centriolar protein homolog	20201213	-
9606	54904	NSD3	-	KMT3F|KMT3G|WHISTLE|WHSC1L1|pp14328	MIM:607083|HGNC:HGNC:12767|Ensembl:ENSG00000147548	8	8p11.23	nuclear receptor binding SET domain protein 3	protein-coding	NSD3	nuclear receptor binding SET domain protein 3	O	histone-lysine N-methyltransferase NSD3|Wolf-Hirschhorn syndrome candidate 1-like 1|nuclear SET domain-containing protein 3|protein whistle	20201213	-
9606	54905	CYP2W1	-	-	MIM:615967|HGNC:HGNC:20243|Ensembl:ENSG00000073067	7	7p22.3	cytochrome P450 family 2 subfamily W member 1	protein-coding	CYP2W1	cytochrome P450 family 2 subfamily W member 1	O	cytochrome P450 2W1|CYPIIW1|cytochrome P450, family 2, subfamily W, polypeptide 1	20210114	-
9606	54906	TASOR2	-	C10orf18|FAM208B|bA318E3.2	HGNC:HGNC:23484|Ensembl:ENSG00000108021	10	10p15.1	transcription activation suppressor family member 2	protein-coding	TASOR2	transcription activation suppressor family member 2	O	protein TASOR 2|family with sequence similarity 208 member B|protein FAM208B	20210103	-
9606	54908	SPDL1	-	CCDC99	MIM:616401|HGNC:HGNC:26010|Ensembl:ENSG00000040275	5	5q35.1	spindle apparatus coiled-coil protein 1	protein-coding	SPDL1	spindle apparatus coiled-coil protein 1	O	protein Spindly|arsenite-related gene 1 protein|coiled-coil domain-containing protein 99|rhabdomyosarcoma antigen MU-RMS-40.4A|rrhabdomyosarcoma antigen protein MU-RMS-40.4A	20201206	-
9606	54910	SEMA4C	-	M-SEMA-F|SEMACL1|SEMAF|SEMAI	MIM:604462|HGNC:HGNC:10731|Ensembl:ENSG00000168758	2	2q11.2	semaphorin 4C	protein-coding	SEMA4C	semaphorin 4C	O	semaphorin-4C|M-Sema F|sema domain, immunoglobulin domain (Ig), transmembrane domain (TM) and short cytoplasmic domain, (semaphorin) 4C	20201129	-
9606	54913	RPP25	-	-	HGNC:HGNC:30361|Ensembl:ENSG00000178718	15	15q24.2	ribonuclease P and MRP subunit p25	protein-coding	RPP25	ribonuclease P and MRP subunit p25	O	ribonuclease P protein subunit p25|RNase P protein subunit p25|ribonuclease P 25kDa subunit|ribonuclease P/MRP 25kDa subunit|ribonuclease P/MRP subunit p25	20201213	-
9606	54914	FOCAD	-	KIAA1797	MIM:614606|HGNC:HGNC:23377|Ensembl:ENSG00000188352	9	9p21.3	focadhesin	protein-coding	FOCAD	focadhesin	O	focadhesin	20201124	-
9606	54915	YTHDF1	-	C20orf21	MIM:616529|HGNC:HGNC:15867|Ensembl:ENSG00000149658	20	20q13.33	YTH N6-methyladenosine RNA binding protein 1	protein-coding	YTHDF1	YTH N6-methyladenosine RNA binding protein 1	O	YTH domain-containing family protein 1|DACA-1|YTH N(6)-methyladenosine RNA binding protein 1|YTH domain family 1|YTH domain family protein 1|YTH domain family, member 1|dermatomyositis associated with cancer putative autoantigen 1	20201124	-
9606	54916	TMEM260	-	C14orf101|SHDRA	MIM:617449|HGNC:HGNC:20185|Ensembl:ENSG00000070269	14	14q22.3	transmembrane protein 260	protein-coding	TMEM260	transmembrane protein 260	O	transmembrane protein 260|UPF0679 protein C14orf101	20201124	-
9606	54918	CMTM6	-	CKLFSF6|PRO2219	MIM:607889|HGNC:HGNC:19177|Ensembl:ENSG00000091317	3	3p22.3	CKLF like MARVEL transmembrane domain containing 6	protein-coding	CMTM6	CKLF like MARVEL transmembrane domain containing 6	O	CKLF-like MARVEL transmembrane domain-containing protein 6|chemokine-like factor super family 6|chemokine-like factor superfamily 6|chemokine-like factor superfamily member 6	20201124	-
9606	54919	DNAAF5	-	CILD18|HEATR2	MIM:614864|HGNC:HGNC:26013|Ensembl:ENSG00000164818	7	7p22.3	dynein axonemal assembly factor 5	protein-coding	DNAAF5	dynein axonemal assembly factor 5	O	dynein assembly factor 5, axonemal|HEAT repeat containing 2|HEAT repeat-containing protein 2	20201124	-
9606	54920	DUS2	-	DUS2L|SMM1|URLC8	MIM:609707|HGNC:HGNC:26014|Ensembl:ENSG00000167264	16	16q22.1	dihydrouridine synthase 2	protein-coding	DUS2	dihydrouridine synthase 2	O	tRNA-dihydrouridine(20) synthase [NAD(P)+]-like|SMM1 homolog|dihydrouridine synthase 2-like, SMM1 homolog|tRNA-dihydrouridine(20) synthase (NAD(P)(+))|up-regulated in lung cancer protein 8	20210114	-
9606	54921	CHTF8	-	CTF8|DERPC	MIM:613202|HGNC:HGNC:24353|Ensembl:ENSG00000168802	16	16q22.1	chromosome transmission fidelity factor 8	protein-coding	CHTF8	chromosome transmission fidelity factor 8	O	chromosome transmission fidelity protein 8 homolog|CTF8, chromosome transmission fidelity factor 8 homolog|decreased expression in renal and prostate cancer protein	20201124	-
9606	54922	RASIP1	-	RAIN	MIM:609623|HGNC:HGNC:24716|Ensembl:ENSG00000105538	19	19q13.33	Ras interacting protein 1	protein-coding	RASIP1	Ras interacting protein 1	O	ras-interacting protein 1	20201124	-
9606	54923	LIME1	-	LIME|dJ583P15.4	MIM:609809|HGNC:HGNC:26016|Ensembl:ENSG00000203896	20	20q13.33	Lck interacting transmembrane adaptor 1	protein-coding	LIME1	Lck interacting transmembrane adaptor 1	O	lck-interacting transmembrane adapter 1|lck-interacting membrane protein|lck-interacting molecule	20201124	-
9606	54925	ZSCAN32	-	HCCS-5|ZNF434	HGNC:HGNC:20812|Ensembl:ENSG00000140987	16	16p13.3	zinc finger and SCAN domain containing 32	protein-coding	ZSCAN32	zinc finger and SCAN domain containing 32	O	zinc finger and SCAN domain-containing protein 32|human cervical cancer suppressor gene 5 protein|zinc finger protein 434	20201213	-
9606	54926	UBE2R2	-	CDC34B|E2-CDC34B|UBC3B	MIM:612506|HGNC:HGNC:19907|Ensembl:ENSG00000107341	9	9p13.3	ubiquitin conjugating enzyme E2 R2	protein-coding	UBE2R2	ubiquitin conjugating enzyme E2 R2	O	ubiquitin-conjugating enzyme E2 R2|E2 ubiquitin-conjugating enzyme R2|ubiquitin carrier protein R2|ubiquitin conjugating enzyme E2R 2|ubiquitin-conjugating enzyme E2-CDC34B|ubiquitin-conjugating enzyme UBC3B|ubiquitin-protein ligase R2	20201124	-
9606	54927	CHCHD3	-	MICOS19|MINOS3|Mic19|PPP1R22	MIM:613748|HGNC:HGNC:21906|Ensembl:ENSG00000106554	7	7q32.3-q33	coiled-coil-helix-coiled-coil-helix domain containing 3	protein-coding	CHCHD3	coiled-coil-helix-coiled-coil-helix domain containing 3	O	MICOS complex subunit MIC19|coiled-coil-helix-coiled-coil-helix domain-containing protein 3, mitochondrial|mitochondrial contact site and cristae organizing system subunit 19|mitochondrial inner membrane organizing system 3|protein phosphatase 1, regulatory subunit 22	20210103	-
9606	54928	BPNT2	-	GPAPP|IMP 3|IMP-3|IMPA3|IMPAD1	MIM:614010|HGNC:HGNC:26019|Ensembl:ENSG00000104331	8	8q12.1	3'(2'), 5'-bisphosphate nucleotidase 2	protein-coding	BPNT2	3'(2'), 5'-bisphosphate nucleotidase 2	O	Golgi-resident adenosine 3',5'-bisphosphate 3'-phosphatase|Golgi 3-prime phosphoadenosine 5-prime phosphate 3-prime phosphatase|IMPase 3|golgi-resident PAP phosphatase|golgi-resident nucleotide phosphatase|inositol monophosphatase domain containing 1|inositol monophosphatase domain-containing protein 1|inositol-1(or 4)-monophosphatase 3|myo-inositol monophosphatase A3|phosphoadenosine phosphate 3'-nucleotidase	20201124	-
9606	54929	TMEM161A	-	AROS-29|AROS29	MIM:618966|HGNC:HGNC:26020|Ensembl:ENSG00000064545	19	19p13.11	transmembrane protein 161A	protein-coding	TMEM161A	transmembrane protein 161A	O	transmembrane protein 161A|adaptive response to oxidative stress protein 29	20210103	-
9606	54930	HAUS4	-	C14orf94	MIM:613431|HGNC:HGNC:20163|Ensembl:ENSG00000092036	14	14q11.2	HAUS augmin like complex subunit 4	protein-coding	HAUS4	HAUS augmin like complex subunit 4	O	HAUS augmin-like complex subunit 4|homologous to Augmin subunits	20201213	-
9606	54931	TRMT10C	-	COXPD30|HNYA|MRPP1|RG9MTD1	MIM:615423|HGNC:HGNC:26022|Ensembl:ENSG00000174173	3	3q12.3	tRNA methyltransferase 10C, mitochondrial RNase P subunit	protein-coding	TRMT10C	tRNA methyltransferase 10C, mitochondrial RNase P subunit	O	tRNA methyltransferase 10 homolog C|HBV pre-S2 trans-regulated protein 2|RNA (guanine-9-) methyltransferase domain containing 1|mRNA methyladenosine-N(1)-methyltransferase|mitochondrial RNase P subunit 1|mitochondrial ribonuclease P protein 1|renal carcinoma antigen NY-REN-49|tRNA (adenine(9)-N(1))-methyltransferase|tRNA (guanine(9)-N(1))-methyltransferase	20201206	-
9606	54932	EXD3	-	Nbr|mut-7	HGNC:HGNC:26023|Ensembl:ENSG00000187609	9	9q34.3	exonuclease 3'-5' domain containing 3	protein-coding	EXD3	exonuclease 3'-5' domain containing 3	O	exonuclease mut-7 homolog|exonuclease 3'-5' domain-containing protein 3|nibbler homolog|testicular tissue protein Li 125	20201124	-
9606	54933	RHBDL2	-	RRP2	MIM:608962|HGNC:HGNC:16083|Ensembl:ENSG00000158315	1	1p34.3	rhomboid like 2	protein-coding	RHBDL2	rhomboid like 2	O	rhomboid-related protein 2|rhomboid (veinlet, Drosophila)-like 2|rhomboid protease 2|rhomboid, veinlet-like 2|rhomboid-like protein 2	20201124	-
9606	54934	KANSL2	-	C12orf41|NSL2	MIM:615488|HGNC:HGNC:26024|Ensembl:ENSG00000139620	12	12q13.11	KAT8 regulatory NSL complex subunit 2	protein-coding	KANSL2	KAT8 regulatory NSL complex subunit 2	O	KAT8 regulatory NSL complex subunit 2|NSL complex protein NSL2|non-specific lethal 2 homolog	20201213	-
9606	54935	DUSP23	-	DUSP25|LDP-3|LDP3|MOSP|VHZ	MIM:618361|HGNC:HGNC:21480|Ensembl:ENSG00000158716	1	1q23.2	dual specificity phosphatase 23	protein-coding	DUSP23	dual specificity phosphatase 23	O	dual specificity protein phosphatase 23|VH1-like member Z|VH1-like phosphatase Z|low-molecular-mass dual-specificity phosphatase 3|testicular tissue protein Li 59	20201124	-
9606	54936	ADPRS	-	ADPRHL2|ARH3|CONDSIAS	MIM:610624|HGNC:HGNC:21304|Ensembl:ENSG00000116863	1	1p34.3	ADP-ribosylserine hydrolase	protein-coding	ADPRS	ADP-ribosylserine hydrolase	O	ADP-ribose glycohydrolase ARH3|ADP-ribosylarginine hydrolase like 2|ADP-ribosylhydrolase 3|ADP-ribosylhydrolase like 2|O-acetyl-ADP-ribose deacetylase ARH3|[Protein ADP-ribosylarginine] hydrolase-like protein 2|[Protein ADP-ribosylserine] hydrolase|poly(ADP-ribose) glycohydrolase ARH3|protein ADP-ribosylarginine hydrolase-like protein 2	20210123	-
9606	54937	SOHLH2	-	SOSF2|SPATA28|TEB1|bHLHe81	MIM:616066|HGNC:HGNC:26026|Ensembl:ENSG00000120669	13	13q13.3	spermatogenesis and oogenesis specific basic helix-loop-helix 2	protein-coding	SOHLH2	spermatogenesis and oogenesis specific basic helix-loop-helix 2	O	spermatogenesis- and oogenesis-specific basic helix-loop-helix-containing protein 2|spermatogenesis associated 28|testicular secretory protein Li 50|testicular secretory protein Li 51	20201213	-
9606	54938	SARS2	-	SARS|SARSM|SERS|SYS|SerRS|SerRSmt|mtSerRS	MIM:612804|HGNC:HGNC:17697|Ensembl:ENSG00000104835	19	19q13.2	seryl-tRNA synthetase 2, mitochondrial	protein-coding	SARS2	seryl-tRNA synthetase 2, mitochondrial	O	serine--tRNA ligase, mitochondrial|mitochondrial seryl-tRNA synthetase|serine tRNA ligase 2, mitochondrial|seryl-tRNA synthetase, mitochondrial|seryl-tRNA(Ser/Sec) synthetase	20210103	-
9606	54939	COMMD4	-	-	MIM:616701|HGNC:HGNC:26027|Ensembl:ENSG00000140365	15	15q24.2	COMM domain containing 4	protein-coding	COMMD4	COMM domain containing 4	O	COMM domain-containing protein 4	20201213	-
9606	54940	OCIAD1	-	ASRIJ|OCIA|TPA018	HGNC:HGNC:16074|Ensembl:ENSG00000109180	4	4p11	OCIA domain containing 1	protein-coding	OCIAD1	OCIA domain containing 1	O	OCIA domain-containing protein 1|ovarian cancer immunoreactive antigen domain containing 1|ovarian cancer immunoreactive antigen domain containing 1A|ovarian carcinoma immunoreactive antigen	20201206	-
9606	54941	RNF125	-	TNORS|TRAC-1|TRAC1	MIM:610432|HGNC:HGNC:21150|Ensembl:ENSG00000101695	18	18q12.1	ring finger protein 125	protein-coding	RNF125	ring finger protein 125	O	E3 ubiquitin-protein ligase RNF125|T-cell RING activation protein 1|T-cell ring protein identified in activation screen|ring finger protein 125, E3 ubiquitin protein ligase	20201213	-
9606	54942	ABITRAM	-	C9orf6|CG-8|FAM206A|Simiate	HGNC:HGNC:1364|Ensembl:ENSG00000119328	9	9q31.3	actin binding transcription modulator	protein-coding	ABITRAM	actin binding transcription modulator	O	protein Abitram|family with sequence similarity 206 member A|protein FAM206A|protein Simiate	20201124	-
9606	54943	DNAJC28	-	C21orf55|C21orf78	HGNC:HGNC:1297|Ensembl:ENSG00000177692	21	21q22.11	DnaJ heat shock protein family (Hsp40) member C28	protein-coding	DNAJC28	DnaJ heat shock protein family (Hsp40) member C28	O	dnaJ homolog subfamily C member 28|DnaJ (Hsp40) homolog, subfamily C, member 28	20201124	-
9606	54944	LINC01521	-	-	HGNC:HGNC:26029	22	22q12.2	long intergenic non-protein coding RNA 1521	ncRNA	LINC01521	long intergenic non-protein coding RNA 1521	O	-	20201124	-
9606	54946	SLC41A3	-	SLC41A1-L2	MIM:610803|HGNC:HGNC:31046|Ensembl:ENSG00000114544	3	3q21.2-q21.3	solute carrier family 41 member 3	protein-coding	SLC41A3	solute carrier family 41 member 3	O	solute carrier family 41 member 3|SLC41A1-like 2	20201124	-
9606	54947	LPCAT2	-	AGPAT11|AYTL1|LysoPAFAT	MIM:612040|HGNC:HGNC:26032|Ensembl:ENSG00000087253	16	16q12.2	lysophosphatidylcholine acyltransferase 2	protein-coding	LPCAT2	lysophosphatidylcholine acyltransferase 2	O	lysophosphatidylcholine acyltransferase 2|1-AGP acyltransferase 11|1-AGPAT 11|1-acylglycerol-3-phosphate O-acyltransferase 11|1-acylglycerophosphocholine O-acyltransferase|1-alkenylglycerophosphocholine O-acyltransferase|1-alkylglycerophosphocholine O-acetyltransferase|LPAAT-alpha|LPC acyltransferase 2|LPCAT-2|acetyl-CoA:lyso-PAF acetyltransferase|acetyl-CoA:lyso-platelet-activating factor acetyltransferase|acyl-CoA:lysophosphatidylcholine acyltransferase 2|acyltransferase-like 1|lyso-PAF acetyltransferase|lyso-platelet-activating factor (PAF) acetyltransferase|lysoPC acyltransferase 2|lysophosphatidic acid acyltransferase alpha	20201227	-
9606	54948	MRPL16	-	L16mt|MRP-L16|PNAS-111	MIM:611829|HGNC:HGNC:14476|Ensembl:ENSG00000166902	11	11q12.1	mitochondrial ribosomal protein L16	protein-coding	MRPL16	mitochondrial ribosomal protein L16	O	39S ribosomal protein L16, mitochondrial|mitochondrial large ribosomal subunit protein uL16m	20201206	-
9606	54949	SDHAF2	-	C11orf79|PGL2|SDH5	MIM:613019|HGNC:HGNC:26034|Ensembl:ENSG00000167985	11	11q12.2	succinate dehydrogenase complex assembly factor 2	protein-coding	SDHAF2	succinate dehydrogenase complex assembly factor 2	O	succinate dehydrogenase assembly factor 2, mitochondrial|SDH assembly factor 2|hSDH5|succinate dehydrogenase subunit 5, mitochondrial	20201124	-
9606	54951	COMMD8	-	-	MIM:616656|HGNC:HGNC:26036|Ensembl:ENSG00000169019	4	4p12	COMM domain containing 8	protein-coding	COMMD8	COMM domain containing 8	O	COMM domain-containing protein 8	20201124	-
9606	54952	TRNAU1AP	-	PRO1902|SECP43|TRSPAP1	HGNC:HGNC:30813|Ensembl:ENSG00000180098	1	1p35.3	tRNA selenocysteine 1 associated protein 1	protein-coding	TRNAU1AP	tRNA selenocysteine 1 associated protein 1	O	tRNA selenocysteine 1-associated protein 1|tRNA selenocysteine associated protein (SECP43)|tRNA selenocysteine-associated protein 1	20201124	-
9606	54953	ODR4	-	C1orf27|TTG1|odr-4	MIM:609335|HGNC:HGNC:24299|Ensembl:ENSG00000157181	1	1q31.1	odr-4 GPCR localization factor homolog	protein-coding	ODR4	odr-4 GPCR localization factor homolog	O	protein odr-4 homolog|LAG1-interacting protein|odorant response abnormal 4|transactivated by recombinant transforming growth factor beta 1|transactivated by transforming growth factor beta protein 1	20201124	-
9606	54954	FAM120C	-	CXorf17|ORF34	MIM:300741|HGNC:HGNC:16949|Ensembl:ENSG00000184083	X	Xp11.22	family with sequence similarity 120C	protein-coding	FAM120C	family with sequence similarity 120C	O	constitutive coactivator of PPAR-gamma-like protein 2|tumor antigen BJ-HCC-21	20201124	-
9606	54955	C1orf109	-	-	MIM:614799|HGNC:HGNC:26039|Ensembl:ENSG00000116922	1	1p34.3	chromosome 1 open reading frame 109	protein-coding	C1orf109	chromosome 1 open reading frame 109	O	uncharacterized protein C1orf109	20201124	-
9606	54956	PARP16	-	ARTD15|C15orf30|pART15	HGNC:HGNC:26040|Ensembl:ENSG00000138617	15	15q22.31	poly(ADP-ribose) polymerase family member 16	protein-coding	PARP16	poly(ADP-ribose) polymerase family member 16	O	protein mono-ADP-ribosyltransferase PARP16|ADP-ribosyltransferase diphtheria toxin-like 15|PARP-16|mono [ADP-ribose] polymerase PARP16|poly [ADP-ribose] polymerase 16	20210103	-
9606	54957	TXNL4B	-	DLP|Dim2	MIM:617722|HGNC:HGNC:26041|Ensembl:ENSG00000140830	16	16q22.2	thioredoxin like 4B	protein-coding	TXNL4B	thioredoxin like 4B	O	thioredoxin-like protein 4B|Dim1-like protein	20201124	-
9606	54958	TMEM160	-	-	HGNC:HGNC:26042|Ensembl:ENSG00000130748	19	19q13.32	transmembrane protein 160	protein-coding	TMEM160	transmembrane protein 160	O	transmembrane protein 160	20201206	-
9606	54959	ODAM	-	APIN	MIM:614843|HGNC:HGNC:26043|Ensembl:ENSG00000109205	4	4q13.3	odontogenic, ameloblast associated	protein-coding	ODAM	odontogenic, ameloblast associated	O	odontogenic ameloblast-associated protein|odontogenic, ameloblast asssociated	20201124	-
9606	54960	GEMIN8	-	FAM51A1	MIM:300962|HGNC:HGNC:26044|Ensembl:ENSG00000046647	X	Xp22.2	gem nuclear organelle associated protein 8	protein-coding	GEMIN8	gem nuclear organelle associated protein 8	O	gem-associated protein 8|family with sequence similarity 51, member A1|gemin-8	20201124	-
9606	54961	SSH3	-	SSH3L	MIM:606780|HGNC:HGNC:30581|Ensembl:ENSG00000172830	11	11q13.2	slingshot protein phosphatase 3	protein-coding	SSH3	slingshot protein phosphatase 3	O	protein phosphatase Slingshot homolog 3|SSH-3L|SSH-like protein 3|hSSH-3L|slingshot 3|slingshot homolog 3	20201124	-
9606	54962	TIPIN	-	-	MIM:610716|HGNC:HGNC:30750|Ensembl:ENSG00000075131	15	15q22.31	TIMELESS interacting protein	protein-coding	TIPIN	TIMELESS interacting protein	O	TIMELESS-interacting protein|CSM3 homolog	20201124	-
9606	54963	UCKL1	-	UCK1L|URKL1	MIM:610866|HGNC:HGNC:15938|Ensembl:ENSG00000198276	20	20q13.33	uridine-cytidine kinase 1 like 1	protein-coding	UCKL1	uridine-cytidine kinase 1 like 1	O	uridine-cytidine kinase-like 1|UCK1-LIKE	20201124	-
9606	54964	C1orf56	-	MENT	HGNC:HGNC:26045|Ensembl:ENSG00000143443	1	1q21.3	chromosome 1 open reading frame 56	protein-coding	C1orf56	chromosome 1 open reading frame 56	O	protein MENT|methylated in normal thymocytes protein	20201124	-
9606	54965	PIGX	-	PIG-X	MIM:610276|HGNC:HGNC:26046|Ensembl:ENSG00000163964	3	3q29	phosphatidylinositol glycan anchor biosynthesis class X	protein-coding	PIGX	phosphatidylinositol glycan anchor biosynthesis class X	O	phosphatidylinositol-glycan biosynthesis class X protein|GPI-mannosyltransferase subunit	20201124	-
9606	54967	CT55	-	BJHCC20A|CXorf48	HGNC:HGNC:26047|Ensembl:ENSG00000169551	X	Xq26.3	cancer/testis antigen 55	protein-coding	CT55	cancer/testis antigen 55	O	cancer/testis antigen 55|BRCA2-interacting protein|tumor antigen BJ-HCC-20	20201124	-
9606	54968	TMEM70	-	MC5DN2	MIM:612418|HGNC:HGNC:26050|Ensembl:ENSG00000175606	8	8q21.11	transmembrane protein 70	protein-coding	TMEM70	transmembrane protein 70	O	transmembrane protein 70, mitochondrial	20210103	-
9606	54969	HPF1	-	C4orf27	MIM:616614|HGNC:HGNC:26051|Ensembl:ENSG00000056050	4	4q33	histone PARylation factor 1	protein-coding	HPF1	histone PARylation factor 1	O	histone PARylation factor 1|UPF0609 protein C4orf27	20201227	-
9606	54970	TTC12	-	CILD45|TPARM	MIM:610732|HGNC:HGNC:23700|Ensembl:ENSG00000149292	11	11q23.2	tetratricopeptide repeat domain 12	protein-coding	TTC12	tetratricopeptide repeat domain 12	O	tetratricopeptide repeat protein 12|TPR repeat protein 12	20210123	-
9606	54971	BANP	-	BEND1|SMAR1|SMARBP1	MIM:611564|HGNC:HGNC:13450|Ensembl:ENSG00000172530	16	16q24.2	BTG3 associated nuclear protein	protein-coding	BANP	BTG3 associated nuclear protein	O	protein BANP|BEN domain-containing protein 1|scaffold/matrix-associated region-1-binding protein	20201124	-
9606	54972	TMEM132A	-	GBP|HSPA5BP1	MIM:617363|HGNC:HGNC:31092|Ensembl:ENSG00000006118	11	11q12.2	transmembrane protein 132A	protein-coding	TMEM132A	transmembrane protein 132A	O	transmembrane protein 132A|GRP78-binding protein|HSPA5-binding protein 1|glucose-regulated protein, 78kDa|heat shock 70kDa protein 5 (glucose-regulated protein, 78kDa) binding protein 1|heat shock 70kDa protein 5 binding protein 1	20201124	-
9606	54973	INTS11	-	CPSF3L|CPSF73L|INT11|RC-68|RC68	MIM:611354|HGNC:HGNC:26052|Ensembl:ENSG00000127054	1	1p36.33	integrator complex subunit 11	protein-coding	INTS11	integrator complex subunit 11	O	integrator complex subunit 11|CPSF3-like protein|cleavage and polyadenylation specific factor 3-like|cleavage and polyadenylation-specific factor 3-like protein|protein related to CPSF subunits of 68 kDa|related to CPSF subunits 68 kDa	20201124	-
9606	54974	THG1L	-	ICF45|IHG-1|IHG1|SCAR28|THG1|hTHG1	MIM:618802|HGNC:HGNC:26053|Ensembl:ENSG00000113272	5	5q33.3	tRNA-histidine guanylyltransferase 1 like	protein-coding	THG1L	tRNA-histidine guanylyltransferase 1 like	O	probable tRNA(His) guanylyltransferase|induced by high glucose-1|induced in high glucose-1|interphase cytoplasmic foci protein 45	20210123	-
9606	54976	C20orf27	-	-	HGNC:HGNC:15873|Ensembl:ENSG00000101220	20	20p13	chromosome 20 open reading frame 27	protein-coding	C20orf27	chromosome 20 open reading frame 27	O	UPF0687 protein C20orf27	20201124	-
9606	54977	SLC25A38	-	SIDBA2	MIM:610819|HGNC:HGNC:26054|Ensembl:ENSG00000144659	3	3p22.1	solute carrier family 25 member 38	protein-coding	SLC25A38	solute carrier family 25 member 38	O	mitochondrial glycine transporter|appoptosin|mitochondrial glycine transporter GlyC	20210110	-
9606	54978	SLC35F6	-	ANT2BP|C2orf18|TANGO9	HGNC:HGNC:26055|Ensembl:ENSG00000213699	2	2p23.3	solute carrier family 35 member F6	protein-coding	SLC35F6	solute carrier family 35 member F6	O	solute carrier family 35 member F6|ANT2-binding protein|transmembrane protein C2orf18|transport and golgi organization 9 homolog	20210103	-
9606	54979	PLAAT2	-	HRASLS2|PLA1/2-2|PLAAT-2	MIM:613866|HGNC:HGNC:17824|Ensembl:ENSG00000133328	11	11q12.3	phospholipase A and acyltransferase 2	protein-coding	PLAAT2	phospholipase A and acyltransferase 2	O	phospholipase A and acyltransferase 2|HRAS like suppressor 2|phospholipase A/acyltransferase-2	20201124	-
9606	54980	C2orf42	-	-	HGNC:HGNC:26056|Ensembl:ENSG00000115998	2	2p13.3	chromosome 2 open reading frame 42	protein-coding	C2orf42	chromosome 2 open reading frame 42	O	uncharacterized protein C2orf42	20201213	-
9606	54981	NMRK1	-	C9orf95|NRK1|bA235O14.2	MIM:608704|HGNC:HGNC:26057|Ensembl:ENSG00000106733	9	9q21.13	nicotinamide riboside kinase 1	protein-coding	NMRK1	nicotinamide riboside kinase 1	O	nicotinamide riboside kinase 1|NRK 1|RNK 1|nicotinic acid riboside kinase 1|nmR-K 1|ribosylnicotinamide kinase 1|ribosylnicotinic acid kinase 1	20201124	-
9606	54982	CLN6	-	CLN4A|HsT18960|nclf	MIM:606725|HGNC:HGNC:2077|Ensembl:ENSG00000128973	15	15q23	CLN6 transmembrane ER protein	protein-coding	CLN6	CLN6 transmembrane ER protein	O	ceroid-lipofuscinosis neuronal protein 6|ceroid-lipofuscinosis neuronal 6 late infantile|ceroid-lipofuscinosis, neuronal 6, late infantile	20210123	-
9606	54984	PINX1	-	Gno1|LPTL|LPTS|Pxr1	MIM:606505|HGNC:HGNC:30046|Ensembl:ENSG00000254093	8	8p23.1	PIN2 (TERF1) interacting telomerase inhibitor 1	protein-coding	PINX1	PIN2 (TERF1) interacting telomerase inhibitor 1	O	PIN2/TERF1-interacting telomerase inhibitor 1|67-11-3 protein|PIN2-interacting protein 1|TRF1-interacting protein 1|hepatocellular carcinoma-related putative tumor suppressor|liver-related putative tumor suppressor|pin2-interacting protein X1|protein 67-11-3	20201213	-
9606	54985	HCFC1R1	-	HPIP	MIM:618818|HGNC:HGNC:21198|Ensembl:ENSG00000103145	16	16p13.3	host cell factor C1 regulator 1	protein-coding	HCFC1R1	host cell factor C1 regulator 1	O	host cell factor C1 regulator 1|HCF-1 beta-propeller-interacting protein|host cell factor C1 regulator 1 (XPO1 dependent)	20201124	-
9606	54986	ULK4	-	FAM7C1|REC01035	MIM:617010|HGNC:HGNC:15784|Ensembl:ENSG00000168038	3	3p22.1	unc-51 like kinase 4	protein-coding	ULK4	unc-51 like kinase 4	O	serine/threonine-protein kinase ULK4	20201124	-
9606	54987	CZIB	-	C1orf123	HGNC:HGNC:26059|Ensembl:ENSG00000162384	1	1p32.3	CXXC motif containing zinc binding protein	protein-coding	CZIB	CXXC motif containing zinc binding protein	O	CXXC motif containing zinc binding protein|UPF0587 protein C1orf123	20201124	-
9606	54988	ACSM5	-	-	MIM:614361|HGNC:HGNC:26060|Ensembl:ENSG00000183549	16	16p12.3	acyl-CoA synthetase medium chain family member 5	protein-coding	ACSM5	acyl-CoA synthetase medium chain family member 5	O	acyl-coenzyme A synthetase ACSM5, mitochondrial	20201213	-
9606	54989	ZNF770	-	PRO1914	HGNC:HGNC:26061|Ensembl:ENSG00000198146	15	15q14	zinc finger protein 770	protein-coding	ZNF770	zinc finger protein 770	O	zinc finger protein 770	20201124	-
9606	54991	C1orf159	-	-	HGNC:HGNC:26062|Ensembl:ENSG00000131591	1	1p36.33	chromosome 1 open reading frame 159	protein-coding	C1orf159	chromosome 1 open reading frame 159	O	uncharacterized protein C1orf159	20201124	-
9606	54993	ZSCAN2	-	ZFP29|ZNF854	HGNC:HGNC:20994|Ensembl:ENSG00000176371	15	15q25.2	zinc finger and SCAN domain containing 2	protein-coding	ZSCAN2	zinc finger and SCAN domain containing 2	O	zinc finger and SCAN domain-containing protein 2|zfp-29|zinc finger protein 29 homolog|zinc finger protein 854	20201213	-
9606	54994	GID8	-	C20orf11|TWA1	MIM:611625|HGNC:HGNC:15857|Ensembl:ENSG00000101193	20	20q13.33	GID complex subunit 8 homolog	protein-coding	GID8	GID complex subunit 8 homolog	O	glucose-induced degradation protein 8 homolog|protein C20orf11|two hybrid associated protein No. 1 with RanBPM|two hybrid-associated protein 1 with RanBPM	20201124	-
9606	54995	OXSM	-	CEM1|FASN2D|KASI|KS	MIM:610324|HGNC:HGNC:26063|Ensembl:ENSG00000151093	3	3p24.2	3-oxoacyl-ACP synthase, mitochondrial	protein-coding	OXSM	3-oxoacyl-ACP synthase, mitochondrial	O	3-oxoacyl-[acyl-carrier-protein] synthase, mitochondrial|3-ketoacyl-acyl carrier protein synthase|3-oxoacyl-acyl-carrier-protein synthase|acyl-malonyl acyl carrier protein-condensing enzyme|beta-ketoacyl synthase|beta-ketoacyl-ACP synthase|type II mitochondrial beta-ketoacyl synthase	20201124	-
9606	54996	MTARC2	-	MARC2|MOSC2	MIM:614127|HGNC:HGNC:26064|Ensembl:ENSG00000117791	1	1q41	mitochondrial amidoxime reducing component 2	protein-coding	MTARC2	mitochondrial amidoxime reducing component 2	O	mitochondrial amidoxime reducing component 2|MOCO sulphurase C-terminal domain containing 2|MOSC domain-containing protein 2, mitochondrial|moco sulfurase C-terminal domain-containing protein 2|molybdenum cofactor sulfurase C-terminal domain-containing protein 2	20210114	-
9606	54997	TESC	-	CHP3|TSC	MIM:611585|HGNC:HGNC:26065|Ensembl:ENSG00000088992	12	12q24.22	tescalcin	protein-coding	TESC	tescalcin	O	calcineurin B homologous protein 3|calcineurin-like EF hand protein 3	20201213	-
9606	54998	AURKAIP1	-	AIP|AKIP|MRP-S38	MIM:609183|HGNC:HGNC:24114|Ensembl:ENSG00000175756	1	1p36.33	aurora kinase A interacting protein 1	protein-coding	AURKAIP1	aurora kinase A interacting protein 1	O	aurora kinase A-interacting protein|28S ribosomal protein S38, mitochondrial|AURKA-interacting protein|aurora-A kinase interacting protein|mitochondrial small ribosomal subunit protein mS38	20201124	-
9606	55000	TUG1	-	LINC00080|NCRNA00080|TI-227H	MIM:614971|HGNC:HGNC:26066|Ensembl:ENSG00000253352	22	22q12.2	taurine up-regulated 1	ncRNA	TUG1	taurine up-regulated 1	O	TUG1 noncoding RNA|long intergenic non-protein coding RNA 80|taurine up-regulated 1 (non-protein coding)|taurine upregulated gene 1	20210118	-
9606	55001	TTC22	-	-	HGNC:HGNC:26067|Ensembl:ENSG00000006555	1	1p32.3	tetratricopeptide repeat domain 22	protein-coding	TTC22	tetratricopeptide repeat domain 22	O	tetratricopeptide repeat protein 22|TPR repeat protein 22	20201124	-
9606	55002	TMCO3	-	C13orf11	MIM:617134|HGNC:HGNC:20329|Ensembl:ENSG00000150403	13	13q34	transmembrane and coiled-coil domains 3	protein-coding	TMCO3	transmembrane and coiled-coil domains 3	O	transmembrane and coiled-coil domain-containing protein 3|putative LAG1-interacting protein	20210103	-
9606	55003	PAK1IP1	-	MAK11|PIP1|WDR84|bA421M1.5|hPIP1	MIM:607811|HGNC:HGNC:20882|Ensembl:ENSG00000111845	6	6p24.2	PAK1 interacting protein 1	protein-coding	PAK1IP1	PAK1 interacting protein 1	O	p21-activated protein kinase-interacting protein 1|PAK/PLC-interacting protein 1|WD repeat-containing protein 84	20210103	-
9606	55004	LAMTOR1	-	C11orf59|PDRO|Ragulator1|p18|p27RF-Rho	MIM:613510|HGNC:HGNC:26068|Ensembl:ENSG00000149357	11	11q13.4	late endosomal/lysosomal adaptor, MAPK and MTOR activator 1	protein-coding	LAMTOR1	late endosomal/lysosomal adaptor, MAPK and MTOR activator 1	O	ragulator complex protein LAMTOR1|RhoA activator C11orf59|late endosomal/lysosomal adaptor and MAPK and MTOR activator 1|lipid raft adaptor protein p18|p27Kip1-releasing factor from RhoA|p27kip1 releasing factor from RhoA|protein associated with DRMs and endosomes|ragulator complex protein PDRO	20210103	-
9606	55005	RMND1	-	C6orf96|COXPD11|RMD1|bA351K16|bA351K16.3	MIM:614917|HGNC:HGNC:21176|Ensembl:ENSG00000155906	6	6q25.1	required for meiotic nuclear division 1 homolog	protein-coding	RMND1	required for meiotic nuclear division 1 homolog	O	required for meiotic nuclear division protein 1 homolog	20201124	-
9606	55006	TRMT61B	-	-	HGNC:HGNC:26070|Ensembl:ENSG00000171103	2	2p23.2	tRNA methyltransferase 61B	protein-coding	TRMT61B	tRNA methyltransferase 61B	O	tRNA (adenine(58)-N(1))-methyltransferase, mitochondrial|mRNA methyladenosine-N(1)-methyltransferase|potential tRNA (adenine(58)-N(1))-methyltransferase catalytic subunit TRMT61B|potential tRNA (adenine-N(1)-)-methyltransferase catalytic subunit TRMT61B|tRNA methyltransferase 61 homolog B	20201124	-
9606	55007	FAM118A	-	C22orf8	HGNC:HGNC:1313|Ensembl:ENSG00000100376	22	22q13.31	family with sequence similarity 118 member A	protein-coding	FAM118A	family with sequence similarity 118 member A	O	protein FAM118A|bK268H5.C22.4	20201124	-
9606	55008	HERC6	-	-	MIM:609249|HGNC:HGNC:26072|Ensembl:ENSG00000138642	4	4q22.1	HECT and RLD domain containing E3 ubiquitin protein ligase family member 6	protein-coding	HERC6	HECT and RLD domain containing E3 ubiquitin protein ligase family member 6	O	probable E3 ubiquitin-protein ligase HERC6|HECT domain and RCC1-like domain-containing protein 6|HECT-type E3 ubiquitin transferase HERC6|hect domain and RLD 6|potential ubiquitin ligase	20201213	-
9606	55009	FAM174C	-	C19orf24	HGNC:HGNC:26073|Ensembl:ENSG00000228300	19	19p13.3	family with sequence similarity 174 member C	protein-coding	FAM174C	family with sequence similarity 174 member C	O	protein FAM174C	20201124	-
9606	55010	PARPBP	-	AROM|C12orf48|PARI	MIM:613687|HGNC:HGNC:26074|Ensembl:ENSG00000185480	12	12q23.2	PARP1 binding protein	protein-coding	PARPBP	PARP1 binding protein	O	PCNA-interacting partner	20201124	-
9606	55011	PIH1D1	-	DNAAF14|MOT48|NOP17|Pih1	MIM:611480|HGNC:HGNC:26075|Ensembl:ENSG00000104872	19	19q13.33	PIH1 domain containing 1	protein-coding	PIH1D1	PIH1 domain containing 1	O	PIH1 domain-containing protein 1|nucleolar protein 17 homolog	20210124	-
9606	55012	PPP2R3C	-	C14orf10|G4-1|G5pr|GDRM|SPGF36	MIM:615902|HGNC:HGNC:17485|Ensembl:ENSG00000092020	14	14q13.2	protein phosphatase 2 regulatory subunit B''gamma	protein-coding	PPP2R3C	protein phosphatase 2 regulatory subunit B''gamma	O	serine/threonine-protein phosphatase 2A regulatory subunit B'' subunit gamma|protein phosphatase 2 (formerly 2A), regulatory subunit B''|protein phosphatase 2, regulatory subunit B'', gamma|protein phosphatase subunit G5PR|rhabdomyosarcoma antigen MU-RMS-40.6A|rhabdomyosarcoma antigen Mu-RMS-40.6C	20210123	-
9606	55013	MCUB	-	CCDC109B	HGNC:HGNC:26076|Ensembl:ENSG00000005059	4	4q25	mitochondrial calcium uniporter dominant negative subunit beta	protein-coding	MCUB	mitochondrial calcium uniporter dominant negative subunit beta	O	calcium uniporter regulatory subunit MCUb, mitochondrial|coiled-coil domain containing 109B|coiled-coil domain-containing protein 109B|mitochondrial calcium uniporter dominant negative beta subunit|mitochondrial calcium uniporter regulatory subunit MCUb	20201124	-
9606	55014	STX17	-	-	MIM:604204|HGNC:HGNC:11432|Ensembl:ENSG00000136874	9	9q31.1	syntaxin 17	protein-coding	STX17	syntaxin 17	O	syntaxin-17	20201213	-
9606	55015	PRPF39	-	-	MIM:614907|HGNC:HGNC:20314|Ensembl:ENSG00000185246	14	14q21.2	pre-mRNA processing factor 39	protein-coding	PRPF39	pre-mRNA processing factor 39	O	pre-mRNA-processing factor 39|PRP39 homolog|PRP39 pre-mRNA processing factor 39 homolog	20201124	-
9606	55016	MARCHF1	-	MARCH-I|MARCH1|RNF171	MIM:613331|HGNC:HGNC:26077|Ensembl:ENSG00000145416	4	4q32.2-q32.3	membrane associated ring-CH-type finger 1	protein-coding	MARCHF1	membrane associated ring-CH-type finger 1	O	E3 ubiquitin-protein ligase MARCHF1|E3 ubiquitin-protein ligase MARCH1|RING finger protein 171|RING-type E3 ubiquitin transferase MARCH1|RING-type E3 ubiquitin transferase MARCHF1|membrane associated ring finger 1|membrane-associated RING finger protein 1|membrane-associated RING-CH protein I|membrane-associated ring finger (C3HC4) 1, E3 ubiquitin protein ligase	20201124	-
9606	55017	C14orf119	-	-	HGNC:HGNC:20270|Ensembl:ENSG00000179933	14	14q11.2	chromosome 14 open reading frame 119	protein-coding	C14orf119	chromosome 14 open reading frame 119	O	uncharacterized protein C14orf119|My028 protein	20201124	-
9606	55018	ANKRD40CL	-	C17orf73|LINC00483	HGNC:HGNC:26080|Ensembl:ENSG00000167117	17	17q21.33	ANKRD40 C-terminal like	protein-coding	ANKRD40CL	ANKRD40 C-terminal like	O	putative ANKRD40 C-terminal-like protein|long intergenic non-protein coding RNA 483	20201124	-
9606	55020	TTC38	-	LL22NC03-5H6.5	HGNC:HGNC:26082|Ensembl:ENSG00000075234	22	22q13.31	tetratricopeptide repeat domain 38	protein-coding	TTC38	tetratricopeptide repeat domain 38	O	tetratricopeptide repeat protein 38|TPR repeat protein 38	20201124	-
9606	55022	PID1	-	HMFN2073|NYGGF4|P-CLI1|PCLI1	MIM:612930|HGNC:HGNC:26084|Ensembl:ENSG00000153823	2	2q36.3	phosphotyrosine interaction domain containing 1	protein-coding	PID1	phosphotyrosine interaction domain containing 1	O	PTB-containing, cubilin and LRP1-interacting protein|phosphotyrosine interaction domain-containing protein 1	20201124	-
9606	55023	PHIP	-	BRWD2|CHUJANS|DCAF14|DIDOD|WDR11|ndrp	MIM:612870|HGNC:HGNC:15673|Ensembl:ENSG00000146247	6	6q14.1	pleckstrin homology domain interacting protein	protein-coding	PHIP	pleckstrin homology domain interacting protein	O	PH-interacting protein|DDB1 and CUL4 associated factor 14|IRS-1 PH domain-binding protein|WD repeat-containing protein 11	20201124	-
9606	55024	BANK1	-	BANK	MIM:610292|HGNC:HGNC:18233|Ensembl:ENSG00000153064	4	4q24	B cell scaffold protein with ankyrin repeats 1	protein-coding	BANK1	B cell scaffold protein with ankyrin repeats 1	O	B-cell scaffold protein with ankyrin repeats	20201124	-
9606	55025	FLJ20712	-	-	Ensembl:ENSG00000173862	7	7p14.3	uncharacterized FLJ20712	ncRNA	-	-	-	-	20201124	-
9606	55026	TMEM255A	-	FAM70A	HGNC:HGNC:26086|Ensembl:ENSG00000125355	X	Xq24	transmembrane protein 255A	protein-coding	TMEM255A	transmembrane protein 255A	O	transmembrane protein 255A|family with sequence similarity 70, member A|protein FAM70A	20201213	-
9606	55027	HEATR3	-	SYO1	MIM:614951|HGNC:HGNC:26087|Ensembl:ENSG00000155393	16	16q12.1	HEAT repeat containing 3	protein-coding	HEATR3	HEAT repeat containing 3	O	HEAT repeat-containing protein 3|symportin 1	20201124	-
9606	55028	C17orf80	-	HLC-8|MIG3|SPEP1	HGNC:HGNC:29601|Ensembl:ENSG00000141219	17	17q25.1	chromosome 17 open reading frame 80	protein-coding	C17orf80	chromosome 17 open reading frame 80	O	uncharacterized protein C17orf80|cell migration-inducing gene 3 protein|human lung cancer oncogene 8 protein|lung cancer-related protein 8|sperm-expressed protein 1	20201125	-
9606	55030	FBXO34	-	CGI-301|Fbx34	MIM:609104|HGNC:HGNC:20201|Ensembl:ENSG00000178974	14	14q22.3	F-box protein 34	protein-coding	FBXO34	F-box protein 34	O	F-box only protein 34|protein CGI-301	20201124	-
9606	55031	USP47	-	TRFP	MIM:614460|HGNC:HGNC:20076|Ensembl:ENSG00000170242	11	11p15.3	ubiquitin specific peptidase 47	protein-coding	USP47	ubiquitin specific peptidase 47	O	ubiquitin carboxyl-terminal hydrolase 47|Trf (TATA binding protein-related factor)-proximal homolog|deubiquitinating enzyme 47|ubiquitin thioesterase 47|ubiquitin thiolesterase 47|ubiquitin-specific-processing protease 47	20210118	-
9606	55032	SLC35A5	-	-	HGNC:HGNC:20792|Ensembl:ENSG00000138459	3	3q13.2	solute carrier family 35 member A5	protein-coding	SLC35A5	solute carrier family 35 member A5	O	probable UDP-sugar transporter protein SLC35A5	20201206	-
9606	55033	FKBP14	-	EDSKMH|EDSKSCL2|FKBP22|IPBP12	MIM:614505|HGNC:HGNC:18625|Ensembl:ENSG00000106080	7	7p14.3	FKBP prolyl isomerase 14	protein-coding	FKBP14	FKBP prolyl isomerase 14	O	peptidyl-prolyl cis-trans isomerase FKBP14|22 kDa FK506-binding protein|22 kDa FKBP|FK506 binding protein 14, 22 kDa|FK506-binding protein 14|FKBP-22|PPIase FKBP14|rotamase	20201124	-
9606	55034	MOCOS	-	HMCS|MCS|MOS	MIM:613274|HGNC:HGNC:18234|Ensembl:ENSG00000075643	18	18q12.2	molybdenum cofactor sulfurase	protein-coding	MOCOS	molybdenum cofactor sulfurase	O	molybdenum cofactor sulfurase	20201124	-
9606	55035	NOL8	-	C9orf34|NOP132|bA62C3.3|bA62C3.4	MIM:611534|HGNC:HGNC:23387|Ensembl:ENSG00000198000	9	9q22.31	nucleolar protein 8	protein-coding	NOL8	nucleolar protein 8	O	nucleolar protein 8|nucleolar protein Nop132	20201213	-
9606	55036	CCDC40	-	CFAP172|CILD15|FAP172	MIM:613799|HGNC:HGNC:26090|Ensembl:ENSG00000141519	17	17q25.3	coiled-coil domain containing 40	protein-coding	CCDC40	coiled-coil domain containing 40	O	coiled-coil domain-containing protein 40	20201124	-
9606	55037	PTCD3	-	COXPD51|MRP-S39	MIM:614918|HGNC:HGNC:24717|Ensembl:ENSG00000132300	2	2p11.2	pentatricopeptide repeat domain 3	protein-coding	PTCD3	pentatricopeptide repeat domain 3	O	pentatricopeptide repeat domain-containing protein 3, mitochondrial|28S ribosomal protein S39, mitochondrial|TRG-15|mitochondrial small ribosomal subunit protein mS39|pentatricopeptide repeat-containing protein 3, mitochondrial|transformation-related gene 15 protein	20210123	-
9606	55038	CDCA4	-	HEPP|SEI-3/HEPP	MIM:612270|HGNC:HGNC:14625|Ensembl:ENSG00000170779	14	14q32.33	cell division cycle associated 4	protein-coding	CDCA4	cell division cycle associated 4	O	cell division cycle-associated protein 4|hematopoietic progenitor protein	20201124	-
9606	55039	TRMT12	-	TRM12|TYW2	MIM:611244|HGNC:HGNC:26091|Ensembl:ENSG00000183665	8	8q24.13	tRNA methyltransferase 12 homolog	protein-coding	TRMT12	tRNA methyltransferase 12 homolog	O	tRNA wybutosine-synthesizing protein 2 homolog|alpha-amino-alpha-carboxypropyl transferase TYW2|homolog of yeast tRNA methyltransferase|tRNA methyltranferase 12 homolog|tRNA(Phe) (4-demethylwyosine(37)-C(7)) aminocarboxypropyltransferase|tRNA-yW-synthesizing protein 2	20201124	-
9606	55040	EPN3	-	-	MIM:607264|HGNC:HGNC:18235|Ensembl:ENSG00000049283	17	17q21.33	epsin 3	protein-coding	EPN3	epsin 3	O	epsin-3|EPS-15-interacting protein 3	20201206	-
9606	55041	PLEKHB2	-	EVT2	MIM:618452|HGNC:HGNC:19236|Ensembl:ENSG00000115762	2	2q21.1	pleckstrin homology domain containing B2	protein-coding	PLEKHB2	pleckstrin homology domain containing B2	O	pleckstrin homology domain-containing family B member 2|PH domain-containing family B member 2|evectin-2|pleckstrin homology domain containing, family B (evectins) member 2	20201124	-
9606	55048	VPS37C	-	-	MIM:610038|HGNC:HGNC:26097|Ensembl:ENSG00000167987	11	11q12.2	VPS37C subunit of ESCRT-I	protein-coding	VPS37C	VPS37C subunit of ESCRT-I	O	vacuolar protein sorting-associated protein 37C|ESCRT-I complex subunit VPS37C|VPS37C, ESCRT-I subunit|hVps37C|vacuolar protein sorting 37 homolog C|vacuolar protein sorting 37C	20201213	-
9606	55049	REX1BD	-	C19orf60	HGNC:HGNC:26098|Ensembl:ENSG00000006015	19	19p13.11	required for excision 1-B domain containing	protein-coding	REX1BD	required for excision 1-B domain containing	O	required for excision 1-B domain-containing protein|uncharacterized protein C19orf60	20201124	-
9606	55051	NRDE2	-	C14orf102	MIM:618631|HGNC:HGNC:20186|Ensembl:ENSG00000119720	14	14q32.11	NRDE-2, necessary for RNA interference, domain containing	protein-coding	NRDE2	NRDE-2, necessary for RNA interference, domain containing	O	nuclear exosome regulator NRDE2|UPF0614 protein C14orf102|protein NRDE2 homolog	20201124	-
9606	55052	MRPL20	-	L20mt|MRP-L20	MIM:611833|HGNC:HGNC:14478|Ensembl:ENSG00000242485	1	1p36.33	mitochondrial ribosomal protein L20	protein-coding	MRPL20	mitochondrial ribosomal protein L20	O	39S ribosomal protein L20, mitochondrial|mitochondrial large ribosomal subunit protein bL20m	20201124	-
9606	55054	ATG16L1	-	APG16L|ATG16A|ATG16L|IBD10|WDR30	MIM:610767|HGNC:HGNC:21498|Ensembl:ENSG00000085978	2	2q37.1	autophagy related 16 like 1	protein-coding	ATG16L1	autophagy related 16 like 1	O	autophagy-related protein 16-1|APG16L beta|ATG16 autophagy related 16-like 1|WD repeat domain 30	20210118	-
9606	55055	ZWILCH	-	KNTC1AP|hZwilch	MIM:609984|HGNC:HGNC:25468|Ensembl:ENSG00000174442	15	15q22.31	zwilch kinetochore protein	protein-coding	ZWILCH	zwilch kinetochore protein	O	protein zwilch homolog|Zwilch, kinetochore associated, homolog|homolog of Drosophila Zwilch	20201213	-
9606	55056	GABPB1-IT1	-	-	HGNC:HGNC:25469|Ensembl:ENSG00000285410	15	15q21.2	GABPB1 intronic transcript	ncRNA	GABPB1-IT1	GABPB1 intronic transcript	O	-	20201124	-
9606	55057	CRYBG2	-	AIM1L	HGNC:HGNC:17295|Ensembl:ENSG00000176092	1	1p36.11	crystallin beta-gamma domain containing 2	protein-coding	CRYBG2	crystallin beta-gamma domain containing 2	O	beta/gamma crystallin domain-containing protein 2|absent in melanoma 1 like|absent in melanoma 1-like protein|beta-gamma crystallin domain containing 2	20201124	-
9606	55061	SUSD4	-	PRO222	MIM:615827|HGNC:HGNC:25470|Ensembl:ENSG00000143502	1	1q41	sushi domain containing 4	protein-coding	SUSD4	sushi domain containing 4	O	sushi domain-containing protein 4|YHGM196|testicular secretory protein Li 55	20201124	-
9606	55062	WIPI1	-	ATG18|ATG18A|WIPI49	MIM:609224|HGNC:HGNC:25471|Ensembl:ENSG00000070540	17	17q24.2	WD repeat domain, phosphoinositide interacting 1	protein-coding	WIPI1	WD repeat domain, phosphoinositide interacting 1	O	WD repeat domain phosphoinositide-interacting protein 1|WIPI-1 alpha|atg18 protein homolog	20201124	-
9606	55063	ZCWPW1	-	ZCW1	MIM:618900|HGNC:HGNC:23486|Ensembl:ENSG00000078487	7	7q22.1	zinc finger CW-type and PWWP domain containing 1	protein-coding	ZCWPW1	zinc finger CW-type and PWWP domain containing 1	O	zinc finger CW-type PWWP domain protein 1|zinc finger CW-type and PWWP domain 1|zinc finger, CW-type with PWWP domain 1	20201213	-
9606	55064	SPATA6L	-	C9orf68|bA6J24.2	HGNC:HGNC:25472|Ensembl:ENSG00000106686	9	9p24.2-p24.1	spermatogenesis associated 6 like	protein-coding	SPATA6L	spermatogenesis associated 6 like	O	spermatogenesis associated 6-like protein	20201124	-
9606	55065	SLC52A1	-	GPCR42|GPR172B|PAR2|RBFVD|RFT1|RFVT1|hRFT1|huPAR-2	MIM:607883|HGNC:HGNC:30225|Ensembl:ENSG00000132517	17	17p13.2	solute carrier family 52 member 1	protein-coding	SLC52A1	solute carrier family 52 member 1	O	solute carrier family 52, riboflavin transporter, member 1|G protein-coupled receptor 172B|G-protein coupled receptor GPCR42|PERV-A receptor 2|porcine endogenous retrovirus A receptor 2|solute carrier family 52 (riboflavin transporter), member 1	20201124	-
9606	55066	PDPR	-	PDP3	MIM:617835|HGNC:HGNC:30264|Ensembl:ENSG00000090857	16	16q22.1	pyruvate dehydrogenase phosphatase regulatory subunit	protein-coding	PDPR	pyruvate dehydrogenase phosphatase regulatory subunit	O	pyruvate dehydrogenase phosphatase regulatory subunit, mitochondrial	20210114	-
9606	55068	ENOX1	-	CNOX|PIG38|bA64J21.1|cCNOX	MIM:610914|HGNC:HGNC:25474|Ensembl:ENSG00000120658	13	13q14.11	ecto-NOX disulfide-thiol exchanger 1	protein-coding	ENOX1	ecto-NOX disulfide-thiol exchanger 1	O	ecto-NOX disulfide-thiol exchanger 1|candidate growth-related and time keeping constitutive hydroquinone (NADH) oxidase|candidate growth-related and time keeping constitutive hydroquinone [NADH] oxidase|cell proliferation-inducing gene 38 protein|constitutive Ecto-NOX|ecto-NADPH oxidase disulfide-thiol exchanger 1	20210114	-
9606	55069	TMEM248	-	C7orf42	HGNC:HGNC:25476|Ensembl:ENSG00000106609	7	7q11.21	transmembrane protein 248	protein-coding	TMEM248	transmembrane protein 248	O	transmembrane protein 248|UPF0458 protein C7orf42	20201124	-
9606	55070	DET1	-	-	MIM:608727|HGNC:HGNC:25477|Ensembl:ENSG00000140543|Ensembl:ENSG00000173867	15	15q26.1	DET1 partner of COP1 E3 ubiquitin ligase	protein-coding	DET1	DET1 partner of COP1 E3 ubiquitin ligase	O	DET1 homolog|DET1, COP1 ubiquitin ligase partner|de-etiolated homolog 1	20201213	-
9606	55071	C9orf40	-	-	HGNC:HGNC:23433|Ensembl:ENSG00000135045	9	9q21.13	chromosome 9 open reading frame 40	protein-coding	C9orf40	chromosome 9 open reading frame 40	O	uncharacterized protein C9orf40	20201124	-
9606	55072	RNF31	-	HOIP|Paul|ZIBRA	MIM:612487|HGNC:HGNC:16031|Ensembl:ENSG00000092098	14	14q12	ring finger protein 31	protein-coding	RNF31	ring finger protein 31	O	E3 ubiquitin-protein ligase RNF31|HOIL-1-interacting protein|RING-type E3 ubiquitin transferase RNF31|zinc in-between-RING-finger ubiquitin-associated domain protein	20210103	-
9606	55073	LRRC37A4P	-	LRRC37|LRRC37A4	HGNC:HGNC:25479	17	17q21.31	leucine rich repeat containing 37 member A4, pseudogene	pseudo	LRRC37A4P	leucine rich repeat containing 37 member A4, pseudogene	O	-	20201124	-
9606	55074	OXR1	-	CHEGDD|Nbla00307|TLDC3	MIM:605609|HGNC:HGNC:15822|Ensembl:ENSG00000164830	8	8q23.1	oxidation resistance 1	protein-coding	OXR1	oxidation resistance 1	O	oxidation resistance protein 1|TBC/LysM-associated domain containing 3|putative protein product of Nbla00307	20210114	-
9606	55075	UACA	-	NUCLING	MIM:612516|HGNC:HGNC:15947|Ensembl:ENSG00000137831	15	15q23	uveal autoantigen with coiled-coil domains and ankyrin repeats	protein-coding	UACA	uveal autoantigen with coiled-coil domains and ankyrin repeats	O	uveal autoantigen with coiled-coil domains and ankyrin repeats|nuclear membrane binding protein	20210103	-
9606	55076	TMEM45A	-	DERP7|DNAPTP4	MIM:616928|HGNC:HGNC:25480|Ensembl:ENSG00000181458	3	3q12.2	transmembrane protein 45A	protein-coding	TMEM45A	transmembrane protein 45A	O	transmembrane protein 45A|DNA polymerase-transactivated protein 4|dermal papilla derived protein 7	20201124	-
9606	55079	FEZF2	-	FEZ|FEZL|FKSG36|TOF|ZFP312|ZNF312	MIM:607414|HGNC:HGNC:13506|Ensembl:ENSG00000153266	3	3p14.2	FEZ family zinc finger 2	protein-coding	FEZF2	FEZ family zinc finger 2	O	fez family zinc finger protein 2|forebrain embryonic zinc finger-like protein 2|testis tissue sperm-binding protein Li 80P|zinc finger protein 312	20201213	-
9606	55080	TAPBPL	-	TAPBP-R|TAPBPR	MIM:607081|HGNC:HGNC:30683|Ensembl:ENSG00000139192	12	12p13.31	TAP binding protein like	protein-coding	TAPBPL	TAP binding protein like	O	tapasin-related protein|TAP binding protein related|TAP-binding protein-related protein|TAPASIN-R|tapasin-like	20201124	-
9606	55081	IFT57	-	ESRRBL1|HIPPI|MHS4R2|OFD18	MIM:606621|HGNC:HGNC:17367|Ensembl:ENSG00000114446	3	3q13.12-q13.13	intraflagellar transport 57	protein-coding	IFT57	intraflagellar transport 57	O	intraflagellar transport protein 57 homolog|HIP1 protein interactor|HIP1-interacting protein|dermal papilla-derived protein 8|estrogen-related receptor beta like 1|estrogen-related receptor beta-like protein 1|huntingtin interacting protein-1 interacting protein|intraflagellar transport 57 homolog	20201124	-
9606	55082	ARGLU1	-	-	MIM:614046|HGNC:HGNC:25482|Ensembl:ENSG00000134884	13	13q33.3	arginine and glutamate rich 1	protein-coding	ARGLU1	arginine and glutamate rich 1	O	arginine and glutamate-rich protein 1	20201206	-
9606	55083	KIF26B	-	-	MIM:614026|HGNC:HGNC:25484|Ensembl:ENSG00000162849	1	1q44	kinesin family member 26B	protein-coding	KIF26B	kinesin family member 26B	O	kinesin-like protein KIF26B	20201124	-
9606	55084	SOBP	-	JXC1|MRAMS	MIM:613667|HGNC:HGNC:29256|Ensembl:ENSG00000112320	6	6q21	sine oculis binding protein homolog	protein-coding	SOBP	sine oculis binding protein homolog	O	sine oculis-binding protein homolog|jackson circler protein 1	20201124	-
9606	55086	RADX	-	CXorf57	HGNC:HGNC:25486|Ensembl:ENSG00000147231	X	Xq22.3	RPA1 related single stranded DNA binding protein, X-linked	protein-coding	RADX	RPA1 related single stranded DNA binding protein, X-linked	O	RPA-related protein RADX|RPA-related and RAD51-antagonist, X-chromosome|RPA-related, RAD51-antagonist on X-chromosome|uncharacterized protein CXorf57	20201213	-
9606	55088	CCDC186	-	C10orf118|CCCP-1|golgin104	HGNC:HGNC:24349|Ensembl:ENSG00000165813	10	10q25.3	coiled-coil domain containing 186	protein-coding	CCDC186	coiled-coil domain containing 186	O	coiled-coil domain-containing protein 186|CTCL tumor antigen HD-CL-01/L14-2|CTCL tumor antigen L14-2	20201124	-
9606	55089	SLC38A4	-	ATA3|NAT3|PAAT|SNAT4	MIM:608065|HGNC:HGNC:14679|Ensembl:ENSG00000139209	12	12q13.11	solute carrier family 38 member 4	protein-coding	SLC38A4	solute carrier family 38 member 4	O	sodium-coupled neutral amino acid transporter 4|N amino acid transporter 3|Na(+)-coupled neutral amino acid transporter 4|amino acid transporter A3|amino acid transporter system A3|system A amino acid transporter 3|system N amino acid transporter 3	20201124	-
9606	55090	MED9	-	MED25	MIM:609878|HGNC:HGNC:25487|Ensembl:ENSG00000141026	17	17p11.2	mediator complex subunit 9	protein-coding	MED9	mediator complex subunit 9	O	mediator of RNA polymerase II transcription subunit 9|mediator of RNA polymerase II transcription, subunit 9 homolog|mediator subunit 25	20201124	-
9606	55092	TMEM51	-	C1orf72	HGNC:HGNC:25488|Ensembl:ENSG00000171729	1	1p36.21	transmembrane protein 51	protein-coding	TMEM51	transmembrane protein 51	O	transmembrane protein 51	20201124	-
9606	55093	NTAQ1	-	C8orf32|WDYHV1	HGNC:HGNC:25490|Ensembl:ENSG00000156795	8	8q24.13	N-terminal glutamine amidase 1	protein-coding	NTAQ1	N-terminal glutamine amidase 1	O	protein N-terminal glutamine amidohydrolase|N-terminal Gln amidase|WDYHV motif containing 1|WDYHV motif-containing protein 1|nt(Q)-amidase|protein NH2-terminal glutamine deamidase	20210103	-
9606	55094	GPATCH1	-	ECGP|GPATC1	HGNC:HGNC:24658|Ensembl:ENSG00000076650	19	19q13.11	G-patch domain containing 1	protein-coding	GPATCH1	G-patch domain containing 1	O	G patch domain-containing protein 1|evolutionarily conserved G patch domain containing|evolutionarily conserved G-patch domain-containing protein	20201206	-
9606	55095	SAMD4B	-	SMGB|Smaug2	HGNC:HGNC:25492|Ensembl:ENSG00000179134	19	19q13.2	sterile alpha motif domain containing 4B	protein-coding	SAMD4B	sterile alpha motif domain containing 4B	O	protein Smaug homolog 2|SAM domain-containing protein 4B|smaug 2|smaug homolog B|sterile alpha motif domain-containing protein 4B	20201124	-
9606	55096	EBLN2	-	EBLN-2	MIM:613250|HGNC:HGNC:25493|Ensembl:ENSG00000255423	3	3p13	endogenous Bornavirus like nucleoprotein 2	protein-coding	EBLN2	endogenous Bornavirus like nucleoprotein 2	O	endogenous Bornavirus-like nucleoprotein 2|EBLN-1|endogenous Borna-like N element-1|endogenous Borna-like N element-2	20201124	-
9606	55100	WDR70	-	-	MIM:617233|HGNC:HGNC:25495|Ensembl:ENSG00000082068	5	5p13.2	WD repeat domain 70	protein-coding	WDR70	WD repeat domain 70	O	WD repeat-containing protein 70	20201124	-
9606	55101	DMAC2	-	ATP5SL	MIM:617262|HGNC:HGNC:25496|Ensembl:ENSG00000105341	19	19q13.2	distal membrane arm assembly complex 2	protein-coding	DMAC2	distal membrane arm assembly complex 2	O	distal membrane-arm assembly complex protein 2|ATP synthase subunit s-like protein|ATP5S like	20201206	-
9606	55102	ATG2B	-	C14orf103	MIM:616226|HGNC:HGNC:20187|Ensembl:ENSG00000066739	14	14q32.2	autophagy related 2B	protein-coding	ATG2B	autophagy related 2B	O	autophagy-related protein 2 homolog B|ATG2 autophagy related 2 homolog B	20201124	-
9606	55103	RALGPS2	-	dJ595C2.1	MIM:617819|HGNC:HGNC:30279|Ensembl:ENSG00000116191	1	1q25.2	Ral GEF with PH domain and SH3 binding motif 2	protein-coding	RALGPS2	Ral GEF with PH domain and SH3 binding motif 2	O	ras-specific guanine nucleotide-releasing factor RalGPS2|Ral-A exchange factor RalGPS2|ral GEF with PH domain and SH3-binding motif 2|ralA exchange factor RalGPS2	20201213	-
9606	55105	GPATCH2	-	CT110|GPATC2|PPP1R30|Pfa1	MIM:616836|HGNC:HGNC:25499|Ensembl:ENSG00000092978	1	1q41	G-patch domain containing 2	protein-coding	GPATCH2	G-patch domain containing 2	O	G patch domain-containing protein 2|cancer/testis antigen 110|protein phosphatase 1, regulatory subunit 30	20201124	-
9606	55106	SLFN12	-	SLFN3	MIM:614955|HGNC:HGNC:25500|Ensembl:ENSG00000172123	17	17q12	schlafen family member 12	protein-coding	SLFN12	schlafen family member 12	O	schlafen family member 12	20201124	-
9606	55107	ANO1	-	DOG1|ORAOV2|TAOS2|TMEM16A	MIM:610108|HGNC:HGNC:21625|Ensembl:ENSG00000131620	11	11q13.3	anoctamin 1	protein-coding	ANO1	anoctamin 1	O	anoctamin-1|Ca2+-activated Cl- channel|anoctamin 1, calcium activated chloride channel|calcium activated chloride channel|discovered on gastrointestinal stromal tumors protein 1|oral cancer overexpressed 2|transmembrane protein 16A (eight membrane-spanning domains)|tumor-amplified and overexpressed sequence 2	20210123	-
9606	55108	BSDC1	-	-	MIM:617518|HGNC:HGNC:25501|Ensembl:ENSG00000160058	1	1p35.1	BSD domain containing 1	protein-coding	BSDC1	BSD domain containing 1	O	BSD domain-containing protein 1	20201206	-
9606	55109	AGGF1	-	GPATC7|GPATCH7|HSU84971|HUS84971|VG5Q	MIM:608464|HGNC:HGNC:24684|Ensembl:ENSG00000164252	5	5q13.3	angiogenic factor with G-patch and FHA domains 1	protein-coding	AGGF1	angiogenic factor with G-patch and FHA domains 1	O	angiogenic factor with G patch and FHA domains 1|G patch domain-containing protein 7|angiogenic factor VG5Q|vasculogenesis gene on 5q protein	20201206	-
9606	55110	MAGOHB	-	MGN2|mago|magoh	HGNC:HGNC:25504|Ensembl:ENSG00000111196	12	12p13.2	mago homolog B, exon junction complex subunit	protein-coding	MAGOHB	mago homolog B, exon junction complex subunit	O	protein mago nashi homolog 2|mago homolog B, exon junction complex core component|mago-nashi homolog B	20210103	-
9606	55111	PLEKHJ1	-	GNRPX	MIM:617834|HGNC:HGNC:18211|Ensembl:ENSG00000104886	19	19p13.3	pleckstrin homology domain containing J1	protein-coding	PLEKHJ1	pleckstrin homology domain containing J1	O	pleckstrin homology domain-containing family J member 1|PH domain-containing family J member 1|guanine nucleotide releasing protein x	20201124	-
9606	55112	DYNC2I1	-	CFAP163|DIC6|FAP163|SRPS6|SRTD8|WDR60	MIM:615462|HGNC:HGNC:21862|Ensembl:ENSG00000126870	7	7q36.3	dynein 2 intermediate chain 1	protein-coding	DYNC2I1	dynein 2 intermediate chain 1	O	cytoplasmic dynein 2 intermediate chain 1|WD repeat domain 60|WD repeat-containing protein 60|testicular secretory protein Li 66	20201124	-
9606	55113	XKR8	-	XRG8|hXkr8	HGNC:HGNC:25508|Ensembl:ENSG00000158156	1	1p35.3	XK related 8	protein-coding	XKR8	XK related 8	O	XK-related protein 8|X Kell blood group precursor-related family, member 8|X-linked Kx blood group related 8|XK, Kell blood group complex subunit-related family, member 8	20201213	-
9606	55114	ARHGAP17	-	MST066|MST110|MSTP038|MSTP066|MSTP110|NADRIN|PP367|PP4534|RICH-1|RICH1|WBP15	MIM:608293|HGNC:HGNC:18239|Ensembl:ENSG00000140750	16	16p12.1	Rho GTPase activating protein 17	protein-coding	ARHGAP17	Rho GTPase activating protein 17	O	rho GTPase-activating protein 17|RhoGAP interacting with CIP4 homologs 1|neuron-associated developmentally regulated protein|rho-type GTPase-activating protein 17	20201213	-
9606	55116	TMEM39B	-	-	HGNC:HGNC:25510|Ensembl:ENSG00000121775	1	1p35.2	transmembrane protein 39B	protein-coding	TMEM39B	transmembrane protein 39B	O	transmembrane protein 39B	20210116	-
9606	55117	SLC6A15	-	NTT73|SBAT1|V7-3|hv7-3	MIM:607971|HGNC:HGNC:13621|Ensembl:ENSG00000072041	12	12q21.31	solute carrier family 6 member 15	protein-coding	SLC6A15	solute carrier family 6 member 15	O	sodium-dependent neutral amino acid transporter B(0)AT2|homolog of rat orphan transporter v7-3|orphan sodium- and chloride-dependent neurotransmitter transporter NTT73|orphan transporter v7-3|sodium- and chloride-dependent neurotransmitter transporter NTT73|sodium-coupled branched-chain amino-acid transporter 1|sodium/chloride dependent neurotransmitter transporter Homo sapiens orphan neurotransmitter transporter NTT7|solute carrier family 6 (neurotransmitter transporter), member 15|solute carrier family 6 (neutral amino acid transporter), member 15|transporter v7-3	20201206	-
9606	55118	CRTAC1	-	ASPIC|ASPIC1|CEP-68|CEP68|LOTUS	MIM:606276|HGNC:HGNC:14882|Ensembl:ENSG00000095713	10	10q24.2	cartilage acidic protein 1	protein-coding	CRTAC1	cartilage acidic protein 1	O	cartilage acidic protein 1|acidic secreted protein in cartilage|chondrocyte expressed protein 68 kDa CEP-68	20201220	-
9606	55119	PRPF38B	-	NET1	HGNC:HGNC:25512|Ensembl:ENSG00000134186	1	1p13.3	pre-mRNA processing factor 38B	protein-coding	PRPF38B	pre-mRNA processing factor 38B	O	pre-mRNA-splicing factor 38B|PRP38 pre-mRNA processing factor 38 domain containing B|sarcoma antigen NY-SAR-27	20201124	-
9606	55120	FANCL	-	FAAP43|PHF9|POG	MIM:608111|HGNC:HGNC:20748|Ensembl:ENSG00000115392	2	2p16.1	FA complementation group L	protein-coding	FANCL	FA complementation group L	O	E3 ubiquitin-protein ligase FANCL|Fanconi anemia complementation group L|PHD finger protein 9|RING-type E3 ubiquitin transferase FANCL|fanconi anemia group L protein|fanconi anemia-associated polypeptide of 43 kDa	20201124	-
9606	55122	AKIRIN2	-	C6orf166|FBI1|dJ486L4.2	MIM:615165|HGNC:HGNC:21407|Ensembl:ENSG00000135334	6	6q15	akirin 2	protein-coding	AKIRIN2	akirin 2	O	akirin-2|fourteen-three-three beta interactant 1	20201213	-
9606	55124	PIWIL2	-	CT80|HILI|PIWIL1L|mili	MIM:610312|HGNC:HGNC:17644|Ensembl:ENSG00000197181	8	8p21.3	piwi like RNA-mediated gene silencing 2	protein-coding	PIWIL2	piwi like RNA-mediated gene silencing 2	O	piwi-like protein 2|cancer/testis antigen 80|piwi-like 2|piwil2-like protein|testicular tissue protein Li 141	20201213	-
9606	55125	CEP192	-	PPP1R62	MIM:616426|HGNC:HGNC:25515|Ensembl:ENSG00000101639	18	18p11.21	centrosomal protein 192	protein-coding	CEP192	centrosomal protein 192	O	centrosomal protein of 192 kDa|192 kDa centrosomal protein|centrosomal protein 192kDa|cep192/SPD-2|protein phosphatase 1, regulatory subunit 62	20201206	-
9606	55127	HEATR1	-	BAP28|UTP10	HGNC:HGNC:25517|Ensembl:ENSG00000119285	1	1q43	HEAT repeat containing 1	protein-coding	HEATR1	HEAT repeat containing 1	O	HEAT repeat-containing protein 1|U3 small nucleolar RNA-associated protein 10 homolog|UTP10, small subunit (SSU) processome component, homolog|protein BAP28	20210110	-
9606	55128	TRIM68	-	GC109|RNF137|SS-56|SS56	MIM:613184|HGNC:HGNC:21161|Ensembl:ENSG00000167333	11	11p15.4	tripartite motif containing 68	protein-coding	TRIM68	tripartite motif containing 68	O	E3 ubiquitin-protein ligase TRIM68|RING-type E3 ubiquitin transferase TRIM68|Ro/SSA1 related protein|SSA protein SS-56|ring finger protein 137|tripartite motif-containing protein 68	20201124	-
9606	55129	ANO10	-	SCAR10|TMEM16K	MIM:613726|HGNC:HGNC:25519|Ensembl:ENSG00000160746	3	3p22.1-p21.33	anoctamin 10	protein-coding	ANO10	anoctamin 10	O	anoctamin-10|transmembrane protein 16K	20201206	-
9606	55130	ODAD2	-	ARMC4|CILD23|gudu	MIM:615408|HGNC:HGNC:25583|Ensembl:ENSG00000169126	10	10p12.1	outer dynein arm docking complex subunit 2	protein-coding	ODAD2	outer dynein arm docking complex subunit 2	O	armadillo repeat-containing protein 4|armadillo repeat containing 4|testis tissue sperm-binding protein Li 74n	20201124	-
9606	55131	RBM28	-	ANES	MIM:612074|HGNC:HGNC:21863|Ensembl:ENSG00000106344	7	7q32.1	RNA binding motif protein 28	protein-coding	RBM28	RNA binding motif protein 28	O	RNA-binding protein 28|2810480G15Rik	20210103	-
9606	55132	LARP1B	-	LARP2	HGNC:HGNC:24704|Ensembl:ENSG00000138709	4	4q28.2	La ribonucleoprotein 1B	protein-coding	LARP1B	La ribonucleoprotein 1B	O	la-related protein 1B|La ribonucleoprotein domain family member 1B|La ribonucleoprotein domain family, member 2|la-related protein 2	20201124	-
9606	55133	SRBD1	-	-	HGNC:HGNC:25521|Ensembl:ENSG00000068784	2	2p21	S1 RNA binding domain 1	protein-coding	SRBD1	S1 RNA binding domain 1	O	S1 RNA-binding domain-containing protein 1|H_NH0576F01.1|WUGSC:H_NH0576F01.1	20210103	-
9606	55135	WRAP53	-	DKCB3|TCAB1|WDR79	MIM:612661|HGNC:HGNC:25522|Ensembl:ENSG00000141499	17	17p13.1	WD repeat containing antisense to TP53	protein-coding	WRAP53	WD repeat containing antisense to TP53	O	telomerase Cajal body protein 1|WD repeat-containing protein 79|WD repeat-containing protein WRAP53|WD40 protein Wrap53|WD40 repeat-containing protein antisense to TP53|WD40 repeat-containing protein encoding RNA antisense to p53|WRAP53beta	20201124	-
9606	55137	FIGN	-	-	MIM:605295|HGNC:HGNC:13285|Ensembl:ENSG00000182263	2	2q24.3	fidgetin, microtubule severing factor	protein-coding	FIGN	fidgetin, microtubule severing factor	O	fidgetin	20201124	-
9606	55138	FAM90A1	-	-	MIM:613041|HGNC:HGNC:25526|Ensembl:ENSG00000171847	12	12p13.31	family with sequence similarity 90 member A1	protein-coding	FAM90A1	family with sequence similarity 90 member A1	O	protein FAM90A1	20210103	-
9606	55139	ANKZF1	-	Vms1|ZNF744	MIM:617541|HGNC:HGNC:25527|Ensembl:ENSG00000163516	2	2q35	ankyrin repeat and zinc finger peptidyl tRNA hydrolase 1	protein-coding	ANKZF1	ankyrin repeat and zinc finger peptidyl tRNA hydrolase 1	O	ankyrin repeat and zinc finger domain-containing protein 1|ankyrin repeat and zinc finger domain containing 1|zinc finger protein 744	20201124	-
9606	55140	ELP3	-	KAT9	MIM:612722|HGNC:HGNC:20696|Ensembl:ENSG00000134014	8	8p21.1	elongator acetyltransferase complex subunit 3	protein-coding	ELP3	elongator acetyltransferase complex subunit 3	O	elongator complex protein 3|elongation protein 3 homolog|protein lysine acetyltransferase ELP3|tRNA uridine(34) acetyltransferase	20201124	-
9606	55142	HAUS2	-	C15orf25|CEP27|HsT17025	MIM:613429|HGNC:HGNC:25530|Ensembl:ENSG00000137814	15	15q15.2	HAUS augmin like complex subunit 2	protein-coding	HAUS2	HAUS augmin like complex subunit 2	O	HAUS augmin-like complex subunit 2|centrosomal protein 27kDa|centrosomal protein of 27 kDa	20201213	-
9606	55143	CDCA8	-	BOR|BOREALIN|DasraB|MESRGP	MIM:609977|HGNC:HGNC:14629|Ensembl:ENSG00000134690	1	1p34.3	cell division cycle associated 8	protein-coding	CDCA8	cell division cycle associated 8	O	borealin|Dasra B|cell division cycle-associated protein 8|dasra-B|hDasra-B|pluripotent embryonic stem cell-related gene 3 protein	20201124	-
9606	55144	LRRC8D	-	LRRC5	MIM:612890|HGNC:HGNC:16992|Ensembl:ENSG00000171492	1	1p22.2	leucine rich repeat containing 8 VRAC subunit D	protein-coding	LRRC8D	leucine rich repeat containing 8 VRAC subunit D	O	volume-regulated anion channel subunit LRRC8D|leucine rich repeat containing 5|leucine rich repeat containing 8 family member D|leucine-rich repeat-containing protein 5|leucine-rich repeat-containing protein 8D	20201124	-
9606	55145	THAP1	-	DYT6	MIM:609520|HGNC:HGNC:20856|Ensembl:ENSG00000131931	8	8p11.21	THAP domain containing 1	protein-coding	THAP1	THAP domain containing 1	O	THAP domain-containing protein 1|4833431A01Rik|THAP domain containing, apoptosis associated protein 1|THAP domain protein 1|nuclear proapoptotic factor	20201124	-
9606	55146	ZDHHC4	-	ZNF374	HGNC:HGNC:18471|Ensembl:ENSG00000136247	7	7p22.1	zinc finger DHHC-type palmitoyltransferase 4	protein-coding	ZDHHC4	zinc finger DHHC-type palmitoyltransferase 4	O	palmitoyltransferase ZDHHC4|DHHC-4|probable palmitoyltransferase ZDHHC4|zinc finger DHHC domain-containing protein 4|zinc finger DHHC-type containing 4|zinc finger protein 374|zinc finger, DHHC domain containing 4	20201213	-
9606	55147	RBM23	-	CAPERbeta|PP239|RNPC4	HGNC:HGNC:20155|Ensembl:ENSG00000100461	14	14q11.2	RNA binding motif protein 23	protein-coding	RBM23	RNA binding motif protein 23	O	probable RNA-binding protein 23|CAPER beta|RNA-binding region (RNP1, RRM) containing 4|RNA-binding region-containing protein 4|coactivator of activating protein-1 and estrogen recep- tors beta|splicing factor SF2	20201206	-
9606	55148	UBR7	-	C14orf130	MIM:613816|HGNC:HGNC:20344|Ensembl:ENSG00000012963	14	14q32.12	ubiquitin protein ligase E3 component n-recognin 7	protein-coding	UBR7	ubiquitin protein ligase E3 component n-recognin 7	O	putative E3 ubiquitin-protein ligase UBR7|N-recognin-7|RING-type E3 ubiquitin transferase UBR7|ubiquitin protein ligase E3 component n-recognin 7 (putative)	20201124	-
9606	55149	MTPAP	-	PAPD1|SPAX4|TENT6	MIM:613669|HGNC:HGNC:25532|Ensembl:ENSG00000107951	10	10p11.23	mitochondrial poly(A) polymerase	protein-coding	MTPAP	mitochondrial poly(A) polymerase	O	poly(A) RNA polymerase, mitochondrial|PAP-associated domain-containing protein 1|TUTase 1|polynucleotide adenylyltransferase|terminal uridylyltransferase 1	20210103	-
9606	55150	C19orf73	-	-	HGNC:HGNC:25534|Ensembl:ENSG00000221916	19	19q13.33	chromosome 19 open reading frame 73	protein-coding	C19orf73	chromosome 19 open reading frame 73	O	putative uncharacterized protein C19orf73	20201124	-
9606	55151	TMEM38B	-	C9orf87|D4Ertd89e|OI14|TRIC-B|TRICB|bA219P18.1	MIM:611236|HGNC:HGNC:25535|Ensembl:ENSG00000095209	9	9q31.2	transmembrane protein 38B	protein-coding	TMEM38B	transmembrane protein 38B	O	trimeric intracellular cation channel type B	20201206	-
9606	55152	DALRD3	-	DEE86|EIEE86	MIM:618904|HGNC:HGNC:25536|Ensembl:ENSG00000178149	3	3p21.31	DALR anticodon binding domain containing 3	protein-coding	DALRD3	DALR anticodon binding domain containing 3	O	DALR anticodon-binding domain-containing protein 3	20210123	-
9606	55153	SDAD1	-	-	HGNC:HGNC:25537|Ensembl:ENSG00000198301	4	4q21.1	SDA1 domain containing 1	protein-coding	SDAD1	SDA1 domain containing 1	O	protein SDA1 homolog|SDA1 domain-containing protein 1|nucleolar protein 130	20201124	-
9606	55154	MSTO1	-	LST005|MMYAT|MST	MIM:617619|HGNC:HGNC:29678|Ensembl:ENSG00000125459	1	1q22	misato mitochondrial distribution and morphology regulator 1	protein-coding	MSTO1	misato mitochondrial distribution and morphology regulator 1	O	protein misato homolog 1|misato 1, mitochondrial distribution and morphology regulator|misato homolog 1	20201213	-
9606	55156	ARMC1	-	Arcp	HGNC:HGNC:17684|Ensembl:ENSG00000104442	8	8q13.1	armadillo repeat containing 1	protein-coding	ARMC1	armadillo repeat containing 1	O	armadillo repeat-containing protein 1	20201213	-
9606	55157	DARS2	-	ASPRS|LBSL|MT-ASPRS|mtAspRS	MIM:610956|HGNC:HGNC:25538|Ensembl:ENSG00000117593	1	1q25.1	aspartyl-tRNA synthetase 2, mitochondrial	protein-coding	DARS2	aspartyl-tRNA synthetase 2, mitochondrial	O	aspartate--tRNA ligase, mitochondrial|aspartate tRNA ligase 2, mitochondrial|aspartyl-tRNA synthetase, mitochondrial	20210123	-
9606	55159	RFWD3	-	FANCW|RNF201	MIM:614151|HGNC:HGNC:25539|Ensembl:ENSG00000168411	16	16q23.1	ring finger and WD repeat domain 3	protein-coding	RFWD3	ring finger and WD repeat domain 3	O	E3 ubiquitin-protein ligase RFWD3|RING finger and WD repeat domain-containing protein 3|RING finger protein 201|RING-type E3 ubiquitin transferase RFWD3	20210123	-
9606	55160	ARHGEF10L	-	GrinchGEF	MIM:612494|HGNC:HGNC:25540|Ensembl:ENSG00000074964	1	1p36.13	Rho guanine nucleotide exchange factor 10 like	protein-coding	ARHGEF10L	Rho guanine nucleotide exchange factor 10 like	O	rho guanine nucleotide exchange factor 10-like protein|Rho guanine nucleotide exchange factor (GEF) 10-like	20201213	-
9606	55161	TMEM33	-	1600019D15Rik|Pom33|SHINC-3|SHINC3	MIM:618515|HGNC:HGNC:25541|Ensembl:ENSG00000109133	4	4p13	transmembrane protein 33	protein-coding	TMEM33	transmembrane protein 33	O	transmembrane protein 33	20210103	-
9606	55163	PNPO	-	HEL-S-302|PDXPO	MIM:603287|HGNC:HGNC:30260|Ensembl:ENSG00000108439	17	17q21.32	pyridoxamine 5'-phosphate oxidase	protein-coding	PNPO	pyridoxamine 5'-phosphate oxidase	O	pyridoxine-5'-phosphate oxidase|epididymis secretory protein Li 302|epididymis secretory sperm binding protein|pyridoxal 5'-phosphate synthase|pyridoxamine-phosphate oxidase|pyridoxine 5'-phosphate oxidase	20210118	-
9606	55164	SHQ1	-	GRIM-1|Shq1p	MIM:613663|HGNC:HGNC:25543|Ensembl:ENSG00000144736	3	3p13	SHQ1, H/ACA ribonucleoprotein assembly factor	protein-coding	SHQ1	SHQ1, H/ACA ribonucleoprotein assembly factor	O	protein SHQ1 homolog|SHQ1 homolog|gene associated with retinoid and interferon-induced mortality 1	20201206	-
9606	55165	CEP55	-	C10orf3|CT111|MARCH|URCC6	MIM:610000|HGNC:HGNC:1161|Ensembl:ENSG00000138180	10	10q23.33	centrosomal protein 55	protein-coding	CEP55	centrosomal protein 55	O	centrosomal protein of 55 kDa|cancer/testis antigen 111|centrosomal protein 55kDa|up-regulated in colon cancer 6	20210118	-
9606	55166	CENPQ	-	C6orf139|CENP-Q	MIM:611506|HGNC:HGNC:21347|Ensembl:ENSG00000031691	6	6p12.3	centromere protein Q	protein-coding	CENPQ	centromere protein Q	O	centromere protein Q	20201124	-
9606	55167	MSL2	-	MSL-2|MSL2L1|RNF184	MIM:614802|HGNC:HGNC:25544|Ensembl:ENSG00000174579	3	3q22.3	MSL complex subunit 2	protein-coding	MSL2	MSL complex subunit 2	O	E3 ubiquitin-protein ligase MSL2|E3 ubiquitin-protein transferase MSL2|MSL2-like 1|male-specific lethal 2 homolog|male-specific lethal 2-like 1|male-specific lethal-2 homolog 1|ring finger protein 184	20201124	-
9606	55168	MRPS18A	-	HumanS18b|MRP-S18-3|MRP-S18-a|MRPS18-3|S18bmt|S18mt-a	MIM:611981|HGNC:HGNC:14515|Ensembl:ENSG00000096080	6	6p21.1	mitochondrial ribosomal protein S18A	protein-coding	MRPS18A	mitochondrial ribosomal protein S18A	O	39S ribosomal protein S18a, mitochondrial|28S ribosomal protein S18-3, mitochondrial|28S ribosomal protein S18a, mitochondrial|39S ribosomal protein S18-3, mitochondrial|mitochondrial large ribosomal subunit protein bS18a|mitochondrial large ribosomal subunit protein bS18m-A|mitochondrial large ribosomal subunit protein mL66|mitochondrial ribosomal protein S18-3	20201124	-
9606	55170	PRMT6	-	HRMT1L6	MIM:608274|HGNC:HGNC:18241|Ensembl:ENSG00000198890	1	1p13.3	protein arginine methyltransferase 6	protein-coding	PRMT6	protein arginine methyltransferase 6	O	protein arginine N-methyltransferase 6|HMT1 hnRNP methyltransferase-like 6|heterogeneous nuclear ribonucleoprotein methyltransferase-like protein 6|histone-arginine N-methyltransferase PRMT6	20201124	-
9606	55171	TBCCD1	-	-	HGNC:HGNC:25546|Ensembl:ENSG00000113838	3	3q27.3	TBCC domain containing 1	protein-coding	TBCCD1	TBCC domain containing 1	O	TBCC domain-containing protein 1	20201124	-
9606	55172	DNAAF2	-	C14orf104|CILD10|KTU|PF13	MIM:612517|HGNC:HGNC:20188|Ensembl:ENSG00000165506	14	14q21.3	dynein axonemal assembly factor 2	protein-coding	DNAAF2	dynein axonemal assembly factor 2	O	protein kintoun|dynein assembly factor 2, axonemal|kintoun	20201213	-
9606	55173	MRPS10	-	MRP-S10|PNAS-122	MIM:611976|HGNC:HGNC:14502|Ensembl:ENSG00000048544	6	6p21.1	mitochondrial ribosomal protein S10	protein-coding	MRPS10	mitochondrial ribosomal protein S10	O	28S ribosomal protein S10, mitochondrial|S10mt|mitochondrial 28S ribosomal protein S10|mitochondrial small ribosomal subunit protein uS10m	20210103	-
9606	55174	INTS10	-	C8orf35|INT10	MIM:611353|HGNC:HGNC:25548|Ensembl:ENSG00000104613	8	8p21.3	integrator complex subunit 10	protein-coding	INTS10	integrator complex subunit 10	O	integrator complex subunit 10	20201124	-
9606	55175	KLHL11	-	-	MIM:619078|HGNC:HGNC:19008|Ensembl:ENSG00000178502	17	17q21.2	kelch like family member 11	protein-coding	KLHL11	kelch like family member 11	O	kelch-like protein 11	20201124	-
9606	55176	SEC61A2	-	-	MIM:618271|HGNC:HGNC:17702|Ensembl:ENSG00000065665	10	10p14	SEC61 translocon subunit alpha 2	protein-coding	SEC61A2	SEC61 translocon subunit alpha 2	O	protein transport protein Sec61 subunit alpha isoform 2|SEC61 translocon alpha 2 subunit|Sec61 alpha 2 subunit|Sec61 alpha form 2|protein transport protein Sec61 subunit alpha|sec61 alpha-2	20201124	-
9606	55177	RMDN3	-	FAM82A2|FAM82C|RMD-3|RMD3|ptpip51	MIM:611873|HGNC:HGNC:25550|Ensembl:ENSG00000137824	15	15q15.1	regulator of microtubule dynamics 3	protein-coding	RMDN3	regulator of microtubule dynamics 3	O	regulator of microtubule dynamics protein 3|TCPTP-interacting protein 51|cerebral protein 10|family with sequence similarity 82, member A2|family with sequence similarity 82, member C|microtubule-associated protein|protein tyrosine phosphatase-interacting protein 51	20210103	-
9606	55178	MRM3	-	RMTL1|RNMTL1	MIM:612600|HGNC:HGNC:18485|Ensembl:ENSG00000171861	17	17p13.3	mitochondrial rRNA methyltransferase 3	protein-coding	MRM3	mitochondrial rRNA methyltransferase 3	O	rRNA methyltransferase 3, mitochondrial|16S rRNA (guanosine(1370)-2'-O)-methyltransferase|16S rRNA [Gm1370] 2'-O-methyltransferase|RNA methyltransferase like 1|RNA methyltransferase-like protein 1|putative RNA methyltransferase	20210103	-
9606	55179	FAIM	-	FAIM1	MIM:617535|HGNC:HGNC:18703|Ensembl:ENSG00000158234	3	3q22.3	Fas apoptotic inhibitory molecule	protein-coding	FAIM	Fas apoptotic inhibitory molecule	O	fas apoptotic inhibitory molecule 1	20201124	-
9606	55180	LINS1	-	LINS|MRT27|WINS1	MIM:610350|HGNC:HGNC:30922|Ensembl:ENSG00000140471	15	15q26.3	lines homolog 1	protein-coding	LINS1	lines homolog 1	O	protein Lines homolog 1|WINS1 protein with Drosophila Lines (Lin) homologous domain|mental retardation, non-syndromic, autosomal recessive, 27|truncated LINS1|wnt-signaling molecule Lines homolog 1	20201124	-
9606	55181	SMG8	-	C17orf71	MIM:613175|HGNC:HGNC:25551|Ensembl:ENSG00000167447	17	17q22	SMG8 nonsense mediated mRNA decay factor	protein-coding	SMG8	SMG8 nonsense mediated mRNA decay factor	O	protein SMG8|amplified in breast cancer gene 2 protein|protein smg-8 homolog|smg-8 homolog, nonsense mediated mRNA decay factor	20210118	-
9606	55182	RNF220	-	C1orf164	MIM:616136|HGNC:HGNC:25552|Ensembl:ENSG00000187147	1	1p34.1	ring finger protein 220	protein-coding	RNF220	ring finger protein 220	O	E3 ubiquitin-protein ligase RNF220|RING-type E3 ubiquitin transferase RNF220	20201213	-
9606	55183	RIF1	-	-	MIM:608952|HGNC:HGNC:23207|Ensembl:ENSG00000080345	2	2q23.3	replication timing regulatory factor 1	protein-coding	RIF1	replication timing regulatory factor 1	O	telomere-associated protein RIF1|RAP1 interacting factor homolog|rap1-interacting factor 1 homolog	20201206	-
9606	55184	DZANK1	-	ANKRD64|C20orf12|C20orf84	HGNC:HGNC:15858|Ensembl:ENSG00000089091	20	20p11.23	double zinc ribbon and ankyrin repeat domains 1	protein-coding	DZANK1	double zinc ribbon and ankyrin repeat domains 1	O	double zinc ribbon and ankyrin repeat-containing protein 1|ankyrin repeat domain 64|ankyrin repeat-containing protein C20orf12	20201124	-
9606	55186	SLC25A36	-	PNC2	MIM:616149|HGNC:HGNC:25554|Ensembl:ENSG00000114120	3	3q23	solute carrier family 25 member 36	protein-coding	SLC25A36	solute carrier family 25 member 36	O	solute carrier family 25 member 36|epididymis secretory sperm binding protein|solute carrier family 25 (pyrimidine nucleotide carrier ), member 36	20201213	-
9606	55187	VPS13D	-	SCAR4	MIM:608877|HGNC:HGNC:23595|Ensembl:ENSG00000048707	1	1p36.22-p36.21	vacuolar protein sorting 13 homolog D	protein-coding	VPS13D	vacuolar protein sorting 13 homolog D	O	vacuolar protein sorting-associated protein 13D|vacuolar protein sorting 13D	20201124	-
9606	55188	RIC8B	-	RIC8|hSyn	MIM:609147|HGNC:HGNC:25555|Ensembl:ENSG00000111785	12	12q23.3	RIC8 guanine nucleotide exchange factor B	protein-coding	RIC8B	RIC8 guanine nucleotide exchange factor B	O	synembryn-B|brain synembrin|brain synembryn|resistance to inhibitors of cholinesterase 8 homolog B	20210116	-
9606	55190	NUDT11	-	APS1|ASP1|DIPP3b|DIPP3beta|hDIPP3beta	MIM:300528|HGNC:HGNC:18011|Ensembl:ENSG00000196368	X	Xp11.22	nudix hydrolase 11	protein-coding	NUDT11	nudix hydrolase 11	O	diphosphoinositol polyphosphate phosphohydrolase 3-beta|DIPP-3-beta|DIPP3-beta|diadenosine 5',5'''-P1,P6-hexaphosphate hydrolase 3-beta|diadenosine hexaphosphate hydrolase (AMP-forming)|diphosphoinositol polyphosphate phosphohydrolase 3, beta|hAps1|nucleoside diphosphate-linked moiety X motif 11|nudix (nucleoside diphosphate linked moiety X)-type motif 11|nudix motif 11	20201124	-
9606	55191	NADSYN1	-	VCRL3	MIM:608285|HGNC:HGNC:29832|Ensembl:ENSG00000172890	11	11q13.4	NAD synthetase 1	protein-coding	NADSYN1	NAD synthetase 1	O	glutamine-dependent NAD(+) synthetase|NAD(+) synthase|NAD(+) synthetase|glutamine-dependent NAD synthetase	20210123	-
9606	55192	DNAJC17	-	-	MIM:616844|HGNC:HGNC:25556|Ensembl:ENSG00000104129	15	15q15.1	DnaJ heat shock protein family (Hsp40) member C17	protein-coding	DNAJC17	DnaJ heat shock protein family (Hsp40) member C17	O	dnaJ homolog subfamily C member 17|DnaJ (Hsp40) homolog, subfamily C, member 17	20201124	-
9606	55193	PBRM1	-	BAF180|PB1	MIM:606083|HGNC:HGNC:30064|Ensembl:ENSG00000163939	3	3p21.1	polybromo 1	protein-coding	PBRM1	polybromo 1	O	protein polybromo-1|BRG1-associated factor 180|polybromo-1D	20201213	-
9606	55194	EVA1B	-	C1orf78|FAM176B	HGNC:HGNC:25558|Ensembl:ENSG00000142694	1	1p34.3	eva-1 homolog B	protein-coding	EVA1B	eva-1 homolog B	O	protein eva-1 homolog B|family with sequence similarity 176, member B|protein FAM176B	20201124	-
9606	55195	CCDC198	-	C14orf105	HGNC:HGNC:20189|Ensembl:ENSG00000100557	14	14q22.3	coiled-coil domain containing 198	protein-coding	CCDC198	coiled-coil domain containing 198	O	uncharacterized protein CCDC198|uncharacterized protein C14orf105	20201124	-
9606	55196	RESF1	-	C12orf35|GET|KIAA1551|UTA2-1	HGNC:HGNC:25559|Ensembl:ENSG00000174718	12	12p11.21	retroelement silencing factor 1	protein-coding	RESF1	retroelement silencing factor 1	O	retroelement silencing factor 1|gonad expressed transcript|uncharacterized protein C12orf35	20201124	-
9606	55197	RPRD1A	-	HsT3101|P15RS	MIM:610347|HGNC:HGNC:25560|Ensembl:ENSG00000141425	18	18q12.2	regulation of nuclear pre-mRNA domain containing 1A	protein-coding	RPRD1A	regulation of nuclear pre-mRNA domain containing 1A	O	regulation of nuclear pre-mRNA domain-containing protein 1A|CDKN2B-related protein|Cyclin-dependent kinase inhibitor 2B-related protein (p15INK4B-related protein)|cyclin-dependent kinase 2B-inhibitor-related protein|p15INK4B-related protein	20201124	-
9606	55198	APPL2	-	DIP13B	MIM:606231|HGNC:HGNC:18242|Ensembl:ENSG00000136044	12	12q23.3	adaptor protein, phosphotyrosine interacting with PH domain and leucine zipper 2	protein-coding	APPL2	adaptor protein, phosphotyrosine interacting with PH domain and leucine zipper 2	O	DCC-interacting protein 13-beta|DIP13 beta|adapter protein containing PH domain, PTB domain and leucine zipper motif 2|adaptor protein, phosphotyrosine interaction, PH domain and leucine zipper containing 2	20210110	-
9606	55199	FAM86C1P	-	FAM86C|FAM86C1	MIM:616124|HGNC:HGNC:25561	11	11q13.4	family with sequence similarity 86 member C1, pseudogene	unknown	FAM86C1P	family with sequence similarity 86 member C1, pseudogene	O	family with sequence similarity 86, member C|protein FAM86C1	20201124	-
9606	55200	PLEKHG6	-	MyoGEF	MIM:611743|HGNC:HGNC:25562|Ensembl:ENSG00000008323	12	12p13.31	pleckstrin homology and RhoGEF domain containing G6	protein-coding	PLEKHG6	pleckstrin homology and RhoGEF domain containing G6	O	pleckstrin homology domain-containing family G member 6|PH domain-containing family G member 6|myosin II interacting GEF|myosin interacting guanine nucleotide exchange factor|pleckstrin homology domain containing, family G (with RhoGef domain) member 6	20201124	-
9606	55201	MAP1S	-	BPY2IP1|C19orf5|MAP8|VCY2IP-1|VCY2IP1	MIM:607573|HGNC:HGNC:15715|Ensembl:ENSG00000130479	19	19p13.11	microtubule associated protein 1S	protein-coding	MAP1S	microtubule associated protein 1S	O	microtubule-associated protein 1S|BPY2-interacting protein 1|MAP-1S|VCY2-interacting protein 1|microtubule-associated protein 8|variable charge Y chromosome 2-interacting protein 1	20201213	-
9606	55203	LGI2	-	LGIL2	MIM:608301|HGNC:HGNC:18710|Ensembl:ENSG00000153012	4	4p15.2	leucine rich repeat LGI family member 2	protein-coding	LGI2	leucine rich repeat LGI family member 2	O	leucine-rich repeat LGI family member 2|LGI1-like protein 2|leucine-rich glioma-inactivated protein 2|leucine-rich, glioma inactivated 2	20201124	-
9606	55204	GOLPH3L	-	GPP34R	MIM:612208|HGNC:HGNC:24882|Ensembl:ENSG00000143457	1	1q21.3	golgi phosphoprotein 3 like	protein-coding	GOLPH3L	golgi phosphoprotein 3 like	O	Golgi phosphoprotein 3-like|GPP34-related protein	20201213	-
9606	55205	ZNF532	-	-	MIM:619066|HGNC:HGNC:30940|Ensembl:ENSG00000074657	18	18q21.32	zinc finger protein 532	protein-coding	ZNF532	zinc finger protein 532	O	zinc finger protein 532	20201124	-
9606	55206	SBNO1	-	MOP3|Sno	MIM:614274|HGNC:HGNC:22973|Ensembl:ENSG00000139697	12	12q24.31	strawberry notch homolog 1	protein-coding	SBNO1	strawberry notch homolog 1	O	protein strawberry notch homolog 1|monocyte protein 3	20201124	-
9606	55207	ARL8B	-	ARL10C|Gie1	MIM:616596|HGNC:HGNC:25564|Ensembl:ENSG00000134108	3	3p26.1	ADP ribosylation factor like GTPase 8B	protein-coding	ARL8B	ADP ribosylation factor like GTPase 8B	O	ADP-ribosylation factor-like protein 8B|ADP-ribosylation factor-like 10C|ADP-ribosylation factor-like 8B|ADP-ribosylation factor-like protein 10C|novel small G protein indispensable for equal chromosome segregation 1	20210103	-
9606	55208	DCUN1D2	-	C13orf17|DCNL2	HGNC:HGNC:20328|Ensembl:ENSG00000150401	13	13q34	defective in cullin neddylation 1 domain containing 2	protein-coding	DCUN1D2	defective in cullin neddylation 1 domain containing 2	O	DCN1-like protein 2|DCN1, defective in cullin neddylation 1, domain containing 2|DCUN1 domain-containing protein 2|defective in cullin neddylation protein 1-like protein 2	20201213	-
9606	55209	SETD5	-	-	MIM:615743|HGNC:HGNC:25566|Ensembl:ENSG00000168137	3	3p25.3	SET domain containing 5	protein-coding	SETD5	SET domain containing 5	O	histone-lysine N-methyltransferase SETD5|SET domain-containing protein 5	20201124	-
9606	55210	ATAD3A	-	HAYOS|PHRINL	MIM:612316|HGNC:HGNC:25567|Ensembl:ENSG00000197785	1	1p36.33	ATPase family AAA domain containing 3A	protein-coding	ATAD3A	ATPase family AAA domain containing 3A	O	ATPase family AAA domain-containing protein 3A	20210123	-
9606	55211	DPPA4	-	2410091M23Rik	MIM:614125|HGNC:HGNC:19200|Ensembl:ENSG00000121570	3	3q13.13	developmental pluripotency associated 4	protein-coding	DPPA4	developmental pluripotency associated 4	O	developmental pluripotency-associated protein 4	20201124	-
9606	55212	BBS7	-	BBS2L1	MIM:607590|HGNC:HGNC:18758|Ensembl:ENSG00000138686	4	4q27	Bardet-Biedl syndrome 7	protein-coding	BBS7	Bardet-Biedl syndrome 7	O	Bardet-Biedl syndrome 7 protein|BBS2-like 1	20201124	-
9606	55213	RCBTB1	-	CLLD7|CLLL7|GLP|RDEOA	MIM:607867|HGNC:HGNC:18243|Ensembl:ENSG00000136144	13	13q14.2	RCC1 and BTB domain containing protein 1	protein-coding	RCBTB1	RCC1 and BTB domain containing protein 1	O	RCC1 and BTB domain-containing protein 1|CLL deletion region gene 7 protein|GDP/GTP exchange factor (GEF)-like protein|chronic lymphocytic leukemia deletion region gene 7 protein|regulator of chromosome condensation (RCC1) and BTB (POZ) domain containing protein 1|regulator of chromosome condensation and BTB domain-containing protein 1	20201124	-
9606	55214	P3H2	-	LEPREL1|MCVD|MLAT4	MIM:610341|HGNC:HGNC:19317|Ensembl:ENSG00000090530	3	3q28	prolyl 3-hydroxylase 2	protein-coding	P3H2	prolyl 3-hydroxylase 2	O	prolyl 3-hydroxylase 2|leprecan-like 1|myxoid liposarcoma-associated protein 4|procollagen-proline 3-dioxygenase 2|prolyl 3-hydroxylase 3	20210114	-
9606	55215	FANCI	-	KIAA1794	MIM:611360|HGNC:HGNC:25568|Ensembl:ENSG00000140525	15	15q26.1	FA complementation group I	protein-coding	FANCI	FA complementation group I	O	Fanconi anemia group I protein|Fanconi anemia complementation group I	20201217	-
9606	55216	NKAPD1	-	C11orf57	HGNC:HGNC:25569|Ensembl:ENSG00000150776	11	11q23.1	NKAP domain containing 1	protein-coding	NKAPD1	NKAP domain containing 1	O	uncharacterized protein NKAPD1|NKAP domain containing protein 1|uncharacterized protein C11orf57	20201124	-
9606	55217	TMLHE	-	AUTSX6|BBOX2|TMLD|TMLH|TMLHED|XAP130	MIM:300777|HGNC:HGNC:18308|Ensembl:ENSG00000185973	X	Xq28	trimethyllysine hydroxylase, epsilon	protein-coding	TMLHE	trimethyllysine hydroxylase, epsilon	O	trimethyllysine dioxygenase, mitochondrial|TML hydroxylase|TML-alpha-ketoglutarate dioxygenase|butyrobetaine (gamma), 2-oxoglutarate dioxygenase (gamma-butyrobetaine hydroxylase) 2|epsilon-trimethyllysine 2-oxoglutarate dioxygenase|epsilon-trimethyllysine hydroxylase	20210114	-
9606	55218	EXD2	-	C14orf114|EXDL2	MIM:616940|HGNC:HGNC:20217|Ensembl:ENSG00000081177	14	14q24.1	exonuclease 3'-5' domain containing 2	protein-coding	EXD2	exonuclease 3'-5' domain containing 2	O	exonuclease 3'-5' domain-containing protein 2|3'-5' exoribonuclease EXD2|exonuclease 3'-5' domain-like 2|exonuclease 3'-5' domain-like-containing protein 2	20201213	-
9606	55219	MACO1	-	MACOILIN|TMEM57	MIM:610301|HGNC:HGNC:25572|Ensembl:ENSG00000204178	1	1p36.11|1p36.11	macoilin 1	protein-coding	MACO1	macoilin 1	O	macoilin|transmembrane protein 57	20201206	-
9606	55220	KLHDC8A	-	-	MIM:614503|HGNC:HGNC:25573|Ensembl:ENSG00000162873	1	1q32.1	kelch domain containing 8A	protein-coding	KLHDC8A	kelch domain containing 8A	O	kelch domain-containing protein 8A|S-delta-E1|substitute for delta-EGFR expression 1	20201124	-
9606	55222	LRRC20	-	-	HGNC:HGNC:23421|Ensembl:ENSG00000172731	10	10q22.1	leucine rich repeat containing 20	protein-coding	LRRC20	leucine rich repeat containing 20	O	leucine-rich repeat-containing protein 20	20201124	-
9606	55223	TRIM62	-	DEAR1	MIM:616755|HGNC:HGNC:25574|Ensembl:ENSG00000116525	1	1p35.1	tripartite motif containing 62	protein-coding	TRIM62	tripartite motif containing 62	O	E3 ubiquitin-protein ligase TRIM62|RING-type E3 ubiquitin transferase TRIM62|ductal epithelium-associated RING Chromosome 1|tripartite motif-containing protein 62	20201213	-
9606	55224	ETNK2	-	EKI2|HMFT1716	MIM:609859|HGNC:HGNC:25575|Ensembl:ENSG00000143845	1	1q32.1	ethanolamine kinase 2	protein-coding	ETNK2	ethanolamine kinase 2	O	ethanolamine kinase 2|ethanolamine kinase-like protein	20201124	-
9606	55225	RAVER2	-	-	MIM:609953|HGNC:HGNC:25577|Ensembl:ENSG00000162437	1	1p31.3	ribonucleoprotein, PTB binding 2	protein-coding	RAVER2	ribonucleoprotein, PTB binding 2	O	ribonucleoprotein PTB-binding 2|protein raver-2	20210117	-
9606	55226	NAT10	-	ALP|Kre33|NET43	MIM:609221|HGNC:HGNC:29830|Ensembl:ENSG00000135372	11	11p13	N-acetyltransferase 10	protein-coding	NAT10	N-acetyltransferase 10	O	RNA cytidine acetyltransferase|18S rRNA cytosine acetyltransferase|N-acetyltransferase 10 (GCN5-related)|N-acetyltransferase-like protein	20210103	-
9606	55227	LRRC1	-	LANO|dJ523E19.1	MIM:608195|HGNC:HGNC:14307|Ensembl:ENSG00000137269	6	6p12.1	leucine rich repeat containing 1	protein-coding	LRRC1	leucine rich repeat containing 1	O	leucine-rich repeat-containing protein 1|LANO adapter protein|LAP (leucine-rich repeats and PDZ) and no PDZ protein|LAP and no PDZ protein	20210103	-
9606	55228	PNMA8A	-	PNMAL1	HGNC:HGNC:25578|Ensembl:ENSG00000182013	19	19q13.32	PNMA family member 8A	protein-coding	PNMA8A	PNMA family member 8A	O	paraneoplastic antigen-like protein 8A|PNMA-like protein 1|paraneoplastic Ma antigen family like 1|paraneoplastic Ma antigen family member 8A	20201124	-
9606	55229	PANK4	-	-	MIM:606162|HGNC:HGNC:19366|Ensembl:ENSG00000157881	1	1p36.32	pantothenate kinase 4 (inactive)	protein-coding	PANK4	pantothenate kinase 4 (inactive)	O	4'-phosphopantetheine phosphatase|inactive pantothenic acid kinase 4|pantothenic acid kinase 4	20201124	-
9606	55230	USP40	-	-	MIM:610570|HGNC:HGNC:20069|Ensembl:ENSG00000085982	2	2q37.1	ubiquitin specific peptidase 40	protein-coding	USP40	ubiquitin specific peptidase 40	O	ubiquitin carboxyl-terminal hydrolase 40|deubiquitinating enzyme 40|ubiquitin specific protease 40|ubiquitin thioesterase 40|ubiquitin thiolesterase 40|ubiquitin-specific-processing protease 40	20201213	-
9606	55231	CCDC87	-	-	HGNC:HGNC:25579|Ensembl:ENSG00000182791	11	11q13.2	coiled-coil domain containing 87	protein-coding	CCDC87	coiled-coil domain containing 87	O	coiled-coil domain-containing protein 87	20201124	-
9606	55233	MOB1A	-	C2orf6|MATS1|MOB1|MOBK1B|MOBKL1B|Mob4B	MIM:609281|HGNC:HGNC:16015|Ensembl:ENSG00000114978	2	2p13.1	MOB kinase activator 1A	protein-coding	MOB1A	MOB kinase activator 1A	O	MOB kinase activator 1A|MOB1 Mps One Binder homolog A|MOB1, Mps One Binder kinase activator-like 1B|mob1 alpha|mob1 homolog 1B|mps one binder kinase activator-like 1B	20201213	-
9606	55234	SMU1	-	BWD|SMU-1|fSAP57	MIM:617811|HGNC:HGNC:18247|Ensembl:ENSG00000122692	9	9p21.1	SMU1 DNA replication regulator and spliceosomal factor	protein-coding	SMU1	SMU1 DNA replication regulator and spliceosomal factor	O	WD40 repeat-containing protein SMU1|DNA replication regulator and spliceosomal factor|brain-enriched WD-repeat protein|functional spliceosome-associated protein 57|smu-1 suppressor of mec-8 and unc-52 homolog|smu-1 suppressor of mec-8 and unc-52 protein homolog	20210103	-
9606	55236	UBA6	-	E1-L2|MOP-4|UBE1L2	MIM:611361|HGNC:HGNC:25581|Ensembl:ENSG00000033178	4	4q13.2	ubiquitin like modifier activating enzyme 6	protein-coding	UBA6	ubiquitin like modifier activating enzyme 6	O	ubiquitin-like modifier-activating enzyme 6|UBA6, ubiquitin-activating enzyme E1|monocyte protein 4|ubiquitin-activating enzyme 6|ubiquitin-activating enzyme E1-like 2|ubiquitin-activating enzyme E1-like protein 2	20201213	-
9606	55237	VRTN	-	C14orf115|vertnin	HGNC:HGNC:20223|Ensembl:ENSG00000133980	14	14q24.3	vertebrae development associated	protein-coding	VRTN	vertebrae development associated	O	vertnin|vertebrae development homolog (pig)	20201124	-
9606	55238	SLC38A7	-	SNAT7	MIM:614236|HGNC:HGNC:25582|Ensembl:ENSG00000103042	16	16q21	solute carrier family 38 member 7	protein-coding	SLC38A7	solute carrier family 38 member 7	O	putative sodium-coupled neutral amino acid transporter 7|amino acid transporter	20201124	-
9606	55239	OGFOD1	-	TPA1	MIM:615857|HGNC:HGNC:25585|Ensembl:ENSG00000087263	16	16q13	2-oxoglutarate and iron dependent oxygenase domain containing 1	protein-coding	OGFOD1	2-oxoglutarate and iron dependent oxygenase domain containing 1	O	prolyl 3-hydroxylase OGFOD1|2-oxoglutarate and iron-dependent oxygenase domain-containing protein 1|TPA1, termination and polyadenylation 1, homolog|termination and polyadenylation 1 homolog|uS12 prolyl 3-hydroxylase	20210114	-
9606	55240	STEAP3	-	AHMIO2|STMP3|TSAP6|dudlin-2|dudulin-2|pHyde	MIM:609671|HGNC:HGNC:24592|Ensembl:ENSG00000115107	2	2q14.2	STEAP3 metalloreductase	protein-coding	STEAP3	STEAP3 metalloreductase	O	metalloreductase STEAP3|STEAP family member 3, metalloreductase|six-transmembrane epithelial antigen of prostate 3|tumor suppressor pHyde|tumor suppressor-activated pathway protein 6	20210114	-
9606	55243	KIRREL1	-	KIRREL|NEPH1	MIM:607428|HGNC:HGNC:15734|Ensembl:ENSG00000183853	1	1q23.1	kirre like nephrin family adhesion molecule 1	protein-coding	KIRREL1	kirre like nephrin family adhesion molecule 1	O	kin of IRRE-like protein 1|kin of IRRE like|kin of irregular chiasm-like protein 1|nephrin related|nephrin-like protein 1	20210103	-
9606	55244	SLC47A1	-	MATE1	MIM:609832|HGNC:HGNC:25588|Ensembl:ENSG00000142494	17	17p11.2	solute carrier family 47 member 1	protein-coding	SLC47A1	solute carrier family 47 member 1	O	multidrug and toxin extrusion protein 1|MATE-1|hMATE-1|multidrug and toxin extrusion 1|solute carrier family 47 (multidrug and toxin extrusion), member 1	20201124	-
9606	55245	UQCC1	-	BFZB|C20orf44|CBP3|UQCC	MIM:611797|HGNC:HGNC:15891|Ensembl:ENSG00000101019	20	20q11.22	ubiquinol-cytochrome c reductase complex assembly factor 1	protein-coding	UQCC1	ubiquinol-cytochrome c reductase complex assembly factor 1	O	ubiquinol-cytochrome-c reductase complex assembly factor 1|bFGF-repressed Zic-binding protein|basic FGF-repressed Zic-binding protein|cytochrome B protein synthesis 3 homolog|ubiquinol-cytochrome c reductase complex chaperone CBP3 homolog	20201124	-
9606	55246	CCDC25	-	-	MIM:619100|HGNC:HGNC:25591|Ensembl:ENSG00000147419	8	8p21.1	coiled-coil domain containing 25	protein-coding	CCDC25	coiled-coil domain containing 25	O	coiled-coil domain-containing protein 25	20201124	-
9606	55247	NEIL3	-	FGP2|FPG2|NEI3|ZGRF3|hFPG2|hNEI3	MIM:608934|HGNC:HGNC:24573|Ensembl:ENSG00000109674	4	4q34.3	nei like DNA glycosylase 3	protein-coding	NEIL3	nei like DNA glycosylase 3	O	endonuclease 8-like 3|DNA glycosylase FPG2|DNA glycosylase hFPG2|DNA glycosylase/AP lyase Neil3|endonuclease VIII-like 3|nei endonuclease VIII-like 3|nei-like protein 3|zinc finger, GRF-type containing 3	20201213	-
9606	55248	PACC1	-	ASOR|C1orf75|PAC|PAORAC|TMEM206|hPAC|hTMEM206	MIM:618427|HGNC:HGNC:25593|Ensembl:ENSG00000065600	1	1q32.3	proton activated chloride channel 1	protein-coding	PACC1	proton activated chloride channel 1	O	proton-activated chloride channel|acid-sensitive outwardly-rectifying anion channel|proton-activated outwardly rectifying anion channel|transmembrane protein 206	20210123	-
9606	55249	YY1AP1	-	GRNG|HCCA1|HCCA2|YY1AP	MIM:607860|HGNC:HGNC:30935|Ensembl:ENSG00000163374	1	1q22	YY1 associated protein 1	protein-coding	YY1AP1	YY1 associated protein 1	O	YY1-associated protein 1|hepatocellular carcinoma susceptibility protein|hepatocellular carcinoma-associated protein 2	20201213	-
9606	55250	ELP2	-	MRT58|SHINC-2|STATIP1|StIP	MIM:616054|HGNC:HGNC:18248|Ensembl:ENSG00000134759	18	18q12.2	elongator acetyltransferase complex subunit 2	protein-coding	ELP2	elongator acetyltransferase complex subunit 2	O	elongator complex protein 2|STAT3-interacting protein 1|elongation protein 2 homolog|elongator protein 2|signal transducer and activator of transcription 3 interacting protein 1	20201124	-
9606	55251	PCMTD2	-	C20orf36	HGNC:HGNC:15882|Ensembl:ENSG00000203880	20	20q13.33	protein-L-isoaspartate (D-aspartate) O-methyltransferase domain containing 2	protein-coding	PCMTD2	protein-L-isoaspartate (D-aspartate) O-methyltransferase domain containing 2	O	protein-L-isoaspartate O-methyltransferase domain-containing protein 2	20201124	-
9606	55252	ASXL2	-	ASXH2|SHAPNS	MIM:612991|HGNC:HGNC:23805|Ensembl:ENSG00000143970	2	2p23.3	ASXL transcriptional regulator 2	protein-coding	ASXL2	ASXL transcriptional regulator 2	O	putative Polycomb group protein ASXL2|additional sex combs like 2, transcriptional regulator|additional sex combs-like protein 2|polycomb group protein ASXH2	20210123	-
9606	55253	TYW1	-	RSAFD1|TYW1A|YPL207W	MIM:611243|HGNC:HGNC:25598|Ensembl:ENSG00000198874	7	7q11.21	tRNA-yW synthesizing protein 1 homolog	protein-coding	TYW1	tRNA-yW synthesizing protein 1 homolog	O	S-adenosyl-L-methionine-dependent tRNA 4-demethylwyosine synthase TYW1|radical S-adenosyl methionine and flavodoxin domain-containing protein 1|radical S-adenosyl methionine and flavodoxin domains 1|tRNA wybutosine-synthesizing protein 1 homolog|tRNA-yW synthesizing protein 1 homolog A	20210114	-
9606	55254	TMEM39A	-	SUSR2	HGNC:HGNC:25600|Ensembl:ENSG00000176142	3	3q13.33	transmembrane protein 39A	protein-coding	TMEM39A	transmembrane protein 39A	O	transmembrane protein 39A|suppressor of SQST-1 aggregates in rpl-43 mutants	20201124	-
9606	55255	WDR41	-	MSTP048	MIM:617502|HGNC:HGNC:25601|Ensembl:ENSG00000164253	5	5q13.3-q14.1	WD repeat domain 41	protein-coding	WDR41	WD repeat domain 41	O	WD repeat-containing protein 41	20201213	-
9606	55256	ADI1	-	APL1|ARD|Fe-ARD|HMFT1638|MTCBP1|Ni-ARD|SIPL|mtnD	MIM:613400|HGNC:HGNC:30576|Ensembl:ENSG00000182551	2	2p25.3	acireductone dioxygenase 1	protein-coding	ADI1	acireductone dioxygenase 1	O	1,2-dihydroxy-3-keto-5-methylthiopentene dioxygenase|MT1-MMP cytoplasmic tail-binding protein-1|acireductone dioxygenase (Fe(2+)-requiring)|acireductone dioxygenase (Ni(2+)-requiring)|membrane-type 1 matrix metalloproteinase cytoplasmic tail binding protein-1|submergence induced protein 2|submergence-induced protein-like factor	20210114	-
9606	55257	MRGBP	-	C20orf20|Eaf7|MRG15BP|URCC4	MIM:611157|HGNC:HGNC:15866|Ensembl:ENSG00000101189	20	20q13.33	MRG domain binding protein	protein-coding	MRGBP	MRG domain binding protein	O	MRG/MORF4L-binding protein|MRG-binding protein|MRG/MORF4L binding protein|up-regulated in colon cancer 4	20201124	-
9606	55258	THNSL2	-	SOFAT|THS2|TSH2	MIM:611261|HGNC:HGNC:25602|Ensembl:ENSG00000144115	2	2p11.2	threonine synthase like 2	protein-coding	THNSL2	threonine synthase like 2	O	threonine synthase-like 2|secreted osteoclastogenic factor of activated T cells	20201124	-
9606	55259	CFAP94	-	CASC1|LAS1|PPP1R54	MIM:616906|HGNC:HGNC:29599|Ensembl:ENSG00000118307	12	12p12.1	cilia and flagella associated protein 94	protein-coding	CFAP94	cilia and flagella associated protein 94	O	dynein intermediate chain CFAP94, axonemal|cancer susceptibility 1|cancer susceptibility candidate 1|cancer susceptibility candidate gene 1 protein|lung adenoma susceptibility 1-like protein|protein CASC1|protein phosphatase 1 regulatory subunit 54	20201124	-
9606	55260	TMEM143	-	-	HGNC:HGNC:25603|Ensembl:ENSG00000161558	19	19q13.33	transmembrane protein 143	protein-coding	TMEM143	transmembrane protein 143	O	transmembrane protein 143	20201124	-
9606	55262	TRAPPC14	-	C7orf43|MAP11|MCPH25	MIM:618350|HGNC:HGNC:25604|Ensembl:ENSG00000146826	7	7q22.1	trafficking protein particle complex 14	protein-coding	TRAPPC14	trafficking protein particle complex 14	O	microtubule-associated protein 11|microtubule associated protein 11|uncharacterized protein C7orf43	20210123	-
9606	55266	TMEM19	-	-	HGNC:HGNC:25605|Ensembl:ENSG00000139291	12	12q21.1	transmembrane protein 19	protein-coding	TMEM19	transmembrane protein 19	O	transmembrane protein 19	20201124	-
9606	55267	PRR34	-	C22orf26	HGNC:HGNC:25606	22	22q13.31	PRR34 long non-coding RNA	ncRNA	PRR34	PRR34 long non-coding RNA	O	proline rich 34|proline-rich protein 34	20201124	-
9606	55268	ECHDC2	-	-	HGNC:HGNC:23408|Ensembl:ENSG00000121310	1	1p32.3	enoyl-CoA hydratase domain containing 2	protein-coding	ECHDC2	enoyl-CoA hydratase domain containing 2	O	enoyl-CoA hydratase domain-containing protein 2, mitochondrial|enoyl Coenzyme A hydratase domain containing 2	20201124	-
9606	55269	PSPC1	-	PSP1	MIM:612408|HGNC:HGNC:20320|Ensembl:ENSG00000121390	13	13q12.11	paraspeckle component 1	protein-coding	PSPC1	paraspeckle component 1	O	paraspeckle component 1|paraspeckle protein 1	20210103	-
9606	55270	NUDT15	-	MTH2|NUDT15D	MIM:615792|HGNC:HGNC:23063|Ensembl:ENSG00000136159	13	13q14.2	nudix hydrolase 15	protein-coding	NUDT15	nudix hydrolase 15	O	nucleotide triphosphate diphosphatase NUDT15|8-oxo-dGTPase NUDT15|mutT homolog 2|nucleoside diphosphate-linked to another moiety X hydrolase 15|nudix (nucleoside diphosphate linked moiety X)-type motif 15|probable 7,8-dihydro-8-oxoguanine triphosphatase NUDT15|probable 8-oxo-dGTP diphosphatase NUDT15	20201124	-
9606	55272	IMP3	-	BRMS2|C15orf12|MRPS4	MIM:612980|HGNC:HGNC:14497|Ensembl:ENSG00000177971	15	15q24.2	IMP U3 small nucleolar ribonucleoprotein 3	protein-coding	IMP3	IMP U3 small nucleolar ribonucleoprotein 3	O	U3 small nucleolar ribonucleoprotein protein IMP3|IMP3, U3 small nucleolar ribonucleoprotein, homolog|U3 snoRNP protein 3 homolog|U3 snoRNP protein IMP3	20201124	-
9606	55273	TMEM100	-	-	MIM:616334|HGNC:HGNC:25607|Ensembl:ENSG00000166292	17	17q22	transmembrane protein 100	protein-coding	TMEM100	transmembrane protein 100	O	transmembrane protein 100	20201124	-
9606	55274	PHF10	-	BAF45A|XAP135	MIM:613069|HGNC:HGNC:18250|Ensembl:ENSG00000130024	6	6q27	PHD finger protein 10	protein-coding	PHF10	PHD finger protein 10	O	PHD finger protein 10|BRG1-associated factor 45a|BRG1-associated factor, 45-KD, A|PHD zinc finger protein XAP135	20201213	-
9606	55275	VPS53	-	HCCS1|PCH2E|hVps53L|pp13624	MIM:615850|HGNC:HGNC:25608|Ensembl:ENSG00000141252	17	17p13.3	VPS53 subunit of GARP complex	protein-coding	VPS53	VPS53 subunit of GARP complex	O	vacuolar protein sorting-associated protein 53 homolog|VPS53, GARP complex subunit|hepatocellular carcinoma suppressor 1	20201213	-
9606	55276	PGM2	-	MSTP006	MIM:172000|HGNC:HGNC:8906|Ensembl:ENSG00000169299	4	4p14	phosphoglucomutase 2	protein-coding	PGM2	phosphoglucomutase 2	O	phosphoglucomutase-2|PGM 2|glucose phosphomutase 2|phosphodeoxyribomutase	20201124	-
9606	55277	FGGY	-	-	MIM:611370|HGNC:HGNC:25610|Ensembl:ENSG00000172456	1	1p32.1	FGGY carbohydrate kinase domain containing	protein-coding	FGGY	FGGY carbohydrate kinase domain containing	O	FGGY carbohydrate kinase domain-containing protein|D-ribulokinase	20201124	-
9606	55278	QRSL1	-	COXPD40|GatA	MIM:617209|HGNC:HGNC:21020|Ensembl:ENSG00000130348	6	6q21	glutaminyl-tRNA amidotransferase subunit QRSL1	protein-coding	QRSL1	glutaminyl-tRNA amidotransferase subunit QRSL1	O	glutamyl-tRNA(Gln) amidotransferase subunit A, mitochondrial|QRSL1, glutaminyl-tRNA amidotransferase subunit A|glu-AdT subunit A|glutaminyl-tRNA synthase (glutamine-hydrolyzing)-like 1|glutaminyl-tRNA synthase-like protein 1|glutamyl-tRNA(Gln) amidotransferase subunit A homolog|glutamyl-tRNA(Gln) amidotransferase, subunit A	20210123	-
9606	55279	ZNF654	-	-	HGNC:HGNC:25612|Ensembl:ENSG00000175105	3	3p11.1	zinc finger protein 654	protein-coding	ZNF654	zinc finger protein 654	O	zinc finger protein 654|melanoma-associated antigen	20201213	-
9606	55280	CWF19L1	-	C19L1|SCAR17|hDrn1	MIM:616120|HGNC:HGNC:25613|Ensembl:ENSG00000095485	10	10q24.31	CWF19 like cell cycle control factor 1	protein-coding	CWF19L1	CWF19 like cell cycle control factor 1	O	CWF19-like protein 1|CWF19 like 1, cell cycle control|CWF19-like 1 cell cycle control|human Dbr1 associated ribonuclease 1	20201213	-
9606	55281	TMEM140	-	-	HGNC:HGNC:21870|Ensembl:ENSG00000146859	7	7q33	transmembrane protein 140	protein-coding	TMEM140	transmembrane protein 140	O	transmembrane protein 140	20201206	-
9606	55282	LRRC36	-	RORBP70|XLHSRF2	HGNC:HGNC:25615|Ensembl:ENSG00000159708	16	16q22.1	leucine rich repeat containing 36	protein-coding	LRRC36	leucine rich repeat containing 36	O	leucine-rich repeat-containing protein 36|ROR gamma binding protein 70|heat shock regulated 2	20201124	-
9606	55283	MCOLN3	-	TRP-ML3|TRPML3	MIM:607400|HGNC:HGNC:13358|Ensembl:ENSG00000055732	1	1p22.3	mucolipin TRP cation channel 3	protein-coding	MCOLN3	mucolipin TRP cation channel 3	O	mucolipin-3|mucolipin 3|transient receptor potential channel mucolipin 3	20210103	-
9606	55284	UBE2W	-	UBC-16|UBC16	MIM:614277|HGNC:HGNC:25616|Ensembl:ENSG00000104343	8	8q21.11	ubiquitin conjugating enzyme E2 W	protein-coding	UBE2W	ubiquitin conjugating enzyme E2 W	O	ubiquitin-conjugating enzyme E2 W|E2 ubiquitin-conjugating enzyme W|N-terminal E2 ubiquitin-conjugating enzyme|N-terminus-conjugating E2|ubiquitin carrier protein W|ubiquitin conjugating enzyme E2 W (putative)|ubiquitin conjugating enzyme E2W (putative)|ubiquitin-conjugating enzyme 16|ubiquitin-conjugating enzyme 2W|ubiquitin-protein ligase W	20201206	-
9606	55285	RBM41	-	-	HGNC:HGNC:25617|Ensembl:ENSG00000089682	X	Xq22.3	RNA binding motif protein 41	protein-coding	RBM41	RNA binding motif protein 41	O	RNA-binding protein 41	20201124	-
9606	55286	C4orf19	-	-	HGNC:HGNC:25618|Ensembl:ENSG00000154274	4	4p14	chromosome 4 open reading frame 19	protein-coding	C4orf19	chromosome 4 open reading frame 19	O	uncharacterized protein C4orf19	20201124	-
9606	55287	TMEM40	-	-	HGNC:HGNC:25620|Ensembl:ENSG00000088726	3	3p25.2	transmembrane protein 40	protein-coding	TMEM40	transmembrane protein 40	O	transmembrane protein 40	20201124	-
9606	55288	RHOT1	-	ARHT1|MIRO-1|MIRO1	MIM:613888|HGNC:HGNC:21168|Ensembl:ENSG00000126858	17	17q11.2	ras homolog family member T1	protein-coding	RHOT1	ras homolog family member T1	O	mitochondrial Rho GTPase 1|mitochondrial Rho (MIRO) GTPase 1|rac-GTP binding protein-like protein|ras homolog gene family, member T1	20210103	-
9606	55289	ACOXL	-	-	HGNC:HGNC:25621|Ensembl:ENSG00000153093	2	2q13	acyl-CoA oxidase like	protein-coding	ACOXL	acyl-CoA oxidase like	O	acyl-coenzyme A oxidase-like protein|acyl-CoA oxidase-like protein	20201208	-
9606	55290	BRF2	-	BRFU|TFIIIB50	MIM:607013|HGNC:HGNC:17298|Ensembl:ENSG00000104221	8	8p11.23	BRF2 RNA polymerase III transcription initiation factor subunit	protein-coding	BRF2	BRF2 RNA polymerase III transcription initiation factor subunit	O	transcription factor IIIB 50 kDa subunit|B-related factor 2|BRF-2|BRF2, RNA polymerase III transcription initiation factor 50 kDa subunit|BRF2, subunit of RNA polymerase III transcription initiation factor, BRF1-like|RNA polymerase III transcription initiation factor BRFU|hBRFU|hTFIIIB50|transcription factor IIB- related factor, TFIIIB50	20201213	-
9606	55291	PPP6R3	-	C11orf23|PP6R3|SAP190|SAPL|SAPLa|SAPS3	MIM:610879|HGNC:HGNC:1173|Ensembl:ENSG00000110075	11	11q13.2	protein phosphatase 6 regulatory subunit 3	protein-coding	PPP6R3	protein phosphatase 6 regulatory subunit 3	O	serine/threonine-protein phosphatase 6 regulatory subunit 3|SAPS domain family, member 3|sporulation-induced transcript 4-associated protein SAPL	20210103	-
9606	55293	UEVLD	-	ATTP|UEV3	MIM:610985|HGNC:HGNC:30866|Ensembl:ENSG00000151116	11	11p15.1	UEV and lactate/malate dehyrogenase domains	protein-coding	UEVLD	UEV and lactate/malate dehyrogenase domains	O	ubiquitin-conjugating enzyme E2 variant 3|EV and lactate/malate dehydrogenase domain-containing protein|UEV-3|signaling molecule ATTP	20210114	-
9606	55294	FBXW7	-	AGO|CDC4|FBW6|FBW7|FBX30|FBXO30|FBXW6|SEL-10|SEL10|hAgo|hCdc4	MIM:606278|HGNC:HGNC:16712|Ensembl:ENSG00000109670	4	4q31.3	F-box and WD repeat domain containing 7	protein-coding	FBXW7	F-box and WD repeat domain containing 7	O	F-box/WD repeat-containing protein 7|F-box and WD repeat domain containing 7, E3 ubiquitin protein ligase|F-box and WD-40 domain protein 7 (archipelago homolog, Drosophila)|F-box protein FBW7|F-box protein FBX30|F-box protein SEL-10|archipelago|homolog of C elegans sel-10	20210118	-
9606	55295	KLHL26	-	-	HGNC:HGNC:25623|Ensembl:ENSG00000167487	19	19p13.11	kelch like family member 26	protein-coding	KLHL26	kelch like family member 26	O	kelch-like protein 26|kelch-like 26	20201124	-
9606	55296	TBC1D19	-	-	HGNC:HGNC:25624|Ensembl:ENSG00000109680	4	4p15.2	TBC1 domain family member 19	protein-coding	TBC1D19	TBC1 domain family member 19	O	TBC1 domain family member 19	20201124	-
9606	55297	CCDC91	-	HSD8|p56	MIM:617366|HGNC:HGNC:24855|Ensembl:ENSG00000123106	12	12p11.22	coiled-coil domain containing 91	protein-coding	CCDC91	coiled-coil domain containing 91	O	coiled-coil domain-containing protein 91|GGA-binding partner|p56 accessory protein	20210103	-
9606	55298	RNF121	-	-	HGNC:HGNC:21070|Ensembl:ENSG00000137522	11	11q13.4	ring finger protein 121	protein-coding	RNF121	ring finger protein 121	O	RING finger protein 121	20201124	-
9606	55299	BRIX1	-	BRIX|BXDC2	MIM:618466|HGNC:HGNC:24170|Ensembl:ENSG00000113460	5	5p13.2	biogenesis of ribosomes BRX1	protein-coding	BRIX1	biogenesis of ribosomes BRX1	O	ribosome biogenesis protein BRX1 homolog|BRX1, biogenesis of ribosomes, homolog|brix domain containing 2|brix domain-containing protein 2	20210103	-
9606	55300	PI4K2B	-	PI4KIIB|PIK42B	MIM:612101|HGNC:HGNC:18215|Ensembl:ENSG00000038210	4	4p15.2	phosphatidylinositol 4-kinase type 2 beta	protein-coding	PI4K2B	phosphatidylinositol 4-kinase type 2 beta	O	phosphatidylinositol 4-kinase type 2-beta|PI4KII-BETA|phosphatidylinositol 4-kinase type-II beta	20201124	-
9606	55301	OLAH	-	AURA1|SAST|TE2|THEDC1	HGNC:HGNC:25625|Ensembl:ENSG00000152463	10	10p13	oleoyl-ACP hydrolase	protein-coding	OLAH	oleoyl-ACP hydrolase	O	S-acyl fatty acid synthase thioesterase, medium chain|augmented in rheumatoid arthritis 1|oleoyl-acyl-carrier-protein hydrolase|thioesterase 2|thioesterase II|thioesterase domain containing 1|thioesterase domain-containing protein 1	20201124	-
9606	55303	GIMAP4	-	IAN-1|IAN1|IMAP4|MSTP062	MIM:608087|HGNC:HGNC:21872|Ensembl:ENSG00000133574	7	7q36.1	GTPase, IMAP family member 4	protein-coding	GIMAP4	GTPase, IMAP family member 4	O	GTPase IMAP family member 4|human immune associated nucleotide 1|immune-associated nucleotide-binding protein 1|immunity associated protein 4|immunity-associated nucleotide 1 protein	20201124	-
9606	55304	SPTLC3	-	C20orf38|LCB 3|LCB2B|LCB3|SPT 3|SPT3|SPTLC2L|dJ718P11|dJ718P11.1|hLCB2b	MIM:611120|HGNC:HGNC:16253|Ensembl:ENSG00000172296	20	20p12.1	serine palmitoyltransferase long chain base subunit 3	protein-coding	SPTLC3	serine palmitoyltransferase long chain base subunit 3	O	serine palmitoyltransferase 3|long chain base biosynthesis protein 2b|long chain base biosynthesis protein 3|serine palmitoyltransferase, long chain base subunit 2-like (aminotransferase 2)|serine-palmitoyl-CoA transferase 3	20201124	-
9606	55308	DDX19A	-	DDX19-DDX19L|DDX19L	HGNC:HGNC:25628|Ensembl:ENSG00000168872	16	16q22.1	DEAD-box helicase 19A	protein-coding	DDX19A	DEAD-box helicase 19A	O	ATP-dependent RNA helicase DDX19A|DDX19-like protein|DEAD (Asp-Glu-Ala-As) box polypeptide 19A|DEAD (Asp-Glu-Ala-Asp) box polypeptide 19A|DEAD box protein 19A|RNA helicase	20201124	-
9606	55311	ZNF444	-	EZF-2|EZF2|ZSCAN17	MIM:607874|HGNC:HGNC:16052|Ensembl:ENSG00000167685	19	19q13.43	zinc finger protein 444	protein-coding	ZNF444	zinc finger protein 444	O	zinc finger protein 444|endothelial zinc finger protein 2|zinc finger and SCAN domain-containing protein 17	20201213	-
9606	55312	RFK	-	RIFK	MIM:613010|HGNC:HGNC:30324|Ensembl:ENSG00000135002	9	9q21.13	riboflavin kinase	protein-coding	RFK	riboflavin kinase	O	riboflavin kinase|0610038L10Rik|ATP:riboflavin 5'-phosphotransferase|flavokinase	20201124	-
9606	55313	CPPED1	-	CSTP1	MIM:615603|HGNC:HGNC:25632|Ensembl:ENSG00000103381	16	16p13.12	calcineurin like phosphoesterase domain containing 1	protein-coding	CPPED1	calcineurin like phosphoesterase domain containing 1	O	serine/threonine-protein phosphatase CPPED1|calcineurin-like phosphoesterase domain-containing protein 1|complete S-transactivated protein 1	20201124	-
9606	55314	TMEM144	-	-	HGNC:HGNC:25633|Ensembl:ENSG00000164124	4	4q32.1	transmembrane protein 144	protein-coding	TMEM144	transmembrane protein 144	O	transmembrane protein 144	20201124	-
9606	55315	SLC29A3	-	ENT3|HCLAP|HJCD|PHID	MIM:612373|HGNC:HGNC:23096|Ensembl:ENSG00000198246	10	10q22.1	solute carrier family 29 member 3	protein-coding	SLC29A3	solute carrier family 29 member 3	O	equilibrative nucleoside transporter 3|solute carrier family 29 (equilibrative nucleoside transporter), member 3|solute carrier family 29 (nucleoside transporters), member 3	20201124	-
9606	55316	RSAD1	-	HemW	HGNC:HGNC:25634|Ensembl:ENSG00000136444	17	17q21.33	radical S-adenosyl methionine domain containing 1	protein-coding	RSAD1	radical S-adenosyl methionine domain containing 1	O	radical S-adenosyl methionine domain-containing protein 1, mitochondrial|oxygen-independent coproporphyrinogen-III oxidase-like protein RSAD1|putative heme chaperone	20210114	-
9606	55317	AP5S1	-	C20orf29	MIM:614824|HGNC:HGNC:15875|Ensembl:ENSG00000125843	20	20p13	adaptor related protein complex 5 subunit sigma 1	protein-coding	AP5S1	adaptor related protein complex 5 subunit sigma 1	O	AP-5 complex subunit sigma-1|adapter-related protein complex 5 sigma subunit|adaptor related protein complex 5 sigma 1 subunit|adaptor-related protein complex 5 sigma subunit|protein C20orf29|sigma5	20201124	-
9606	55319	TMA16	-	C4orf43	HGNC:HGNC:25638|Ensembl:ENSG00000198498	4	4q32.2	translation machinery associated 16 homolog	protein-coding	TMA16	translation machinery associated 16 homolog	O	translation machinery-associated protein 16|UPF0534 protein C4orf43	20210103	-
9606	55320	MIS18BP1	-	C14orf106|HSA242977|KNL2|M18BP1	MIM:618139|HGNC:HGNC:20190|Ensembl:ENSG00000129534	14	14q21.2	MIS18 binding protein 1	protein-coding	MIS18BP1	MIS18 binding protein 1	O	mis18-binding protein 1|P243|hsKNL-2|kinetochore null 2 homolog|kinetochore-associated protein KNL-2 homolog|putative protein p243 which interacts with transcription factor Sp1	20201124	-
9606	55321	TMEM74B	-	C20orf46	HGNC:HGNC:15893|Ensembl:ENSG00000125895	20	20p13	transmembrane protein 74B	protein-coding	TMEM74B	transmembrane protein 74B	O	transmembrane protein 74B|transmembrane protein C20orf46	20201124	-
9606	55322	C5orf22	-	-	HGNC:HGNC:25639|Ensembl:ENSG00000082213	5	5p13.3	chromosome 5 open reading frame 22	protein-coding	C5orf22	chromosome 5 open reading frame 22	O	UPF0489 protein C5orf22	20210118	-
9606	55323	LARP6	-	ACHN	MIM:611300|HGNC:HGNC:24012|Ensembl:ENSG00000166173	15	15q23	La ribonucleoprotein 6, translational regulator	protein-coding	LARP6	La ribonucleoprotein 6, translational regulator	O	la-related protein 6|La ribonucleoprotein domain family member 6|acheron|death-associated LA motif protein	20201124	-
9606	55324	ABCF3	-	EST201864	MIM:618967|HGNC:HGNC:72|Ensembl:ENSG00000161204	3	3q27.1	ATP binding cassette subfamily F member 3	protein-coding	ABCF3	ATP binding cassette subfamily F member 3	O	ATP-binding cassette sub-family F member 3|ATP-binding cassette, sub-family F (GCN20), member 3	20201124	-
9606	55325	UFSP2	-	BHD|C4orf20|SEMDDR	MIM:611482|HGNC:HGNC:25640|Ensembl:ENSG00000109775	4	4q35.1	UFM1 specific peptidase 2	protein-coding	UFSP2	UFM1 specific peptidase 2	O	ufm1-specific protease 2	20210123	-
9606	55326	AGPAT5	-	1AGPAT5|LPAATE	MIM:614796|HGNC:HGNC:20886|Ensembl:ENSG00000155189	8	8p23.1	1-acylglycerol-3-phosphate O-acyltransferase 5	protein-coding	AGPAT5	1-acylglycerol-3-phosphate O-acyltransferase 5	O	1-acyl-sn-glycerol-3-phosphate acyltransferase epsilon|1-AGP acyltransferase 5|1-AGPAT 5|1-acylglycerol-3-phosphate O-acyltransferase 5 (lysophosphatidic acid acyltransferase, epsilon)|lysophosphatidic acid acyltransferase epsilon|testicular tissue protein Li 144	20201206	-
9606	55327	LIN7C	-	LIN-7-C|LIN-7C|MALS-3|MALS3|VELI3	MIM:612332|HGNC:HGNC:17789|Ensembl:ENSG00000148943	11	11p14.1	lin-7 homolog C, crumbs cell polarity complex component	protein-coding	LIN7C	lin-7 homolog C, crumbs cell polarity complex component	O	protein lin-7 homolog C|LIN-7 protein 3|mammalian lin-seven protein 3|veli-3|vertebrate lin-7 homolog 3	20210103	-
9606	55328	RNLS	-	C10orf59|RENALASE	MIM:609360|HGNC:HGNC:25641|Ensembl:ENSG00000184719	10	10q23.31	renalase, FAD dependent amine oxidase	protein-coding	RNLS	renalase, FAD dependent amine oxidase	O	renalase|MAO-C|alpha-NAD(P)H oxidase/anomerase|monoamine oxidase-C	20210114	-
9606	55329	MNS1	-	HTX9|SPATA40	MIM:610766|HGNC:HGNC:29636|Ensembl:ENSG00000138587	15	15q21.3	meiosis specific nuclear structural 1	protein-coding	MNS1	meiosis specific nuclear structural 1	O	meiosis-specific nuclear structural protein 1|spermatogenesis associated 40	20210123	-
9606	55330	BLOC1S4	-	BCAS4L|BLOS4|CNO	MIM:605695|HGNC:HGNC:24206|Ensembl:ENSG00000186222	4	4p16.1	biogenesis of lysosomal organelles complex 1 subunit 4	protein-coding	BLOC1S4	biogenesis of lysosomal organelles complex 1 subunit 4	O	biogenesis of lysosome-related organelles complex 1 subunit 4|BLOC-1 subunit 4|biogenesis of lysosomal organelles complex-1, subunit 4, cappuccino|cappuccino homolog|protein cappuccino homolog	20201124	-
9606	55331	ACER3	-	APHC|PHCA|PLDECO	MIM:617036|HGNC:HGNC:16066|Ensembl:ENSG00000078124	11	11q13.5	alkaline ceramidase 3	protein-coding	ACER3	alkaline ceramidase 3	O	alkaline ceramidase 3|alkCDase 3|alkaline CDase 3|alkaline dihydroceramidase SB89|alkaline phytoceramidase|phytoceramidase, alkaline	20201213	-
9606	55332	DRAM1	-	DRAM	MIM:610776|HGNC:HGNC:25645|Ensembl:ENSG00000136048	12	12q23.2	DNA damage regulated autophagy modulator 1	protein-coding	DRAM1	DNA damage regulated autophagy modulator 1	O	DNA damage-regulated autophagy modulator protein 1|damage-regulated autophagy modulator	20201124	-
9606	55333	SYNJ2BP	-	ARIP2|OMP25	MIM:609411|HGNC:HGNC:18955|Ensembl:ENSG00000213463	14	14q24.2	synaptojanin 2 binding protein	protein-coding	SYNJ2BP	synaptojanin 2 binding protein	O	synaptojanin-2-binding protein|activin receptor interacting protein 5|mitochondrial outer membrane protein 25	20210103	-
9606	55334	SLC39A9	-	ZIP-9|ZIP9	MIM:619116|HGNC:HGNC:20182|Ensembl:ENSG00000029364	14	14q24.1	solute carrier family 39 member 9	protein-coding	SLC39A9	solute carrier family 39 member 9	O	zinc transporter ZIP9|solute carrier family 39 (zinc transporter), member 9|zinc transporter SLC39A9|zrt- and Irt-like protein 9	20201203	-
9606	55335	NIPSNAP3B	-	FP944|NIPSNAP3|SNAP1	MIM:608872|HGNC:HGNC:23641|Ensembl:ENSG00000165028	9	9q31.1	nipsnap homolog 3B	protein-coding	NIPSNAP3B	nipsnap homolog 3B	O	protein NipSnap homolog 3B	20201124	-
9606	55336	FBXL8	-	FBL8	MIM:609077|HGNC:HGNC:17875|Ensembl:ENSG00000135722	16	16q22.1	F-box and leucine rich repeat protein 8	protein-coding	FBXL8	F-box and leucine rich repeat protein 8	O	F-box/LRR-repeat protein 8|F-box protein FBL8	20201124	-
9606	55337	SHFL	-	C19orf66|IRAV|RyDEN|SFL	MIM:616808|HGNC:HGNC:25649|Ensembl:ENSG00000130813	19	19p13.2	shiftless antiviral inhibitor of ribosomal frameshifting	protein-coding	SHFL	shiftless antiviral inhibitor of ribosomal frameshifting	O	shiftless antiviral inhibitor of ribosomal frameshifting protein|Repressor of yield of Dengue virus|UPF0515 protein C19orf66|interferon-regulated antiviral protein|repressor of yield of DENV protein|shiftless	20201124	-
9606	55338	LINC01949	-	-	HGNC:HGNC:25650	5	5q14.3	long intergenic non-protein coding RNA 1949	ncRNA	LINC01949	long intergenic non-protein coding RNA 1949	O	CTC-242N15.1	20201124	-
9606	55339	WDR33	-	NET14|WDC146	MIM:618082|HGNC:HGNC:25651|Ensembl:ENSG00000136709	2	2q14.3	WD repeat domain 33	protein-coding	WDR33	WD repeat domain 33	O	pre-mRNA 3' end processing protein WDR33|WD repeat-containing protein 33|WD repeat-containing protein WDC146|WD repeat-containing protein of 146 kDa	20201124	-
9606	55340	GIMAP5	-	HIMAP3|IAN-5|IAN4|IAN4L1|IAN5|IMAP3|IROD	MIM:608086|HGNC:HGNC:18005|Ensembl:ENSG00000196329	7	7q36.1	GTPase, IMAP family member 5	protein-coding	GIMAP5	GTPase, IMAP family member 5	O	GTPase IMAP family member 5|immune associated nucleotide 4 like 1|immune-associated nucleotide-binding protein 5|immunity associated protein 3|immunity-associated nucleotide 5 protein|inhibitor of radiation- and OA-induced apoptosis, Irod/Ian5	20201124	-
9606	55341	LSG1	-	-	MIM:610780|HGNC:HGNC:25652|Ensembl:ENSG00000041802	3	3q29	large 60S subunit nuclear export GTPase 1	protein-coding	LSG1	large 60S subunit nuclear export GTPase 1	O	large subunit GTPase 1 homolog|hLsg1	20210103	-
9606	55342	STRBP	-	HEL162|ILF3L|SPNR|p74	MIM:611138|HGNC:HGNC:16462|Ensembl:ENSG00000165209	9	9q33.3	spermatid perinuclear RNA binding protein	protein-coding	STRBP	spermatid perinuclear RNA binding protein	O	spermatid perinuclear RNA-binding protein|epididymis luminal protein 162|epididymis secretory sperm binding protein	20210103	-
9606	55343	SLC35C1	-	CDG2C|FUCT1	MIM:605881|HGNC:HGNC:20197|Ensembl:ENSG00000181830	11	11p11.2	solute carrier family 35 member C1	protein-coding	SLC35C1	solute carrier family 35 member C1	O	GDP-fucose transporter 1|solute carrier family 35 (GDP-fucose transporter), member C1	20201124	-
9606	55344	PLCXD1	-	LL0XNC01-136G2.1	MIM:300974|HGNC:HGNC:23148|Ensembl:ENSG00000182378	X|Y	X;Y	phosphatidylinositol specific phospholipase C X domain containing 1	protein-coding	PLCXD1	phosphatidylinositol specific phospholipase C X domain containing 1	O	PI-PLC X domain-containing protein 1	20201124	-
9606	55345	ZGRF1	-	C4orf21	HGNC:HGNC:25654|Ensembl:ENSG00000138658	4	4q25	zinc finger GRF-type containing 1	protein-coding	ZGRF1	zinc finger GRF-type containing 1	O	protein ZGRF1|GRF-type zinc finger domain-containing protein 1	20201213	-
9606	55346	TCP11L1	-	dJ85M6.3	HGNC:HGNC:25655|Ensembl:ENSG00000176148	11	11p13	t-complex 11 like 1	protein-coding	TCP11L1	t-complex 11 like 1	O	T-complex protein 11-like protein 1|t-complex 11, testis-specific-like 1	20201124	-
9606	55347	ABHD10	-	-	MIM:618756|HGNC:HGNC:25656|Ensembl:ENSG00000144827	3	3q13.2	abhydrolase domain containing 10, depalmitoylase	protein-coding	ABHD10	abhydrolase domain containing 10, depalmitoylase	O	palmitoyl-protein thioesterase ABHD10, mitochondrial|mycophenolic acid acyl-glucuronide esterase, mitochondrial|abhydrolase domain-containing protein 10, mitochondrial|acyl-protein thioesterase ABHD10|alpha/beta hydrolase domain-containing protein 10, mitochondrial	20210103	-
9606	55349	CHDH	-	-	HGNC:HGNC:24288|Ensembl:ENSG00000016391	3	3p21.1	choline dehydrogenase	protein-coding	CHDH	choline dehydrogenase	O	choline dehydrogenase, mitochondrial|CDH|CHD	20210114	-
9606	55350	VNN3	-	HSA238982	MIM:606592|HGNC:HGNC:16431	6	6q23.2	vanin 3	protein-coding	VNN3	vanin 3	O	vascular non-inflammatory molecule 3|pantetheinase pseudogene|pantetheinase-associated gene expressed in leukocytes (PAGEL)-alpha|vanin 1 pseudogene	20201128	-
9606	55351	STK32B	-	HSA250839|STK32|STKG6|YANK2	HGNC:HGNC:14217|Ensembl:ENSG00000152953	4	4p16.2	serine/threonine kinase 32B	protein-coding	STK32B	serine/threonine kinase 32B	O	serine/threonine-protein kinase 32B|gene for serine/threonine protein kinase|yet another novel kinase 2	20201124	-
9606	55352	COPRS	-	C17orf79|COPR5|HSA272196|TTP1	HGNC:HGNC:28848|Ensembl:ENSG00000172301	17	17q11.2	coordinator of PRMT5 and differentiation stimulator	protein-coding	COPRS	coordinator of PRMT5 and differentiation stimulator	O	coordinator of PRMT5 and differentiation stimulator|cooperator of PRMT5|coordinator of PRMT5, differentiation stimulator	20201124	-
9606	55353	LAPTM4B	-	LAPTM4beta|LC27	MIM:613296|HGNC:HGNC:13646|Ensembl:ENSG00000104341	8	8q22.1	lysosomal protein transmembrane 4 beta	protein-coding	LAPTM4B	lysosomal protein transmembrane 4 beta	O	lysosomal-associated transmembrane protein 4B|lysosomal associated protein transmembrane 4 beta|lysosome-associated transmembrane protein 4-beta	20210103	-
9606	55355	HJURP	-	FAKTS|URLC9|hFLEG1	MIM:612667|HGNC:HGNC:25444|Ensembl:ENSG00000123485	2	2q37.1	Holliday junction recognition protein	protein-coding	HJURP	Holliday junction recognition protein	O	Holliday junction recognition protein|14-3-3-associated AKT substrate|fetal liver expressing gene 1|fetal liver-expressing gene 1 protein|up-regulated in lung cancer 9	20201124	-
9606	55356	SLC22A15	-	FLIPT1|PRO34686	MIM:608275|HGNC:HGNC:20301|Ensembl:ENSG00000163393	1	1p13.1	solute carrier family 22 member 15	protein-coding	SLC22A15	solute carrier family 22 member 15	O	solute carrier family 22 member 15|flipt 1|fly-like putative organic ion transporter 1|fly-like putative transporter 1|solute carrier family 22 (organic cation transporter), member 15|trans-like protein	20201124	-
9606	55357	TBC1D2	-	PARIS-1|PARIS1|TBC1D2A	MIM:609871|HGNC:HGNC:18026|Ensembl:ENSG00000095383	9	9q22.33	TBC1 domain family member 2	protein-coding	TBC1D2	TBC1 domain family member 2	O	TBC1 domain family member 2A|TBC1 domain family, member 2A|armus|prostate antigen recognized and identified by SEREX 1	20201213	-
9606	55359	STYK1	-	NOK|SuRTK106	MIM:611433|HGNC:HGNC:18889|Ensembl:ENSG00000060140	12	12p13.2	serine/threonine/tyrosine kinase 1	protein-coding	STYK1	serine/threonine/tyrosine kinase 1	O	tyrosine-protein kinase STYK1|novel oncogene with kinase domain|protein PK-unique	20201124	-
9606	55361	PI4K2A	-	PI4KII|PIK42A	MIM:609763|HGNC:HGNC:30031|Ensembl:ENSG00000155252	10	10q24.2	phosphatidylinositol 4-kinase type 2 alpha	protein-coding	PI4K2A	phosphatidylinositol 4-kinase type 2 alpha	O	phosphatidylinositol 4-kinase type 2-alpha|phosphatidylinositol 4-kinase type II (PI4KII)|phosphatidylinositol 4-kinase type II-alpha	20210110	-
9606	55362	TMEM63B	-	C6orf110	HGNC:HGNC:17735|Ensembl:ENSG00000137216	6	6p21.1	transmembrane protein 63B	protein-coding	TMEM63B	transmembrane protein 63B	O	CSC1-like protein 2	20201124	-
9606	55363	HEMGN	-	CT155|EDAG|EDAG-1|NDR	MIM:610715|HGNC:HGNC:17509|Ensembl:ENSG00000136929	9	9q22.33	hemogen	protein-coding	HEMGN	hemogen	O	hemogen|erythroid differentiation-associated gene protein|hemopoietic gene protein|negative differentiation regulator protein	20210118	-
9606	55364	IMPACT	-	RWDD5	MIM:615319|HGNC:HGNC:20387|Ensembl:ENSG00000154059	18	18q11.2	impact RWD domain protein	protein-coding	IMPACT	impact RWD domain protein	O	protein IMPACT|Impact homolog|RWD domain containing 5|imprinted and ancient gene protein homolog	20201213	-
9606	55365	TMEM176A	-	GS188|HCA112|MS4B1	MIM:610334|HGNC:HGNC:24930|Ensembl:ENSG00000002933	7	7q36.1	transmembrane protein 176A	protein-coding	TMEM176A	transmembrane protein 176A	O	transmembrane protein 176A|hepatocellular carcinoma-associated antigen 112|likley ortholog of mouse GS188	20201213	-
9606	55366	LGR4	-	BNMD17|GPR48	MIM:606666|HGNC:HGNC:13299|Ensembl:ENSG00000205213	11	11p14.1	leucine rich repeat containing G protein-coupled receptor 4	protein-coding	LGR4	leucine rich repeat containing G protein-coupled receptor 4	O	leucine-rich repeat-containing G-protein coupled receptor 4|G protein-coupled receptor 48	20201124	-
9606	55367	PIDD1	-	LRDD|PIDD	MIM:605247|HGNC:HGNC:16491|Ensembl:ENSG00000177595	11	11p15.5	p53-induced death domain protein 1	protein-coding	PIDD1	p53-induced death domain protein 1	O	p53-induced death domain-containing protein 1|leucine-rich repeat and death domain-containing protein|leucine-rich repeats and death domain containing|p53-induced protein with a death domain	20201124	-
9606	55370	PPP4R1L	-	C20orf192|PPP4R1P1|PRO1085	HGNC:HGNC:15755	20	20q13.32	protein phosphatase 4 regulatory subunit 1 like (pseudogene)	pseudo	PPP4R1L	protein phosphatase 4 regulatory subunit 1 like (pseudogene)	O	protein phosphatase 4, regulatory subunit 1 pseudogene|protein phosphatase 4, regulatory subunit 1-like	20201124	-
9606	55374	TMCO6	-	PRO1580	HGNC:HGNC:28814|Ensembl:ENSG00000113119	5	5q31.3	transmembrane and coiled-coil domains 6	protein-coding	TMCO6	transmembrane and coiled-coil domains 6	O	transmembrane and coiled-coil domain-containing protein 6	20201124	-
9606	55379	LRRC59	-	PRO1855|p34	MIM:614854|HGNC:HGNC:28817|Ensembl:ENSG00000108829	17	17q21.33	leucine rich repeat containing 59	protein-coding	LRRC59	leucine rich repeat containing 59	O	leucine-rich repeat-containing protein 59|ribosome-binding protein p34	20210103	-
9606	55380	EPS15P1	-	EPS15L2|PRO1866	HGNC:HGNC:18166	7	7p12.3	epidermal growth factor receptor pathway substrate 15 pseudogene 1	pseudo	EPS15P1	epidermal growth factor receptor pathway substrate 15 pseudogene 1	O	epidermal growth factor receptor pathway substrate 15-like 2	20201124	-
9606	55384	MEG3	-	FP504|GTL2|LINC00023|NCRNA00023|PRO0518|PRO2160|onco-lncRNA-83|prebp1	MIM:605636|HGNC:HGNC:14575|Ensembl:ENSG00000214548	14	14q32.2	maternally expressed 3	ncRNA	MEG3	maternally expressed 3	O	Very putative protein from MEG3 locus|long intergenic non-protein coding RNA 23|maternally expressed 3 (non-protein coding)	20210110	-
9606	55388	MCM10	-	CNA43|DNA43|PRO2249	MIM:609357|HGNC:HGNC:18043|Ensembl:ENSG00000065328	10	10p13	minichromosome maintenance 10 replication initiation factor	protein-coding	MCM10	minichromosome maintenance 10 replication initiation factor	O	protein MCM10 homolog|MCM10 minichromosome maintenance deficient 10|homolog of yeast MCM10|hsMCM10|minichromosome maintenance complex component 10	20210110	-
9606	55390	PRO2268	-	-	MIM:614354	12	12q14.3	uncharacterized protein PRO2268	protein-coding	-	-	-	uncharacterized protein LOC55390	20190324	-
9606	55421	NCBP3	-	C17orf85|ELG|HSA277841	MIM:616624|HGNC:HGNC:24612|Ensembl:ENSG00000074356	17	17p13.2	nuclear cap binding subunit 3	protein-coding	NCBP3	nuclear cap binding subunit 3	O	nuclear cap-binding protein subunit 3|CTD-3195I5.1|CTD-3195I5.5	20210103	-
9606	55422	ZNF331	-	RITA|ZNF361|ZNF463	MIM:606043|HGNC:HGNC:15489|Ensembl:ENSG00000130844	19	19q13.42	zinc finger protein 331	protein-coding	ZNF331	zinc finger protein 331	O	zinc finger protein 331|C2H2-like zinc finger protein rearranged in thyroid adenomas|KRAB zinc finger protein|zinc finger protein 361|zinc finger protein 463	20201213	-
9606	55423	SIRPG	-	CD172g|SIRP-B2|SIRPB2|SIRPgamma|bA77C3.1	MIM:605466|HGNC:HGNC:15757|Ensembl:ENSG00000089012	20	20p13	signal regulatory protein gamma	protein-coding	SIRPG	signal regulatory protein gamma	O	signal-regulatory protein gamma|CD172 antigen-like family member B|CD172g antigen|SIRP beta 2|SIRP-gamma|signal-regulatory protein beta-2	20201124	-
9606	55425	GPALPP1	-	AD029|KIAA1704|LSR7|bA245H20.2	HGNC:HGNC:20298|Ensembl:ENSG00000133114	13	13q14.12	GPALPP motifs containing 1	protein-coding	GPALPP1	GPALPP motifs containing 1	O	GPALPP motifs-containing protein 1|lipopolysaccharide specific response-7 protein|lipopolysaccharide-specific response protein 7	20201124	-
9606	55432	YOD1	-	DUBA8|OTUD2|PRO0907	MIM:612023|HGNC:HGNC:25035|Ensembl:ENSG00000180667	1	1q32.1	YOD1 deubiquitinase	protein-coding	YOD1	YOD1 deubiquitinase	O	ubiquitin thioesterase OTU1|DUBA-8|HIN-7|HIV-1-induced protease 7|OTU domain containing 2|OTU domain-containing protein 2|YOD1 OTU deubiquinating enzyme 1 homolog ( yeast)|hsHIN7	20201213	-
9606	55435	AP1AR	-	2C18|C4orf16|GBAR|PRO0971|gamma-BAR	MIM:610851|HGNC:HGNC:28808|Ensembl:ENSG00000138660	4	4q25	adaptor related protein complex 1 associated regulatory protein	protein-coding	AP1AR	adaptor related protein complex 1 associated regulatory protein	O	AP-1 complex-associated regulatory protein|adapter-related protein complex 1-associated regulatory protein|gadkin|gamma-1-adaptin brefeldin A resistance protein|gamma-A1-adaptin and kinesin interactor|gamma1-adaptin brefeldin A resistance protein, gamma-BAR	20201206	-
9606	55437	STRADB	-	ALS2CR2|CALS-21|ILPIP|ILPIPA|PAPK|PRO1038	MIM:607333|HGNC:HGNC:13205|Ensembl:ENSG00000082146	2	2q33.1	STE20 related adaptor beta	protein-coding	STRADB	STE20 related adaptor beta	O	STE20-related kinase adapter protein beta|ILP-interacting protein ILPIPA|STE20-related kinase adaptor beta|STRAD beta|amyotrophic lateral sclerosis 2 (juvenile) chromosome region, candidate 2|amyotrophic lateral sclerosis 2 chromosomal region candidate gene 2 protein|pseudokinase ALS2CR2	20201213	-
9606	55449	DHRS4-AS1	-	AS1DHRS4|C14orf167|C14orf67|DHRS4AS1|PRO1488	MIM:616925|HGNC:HGNC:23175|Ensembl:ENSG00000215256	14	14q11.2	DHRS4 antisense RNA 1	ncRNA	DHRS4-AS1	DHRS4 antisense RNA 1	O	DHRS4 antisense RNA 1 (non-protein coding)	20201124	-
9606	55450	CAMK2N1	-	PRO1489	MIM:614986|HGNC:HGNC:24190|Ensembl:ENSG00000162545	1	1p36.12	calcium/calmodulin dependent protein kinase II inhibitor 1	protein-coding	CAMK2N1	calcium/calmodulin dependent protein kinase II inhibitor 1	O	calcium/calmodulin-dependent protein kinase II inhibitor 1|CaMKIINalpha|caMKII inhibitory protein alpha|caMKIIN-alpha	20201206	-
9606	55451	LINC00216	-	C14orf107|NCRNA00216|PRO1617	HGNC:HGNC:20191|Ensembl:ENSG00000279636	14	14q23.1	long intergenic non-protein coding RNA 216	ncRNA	LINC00216	long intergenic non-protein coding RNA 216	O	-	20201124	-
9606	55454	CSGALNACT2	-	CHGN2|ChGn-2|GALNACT-2|GALNACT2|PRO0082|beta4GalNAcT	MIM:616616|HGNC:HGNC:24292|Ensembl:ENSG00000169826	10	10q11.21	chondroitin sulfate N-acetylgalactosaminyltransferase 2	protein-coding	CSGALNACT2	chondroitin sulfate N-acetylgalactosaminyltransferase 2	O	chondroitin sulfate N-acetylgalactosaminyltransferase 2|beta 4 GalNAcT-2|chondroitin beta1,4 N-acetylgalactosaminyltransferase 2|glucuronylgalactosylproteoglycan 4-beta-N-acetylgalactosaminyltransferase 2	20201124	-
9606	55466	DNAJA4	-	MST104|MSTP104|PRO1472	HGNC:HGNC:14885|Ensembl:ENSG00000140403	15	15q25.1	DnaJ heat shock protein family (Hsp40) member A4	protein-coding	DNAJA4	DnaJ heat shock protein family (Hsp40) member A4	O	dnaJ homolog subfamily A member 4|DnaJ (Hsp40) homolog, subfamily A, member 4	20201208	-
9606	55471	NDUFAF7	-	C2orf56|MidA|PRO1853	MIM:615898|HGNC:HGNC:28816|Ensembl:ENSG00000003509	2	2p22.2	NADH:ubiquinone oxidoreductase complex assembly factor 7	protein-coding	NDUFAF7	NADH:ubiquinone oxidoreductase complex assembly factor 7	O	protein arginine methyltransferase NDUFAF7, mitochondrial|NADH dehydrogenase (ubiquinone) complex I, assembly factor 7|NADH dehydrogenase [ubiquinone] complex I, assembly factor 7|mitochondrial dysfunction protein A homolog|protein midA homolog, mitochondrial	20201206	-
9606	55472	RBM12B-AS1	-	C8orf39|PRO1905	HGNC:HGNC:28818|Ensembl:ENSG00000279331	8	8q22.1	RBM12B antisense RNA 1	ncRNA	RBM12B-AS1	RBM12B antisense RNA 1	O	RBM12B antisense RNA 1 (non-protein coding)	20201124	-
9606	55486	PARL	-	PRO2207|PSARL|PSARL1|PSENIP2|RHBDS1	MIM:607858|HGNC:HGNC:18253|Ensembl:ENSG00000175193	3	3q27.1	presenilin associated rhomboid like	protein-coding	PARL	presenilin associated rhomboid like	O	presenilins-associated rhomboid-like protein, mitochondrial|mitochondrial intramembrane-cleaving protease PARL|rhomboid 7 homolog 1	20201124	-
9606	55500	ETNK1	-	EKI|EKI 1|EKI1|Nbla10396	MIM:609858|HGNC:HGNC:24649|Ensembl:ENSG00000139163	12	12p12.1	ethanolamine kinase 1	protein-coding	ETNK1	ethanolamine kinase 1	O	ethanolamine kinase 1|putative protein product of Nbla10396	20201220	-
9606	55501	CHST12	-	C4S-2|C4ST-2|C4ST2	MIM:610129|HGNC:HGNC:17423|Ensembl:ENSG00000136213	7	7p22.3	carbohydrate sulfotransferase 12	protein-coding	CHST12	carbohydrate sulfotransferase 12	O	carbohydrate sulfotransferase 12|carbohydrate (chondroitin 4) sulfotransferase 12|chondroitin 4-O-sulfotransferase 2|chondroitin 4-sulfotransferase 2|sulfotransferase Hlo	20201124	-
9606	55502	HES6	-	C-HAIRY1|HES-6|bHLHb41|bHLHc23	MIM:610331|HGNC:HGNC:18254|Ensembl:ENSG00000144485	2	2q37.3	hes family bHLH transcription factor 6	protein-coding	HES6	hes family bHLH transcription factor 6	O	transcription cofactor HES-6|class B basic helix-loop-helix protein 41|hairy and enhancer of split 6	20201124	-
9606	55503	TRPV6	-	ABP/ZF|CAT1|CATL|ECAC2|HRPTTN|HSA277909|LP6728|ZFAB	MIM:606680|HGNC:HGNC:14006|Ensembl:ENSG00000165125	7	7q34	transient receptor potential cation channel subfamily V member 6	protein-coding	TRPV6	transient receptor potential cation channel subfamily V member 6	O	transient receptor potential cation channel subfamily V member 6|Alu-binding protein with zinc finger domain|calcium transport protein 1|calcium transporter-like protein|epithelial apical membrane calcium transporter/channel CaT1|epithelial calcium channel 2	20210123	-
9606	55504	TNFRSF19	-	TAJ|TAJ-alpha|TRADE|TROY	MIM:606122|HGNC:HGNC:11915|Ensembl:ENSG00000127863	13	13q12.12	TNF receptor superfamily member 19	protein-coding	TNFRSF19	TNF receptor superfamily member 19	O	tumor necrosis factor receptor superfamily member 19|toxicity and JNK inducer	20201124	-
9606	55505	NOP10	-	DKCB1|NOLA3|NOP10P	MIM:606471|HGNC:HGNC:14378|Ensembl:ENSG00000182117	15	15q14	NOP10 ribonucleoprotein	protein-coding	NOP10	NOP10 ribonucleoprotein	O	H/ACA ribonucleoprotein complex subunit 3|NOP10 ribonucleoprotein homolog|homolog of yeast Nop10p|nucleolar protein 10|nucleolar protein family A member 3|nucleolar protein family A, member 3 (H/ACA small nucleolar RNPs)|snoRNP protein NOP10	20210110	-
9606	55506	MACROH2A2	-	H2AFY2	MIM:616141|HGNC:HGNC:14453|Ensembl:ENSG00000099284	10	10q22.1	macroH2A.2 histone	protein-coding	MACROH2A2	macroH2A.2 histone	O	core histone macro-H2A.2|H2A histone family member Y2|core histone macroH2A2.2|histone macroH2A2|mH2A2	20210103	-
9606	55507	GPRC5D	-	-	MIM:607437|HGNC:HGNC:13310|Ensembl:ENSG00000111291	12	12p13.1	G protein-coupled receptor class C group 5 member D	protein-coding	GPRC5D	G protein-coupled receptor class C group 5 member D	O	G-protein coupled receptor family C group 5 member D|orphan G-protein coupled receptor	20201124	-
9606	55508	SLC35E3	-	BLOV1	HGNC:HGNC:20864|Ensembl:ENSG00000175782	12	12q15	solute carrier family 35 member E3	protein-coding	SLC35E3	solute carrier family 35 member E3	O	solute carrier family 35 member E3|bladder cancer-overexpressed gene 1 protein|solute carrier family 35, member E2	20201124	-
9606	55509	BATF3	-	JDP1|JUNDM1|SNFT	MIM:612470|HGNC:HGNC:28915|Ensembl:ENSG00000123685	1	1q32.3	basic leucine zipper ATF-like transcription factor 3	protein-coding	BATF3	basic leucine zipper ATF-like transcription factor 3	O	basic leucine zipper transcriptional factor ATF-like 3|21 kDa small nuclear factor isolated from T-cells|21-kD small nuclear factor isolated from T cells|B-ATF-3|Jun dimerization protein 1|Jun dimerization protein p21SNFT|basic leucine zipper transcription factor, ATF-like 3	20201213	-
9606	55510	DDX43	-	CT13|HAGE	MIM:606286|HGNC:HGNC:18677|Ensembl:ENSG00000080007	6	6q13	DEAD-box helicase 43	protein-coding	DDX43	DEAD-box helicase 43	O	probable ATP-dependent RNA helicase DDX43|DEAD (Asp-Glu-Ala-Asp) box polypeptide 43|DEAD box protein HAGE|DEAD-box protein 43|cancer/testis antigen 13|helical antigen	20201124	-
9606	55511	SAGE1	-	CT14|SAGE	MIM:300359|HGNC:HGNC:30369|Ensembl:ENSG00000181433	X	Xq26.3	sarcoma antigen 1	protein-coding	SAGE1	sarcoma antigen 1	O	sarcoma antigen 1|cancer/testis antigen 14|putative tumor antigen	20201124	-
9606	55512	SMPD3	-	NSMASE2	MIM:605777|HGNC:HGNC:14240|Ensembl:ENSG00000103056	16	16q22.1	sphingomyelin phosphodiesterase 3	protein-coding	SMPD3	sphingomyelin phosphodiesterase 3	O	sphingomyelin phosphodiesterase 3|nSMase-2|neutral sphingomyelinase 2|neutral sphingomyelinase II	20201124	-
9606	55515	ASIC4	-	ACCN4|BNAC4	MIM:606715|HGNC:HGNC:21263|Ensembl:ENSG00000072182	2	2q35	acid sensing ion channel subunit family member 4	protein-coding	ASIC4	acid sensing ion channel subunit family member 4	O	acid-sensing ion channel 4|acid sensing ion channel family member 4|acid-sensing (proton-gated) ion channel family member 4|amiloride-sensitive cation channel 4, pituitary|amiloride-sensitive cation channel family member 4, pituitary|brain sodium channel 4	20201124	-
9606	55520	ELAC1	-	D29	MIM:608079|HGNC:HGNC:14197|Ensembl:ENSG00000141642	18	18q21.2	elaC ribonuclease Z 1	protein-coding	ELAC1	elaC ribonuclease Z 1	O	zinc phosphodiesterase ELAC protein 1|RNase Z 1|RNaseZ(S)|deleted in Ma29|elaC homolog 1|elaC homolog protein 1|ribonuclease Z 1|tRNA 3 endonuclease 1|tRNA 3' processing endoribonuclease|tRNA Z (short form)|tRNase Z 1|tRNase ZS	20201213	-
9606	55521	TRIM36	-	ANPH|HAPRIN|RBCC728|RNF98	MIM:609317|HGNC:HGNC:16280|Ensembl:ENSG00000152503	5	5q22.3	tripartite motif containing 36	protein-coding	TRIM36	tripartite motif containing 36	O	E3 ubiquitin-protein ligase TRIM36|RING finger protein 98|RING-type E3 ubiquitin transferase TRIM36|tripartite motif protein 36|tripartite motif-containing protein 36|zinc-binding protein Rbcc728	20201124	-
9606	55526	DHTKD1	-	AMOXAD|CMT2Q	MIM:614984|HGNC:HGNC:23537|Ensembl:ENSG00000181192	10	10p14	dehydrogenase E1 and transketolase domain containing 1	protein-coding	DHTKD1	dehydrogenase E1 and transketolase domain containing 1	O	probable 2-oxoglutarate dehydrogenase E1 component DHKTD1, mitochondrial|dehydrogenase E1 and transketolase domain-containing protein 1	20210103	-
9606	55527	FEM1A	-	EPRAP	MIM:613538|HGNC:HGNC:16934|Ensembl:ENSG00000141965	19	19p13.3	fem-1 homolog A	protein-coding	FEM1A	fem-1 homolog A	O	protein fem-1 homolog A|FEM1-alpha|prostaglandin E receptor 4-associated protein	20201124	-
9606	55529	PIP4P2	-	TMEM55A	MIM:609864|HGNC:HGNC:25452|Ensembl:ENSG00000155099	8	8q21.3	phosphatidylinositol-4,5-bisphosphate 4-phosphatase 2	protein-coding	PIP4P2	phosphatidylinositol-4,5-bisphosphate 4-phosphatase 2	O	type 2 phosphatidylinositol 4,5-bisphosphate 4-phosphatase|PtdIns-4,5-P(2) 4-phosphatase type II|ptdIns-4,5-P2 4-Ptase II|transmembrane protein 55A|type 2 PtdIns-4,5-P2 4-Ptase|type II PtdIns-4,5-P(2) 4-phosphatase|type II phosphatidylinositol 4,5-bisphosphate 4-phosphatase	20210103	-
9606	55530	SVOP	-	-	MIM:611699|HGNC:HGNC:25417|Ensembl:ENSG00000166111	12	12q24.11	SV2 related protein	protein-coding	SVOP	SV2 related protein	O	synaptic vesicle 2-related protein|SV2 related protein homolog	20201124	-
9606	55531	ELMOD1	-	-	MIM:615456|HGNC:HGNC:25334|Ensembl:ENSG00000110675	11	11q22.3	ELMO domain containing 1	protein-coding	ELMOD1	ELMO domain containing 1	O	ELMO domain-containing protein 1|ELMO/CED-12 domain containing 1	20201124	-
9606	55532	SLC30A10	-	HMDPC|HMNDYT1|ZNT10|ZNT8|ZRC1|ZnT-10	MIM:611146|HGNC:HGNC:25355|Ensembl:ENSG00000196660	1	1q41	solute carrier family 30 member 10	protein-coding	SLC30A10	solute carrier family 30 member 10	O	zinc transporter 10|manganese transporter SLC30A10|zinc transporter 8	20201217	-
9606	55534	MAML3	-	CAGH3|ERDA3|GDN|MAM-2|MAM2|TNRC3|mam-3	MIM:608991|HGNC:HGNC:16272|Ensembl:ENSG00000196782	4	4q31.1	mastermind like transcriptional coactivator 3	protein-coding	MAML3	mastermind like transcriptional coactivator 3	O	mastermind-like protein 3|CAG repeat containing (glia-derived nexin I alpha)|expanded repeat domain, CAG/CTG 3|polyglutamine rich|trinucleotide repeat containing 3	20201124	-
9606	55536	CDCA7L	-	JPO2|R1|RAM2	MIM:609685|HGNC:HGNC:30777|Ensembl:ENSG00000164649	7	7p15.3	cell division cycle associated 7 like	protein-coding	CDCA7L	cell division cycle associated 7 like	O	cell division cycle-associated 7-like protein|transcription factor RAM2	20201213	-
9606	55539	KCNQ1DN	-	BWRT|HSA404617	MIM:610980|HGNC:HGNC:13335|Ensembl:ENSG00000237941	11	11p15.4|11p15.5	KCNQ1 downstream neighbor	ncRNA	KCNQ1DN	KCNQ1 downstream neighbor	O	KCNQ1 downstream neighbor (non-protein coding)	20201124	-
9606	55540	IL17RB	-	CRL4|EVI27|IL17BR|IL17RH1	MIM:605458|HGNC:HGNC:18015|Ensembl:ENSG00000056736	3	3p21.1	interleukin 17 receptor B	protein-coding	IL17RB	interleukin 17 receptor B	O	interleukin-17 receptor B|IL-17 receptor B|IL-17 receptor homolog 1|IL-17B receptor|IL-17RB|IL-17Rh1|cytokine receptor CRL4|cytokine receptor-like 4|interleukin 17 receptor homolog 1|interleukin-17B receptor	20201213	-
9606	55544	RBM38	-	HSRNASEB|RNPC1|SEB4B|SEB4D|dJ800J21.2	MIM:612428|HGNC:HGNC:15818|Ensembl:ENSG00000132819	20	20q13.31	RNA binding motif protein 38	protein-coding	RBM38	RNA binding motif protein 38	O	RNA-binding protein 38|CLL-associated antigen KW-5|RNA-binding region (RNP1, RRM) containing 1|RNA-binding region-containing protein 1|ssDNA-binding protein SEB4	20201206	-
9606	55545	MSX2P1	-	HPX5|HSHPX5|MSX2P	HGNC:HGNC:24976	17	17q22	msh homeobox 2 pseudogene 1	pseudo	MSX2P1	msh homeobox 2 pseudogene 1	O	msh homeobox homolog 2 pseudogene	20201124	-
9606	55552	ZNF823	-	HSZFP36	HGNC:HGNC:30936|Ensembl:ENSG00000197933	19	19p13.2	zinc finger protein 823	protein-coding	ZNF823	zinc finger protein 823	O	zinc finger protein 823|ZFP 36 for a zinc finger protein|zinc finger protein ZFP-36	20201124	-
9606	55553	SOX6	-	HSSOX6|SOXD|TOLCAS	MIM:607257|HGNC:HGNC:16421|Ensembl:ENSG00000110693	11	11p15.2	SRY-box transcription factor 6	protein-coding	SOX6	SRY-box transcription factor 6	O	transcription factor SOX-6|SRY (sex determining region Y)-box 6|SRY-box 6|SRY-box containing gene 6	20210123	-
9606	55554	KLK15	-	ACO|HSRNASPH	MIM:610601|HGNC:HGNC:20453|Ensembl:ENSG00000174562	19	19q13.33	kallikrein related peptidase 15	protein-coding	KLK15	kallikrein related peptidase 15	O	kallikrein-15|ACO protease|kallikrein-like serine protease|prostinogen	20201124	-
9606	55556	ENOSF1	-	FUCD|RTS|TYMSAS	MIM:607427|HGNC:HGNC:30365|Ensembl:ENSG00000132199	18	18p11.32	enolase superfamily member 1	protein-coding	ENOSF1	enolase superfamily member 1	O	mitochondrial enolase superfamily member 1|L-fuconate dehydratase|antisense RNA to thymidylate synthase	20210103	-
9606	55558	PLXNA3	-	6.3|HSSEXGENE|PLXN3|PLXN4|XAP-6	MIM:300022|HGNC:HGNC:9101|Ensembl:ENSG00000130827	X	Xq28	plexin A3	protein-coding	PLXNA3	plexin A3	O	plexin-A3|Sex chromosome X transmembrane protein of HGF receptor family 3|plexin-4|semaphorin receptor SEX	20201124	-
9606	55559	HAUS7	-	UCHL5IP|UIP1	MIM:300540|HGNC:HGNC:32979|Ensembl:ENSG00000213397	X	Xq28	HAUS augmin like complex subunit 7	protein-coding	HAUS7	HAUS augmin like complex subunit 7	O	HAUS augmin-like complex subunit 7|26S proteasome-associated UCH37-interacting protein 1|X-linked protein STS1769	20201213	-
9606	55561	CDC42BPG	-	DMPK2|HSMDPKIN|KAPPA-200|MRCKG|MRCKgamma	MIM:613991|HGNC:HGNC:29829|Ensembl:ENSG00000171219	11	11q13.1	CDC42 binding protein kinase gamma	protein-coding	CDC42BPG	CDC42 binding protein kinase gamma	O	serine/threonine-protein kinase MRCK gamma|CDC42 binding protein kinase gamma (DMPK-like)|DMPK-like gamma|MRCK gamma|myotonic dystrophy kinase-related CDC42-binding kinase gamma|myotonic dystrophy protein kinase like protein|myotonic dystrophy protein kinase-like alpha|myotonic dystrophy protein kinase-like gamma	20201124	-
9606	55565	ZNF821	-	-	HGNC:HGNC:28043|Ensembl:ENSG00000102984	16	16q22.2	zinc finger protein 821	protein-coding	ZNF821	zinc finger protein 821	O	zinc finger protein 821	20201213	-
9606	55567	DNAH3	-	DNAHC3-B|DNAHC3B|HDHC8|HEL-36|HSADHC3	MIM:603334|HGNC:HGNC:2949|Ensembl:ENSG00000158486	16	16p12.3	dynein axonemal heavy chain 3	protein-coding	DNAH3	dynein axonemal heavy chain 3	O	dynein heavy chain 3, axonemal|axonemal beta dynein heavy chain 3|axonemal dynein, heavy chain|ciliary dynein heavy chain 3|dynein, axonemal, heavy polypeptide 3|epididymis luminal protein 36	20201124	-
9606	55568	GALNT10	-	GALNACT10|PPGALNACT10|PPGANTASE10	MIM:608043|HGNC:HGNC:19873|Ensembl:ENSG00000164574	5	5q33.2	polypeptide N-acetylgalactosaminyltransferase 10	protein-coding	GALNT10	polypeptide N-acetylgalactosaminyltransferase 10	O	polypeptide N-acetylgalactosaminyltransferase 10|GalNAc transferase 10|UDP-GalNAc:polypeptide N-acetylgalactosaminyltransferase 10|UDP-N-acetyl-alpha-D-galactosamine:polypeptide N-acetylgalactosaminyltransferase 10 (GalNAc-T10)	20201213	-
9606	55571	CNOT11	-	C2orf29|C40	HGNC:HGNC:25217|Ensembl:ENSG00000158435	2	2q11.2	CCR4-NOT transcription complex subunit 11	protein-coding	CNOT11	CCR4-NOT transcription complex subunit 11	O	CCR4-NOT transcription complex subunit 11|UPF0760 protein C2orf29	20201124	-
9606	55572	FOXRED1	-	FP634|H17|MC1DN19	MIM:613622|HGNC:HGNC:26927|Ensembl:ENSG00000110074	11	11q24.2	FAD dependent oxidoreductase domain containing 1	protein-coding	FOXRED1	FAD dependent oxidoreductase domain containing 1	O	FAD-dependent oxidoreductase domain-containing protein 1	20210114	-
9606	55573	CDV3	-	H41	MIM:618789|HGNC:HGNC:26928|Ensembl:ENSG00000091527	3	3q22.1	CDV3 homolog	protein-coding	CDV3	CDV3 homolog	O	protein CDV3 homolog|carnitine deficiency-associated gene expressed in ventricle 3	20210123	-
9606	55576	STAB2	-	FEEL2|FELE-2|FELL2|FEX2|HARE|SCARH1	MIM:608561|HGNC:HGNC:18629|Ensembl:ENSG00000136011	12	12q23.3	stabilin 2	protein-coding	STAB2	stabilin 2	O	stabilin-2|CD44-like precursor FELL|FAS1 EGF-like and X-link domain containing adhesion molecule-2|fasciclin egf-like, laminin-type egf-like, and link domain-containing scavenger receptor-2|hepatic hyaluronan clearance receptor|hyaluronan receptor for endocytosis|hyaluronic acid receptor for endocytosis	20210114	-
9606	55577	NAGK	-	GNK|HSA242910	MIM:606828|HGNC:HGNC:17174|Ensembl:ENSG00000124357	2	2p13.3	N-acetylglucosamine kinase	protein-coding	NAGK	N-acetylglucosamine kinase	O	N-acetyl-D-glucosamine kinase|epididymis secretory sperm binding protein|glcNAc kinase	20201124	-
9606	55578	SUPT20H	-	C13|C13orf19|FAM48A|FP757|P38IP|SPT20	MIM:613417|HGNC:HGNC:20596|Ensembl:ENSG00000102710	13	13q13.3	SPT20 homolog, SAGA complex component	protein-coding	SUPT20H	SPT20 homolog, SAGA complex component	O	transcription factor SPT20 homolog|family with sequence similarity 48, member A|protein FAM48A|suppressor of Ty 20 homolog|transcription factor (p38 interacting protein)|tumor rejection antigen	20201213	-
9606	55582	KIF27	-	-	MIM:611253|HGNC:HGNC:18632|Ensembl:ENSG00000165115	9	9q21.32	kinesin family member 27	protein-coding	KIF27	kinesin family member 27	O	kinesin-like protein KIF27	20201124	-
9606	55584	CHRNA9	-	HSA243342|NACHRA9	MIM:605116|HGNC:HGNC:14079|Ensembl:ENSG00000174343	4	4p14	cholinergic receptor nicotinic alpha 9 subunit	protein-coding	CHRNA9	cholinergic receptor nicotinic alpha 9 subunit	O	neuronal acetylcholine receptor subunit alpha-9|NACHR alpha 9|acetylcholine receptor, neuronal nicotinic, alpha-9 subunit|cholinergic receptor, nicotinic alpha 9|cholinergic receptor, nicotinic, alpha 9 (neuronal)|cholinergic receptor, nicotinic, alpha polypeptide 9|neuronal acetylcholine receptor protein, alpha-9 subunit|nicotinic acetylcholine receptor subunit alpha 9	20201220	-
9606	55585	UBE2Q1	-	GTAP|NICE-5|NICE5|PRO3094|UBE2Q	MIM:617429|HGNC:HGNC:15698|Ensembl:ENSG00000160714	1	1q21.3	ubiquitin conjugating enzyme E2 Q1	protein-coding	UBE2Q1	ubiquitin conjugating enzyme E2 Q1	O	ubiquitin-conjugating enzyme E2 Q1|E2 ubiquitin-conjugating enzyme Q1|galactosyl transferase-associated protein|protein NICE-5|ubiquitin carrier protein Q1|ubiquitin conjugating enzyme E2Q family member 1|ubiquitin-conjugating enzyme E2Q (putative) 1|ubiquitin-protein ligase Q1	20201124	-
9606	55586	MIOX	-	ALDRL6	MIM:606774|HGNC:HGNC:14522|Ensembl:ENSG00000100253	22	22q13.33	myo-inositol oxygenase	protein-coding	MIOX	myo-inositol oxygenase	O	inositol oxygenase|MI oxygenase|aldehyde reductase (aldose reductase) like 6|aldehyde reductase-like 6|kidney-specific protein 32|renal-specific oxidoreductase	20210114	-
9606	55588	MED29	-	IXL|MED2	MIM:612914|HGNC:HGNC:23074|Ensembl:ENSG00000063322	19	19q13.2	mediator complex subunit 29	protein-coding	MED29	mediator complex subunit 29	O	mediator of RNA polymerase II transcription subunit 29|intersex-like protein	20201124	-
9606	55589	BMP2K	-	BIKE|HRIHFB2017	MIM:617648|HGNC:HGNC:18041|Ensembl:ENSG00000138756	4	4q21.21	BMP2 inducible kinase	protein-coding	BMP2K	BMP2 inducible kinase	O	BMP-2-inducible protein kinase	20201208	-
9606	55591	VEZT	-	VEZATIN	HGNC:HGNC:18258|Ensembl:ENSG00000028203	12	12q22	vezatin, adherens junctions transmembrane protein	protein-coding	VEZT	vezatin, adherens junctions transmembrane protein	O	vezatin	20201206	-
9606	55592	GOLGA2P5	-	GOLGA2B|GOLGA2L1	HGNC:HGNC:25315|Ensembl:ENSG00000238105	12	12q23.1	GOLGA2 pseudogene 5	pseudo	GOLGA2P5	GOLGA2 pseudogene 5	O	golgi autoantigen, golgin subfamily a, 2-like 1|golgin A2 family, member B|golgin A2 pseudogene 5|golgin A2-like 1|golgin subfamily A member 2B	20201124	-
9606	55593	OTUD5	-	DUBA	MIM:300713|HGNC:HGNC:25402|Ensembl:ENSG00000068308	X	Xp11.23	OTU deubiquitinase 5	protein-coding	OTUD5	OTU deubiquitinase 5	O	OTU domain-containing protein 5|OTU domain containing 5|deubiquinating enzyme A|deubiquitinating enzyme A	20201213	-
9606	55596	ZCCHC8	-	PFBMFT5	MIM:616381|HGNC:HGNC:25265|Ensembl:ENSG00000033030	12	12q24.31	zinc finger CCHC-type containing 8	protein-coding	ZCCHC8	zinc finger CCHC-type containing 8	O	zinc finger CCHC domain-containing protein 8|TRAMP-like complex RNA-binding factor ZCCHC8|zinc finger, CCHC domain containing 8	20210123	-
9606	55599	RNPC3	-	IGHD5|RBM40|RNP|SNRNP65	MIM:618016|HGNC:HGNC:18666|Ensembl:ENSG00000185946	1	1p21.1	RNA binding region (RNP1, RRM) containing 3	protein-coding	RNPC3	RNA binding region (RNP1, RRM) containing 3	O	RNA-binding region-containing protein 3|RNA-binding motif protein 40|RNA-binding protein 40|U11/U12 small nuclear ribonucleoprotein 65 kDa protein|U11/U12 snRNP 65 kDa protein|U11/U12 snRNP 65K|U11/U12-65K	20201124	-
9606	55600	ITLN1	-	HL-1|HL1|INTL|ITLN|LFR|hIntL|omentin	MIM:609873|HGNC:HGNC:18259|Ensembl:ENSG00000179914	1	1q23.3	intelectin 1	protein-coding	ITLN1	intelectin 1	O	intelectin-1|ITLN-1|endothelial lectin HL-1|galactofuranose-binding lectin|intelectin 1 (galactofuranose binding)|intestinal lactoferrin receptor	20201213	-
9606	55601	DDX60	-	-	MIM:613974|HGNC:HGNC:25942|Ensembl:ENSG00000137628	4	4q32.3	DExD/H-box helicase 60	protein-coding	DDX60	DExD/H-box helicase 60	O	probable ATP-dependent RNA helicase DDX60|ATP-dependent RNA helicase DDX60|DEAD (Asp-Glu-Ala-Asp) box polypeptide 60|DEAD box protein 60|DEAD-box helicase 60	20201124	-
9606	55602	CDKN2AIP	-	CARF	MIM:615914|HGNC:HGNC:24325|Ensembl:ENSG00000168564	4	4q35.1	CDKN2A interacting protein	protein-coding	CDKN2AIP	CDKN2A interacting protein	O	CDKN2A-interacting protein|collaborates/cooperates with ARF (alternate reading frame) protein|collaborator of ARF	20210116	-
9606	55603	TENT5A	-	C6orf37|FAM46A|OI18|XTP11	MIM:611357|HGNC:HGNC:18345|Ensembl:ENSG00000112773	6	6q14.1	terminal nucleotidyltransferase 5A	protein-coding	TENT5A	terminal nucleotidyltransferase 5A	O	terminal nucleotidyltransferase 5A|HBV X-transactivated gene 11 protein|HBV XAg-transactivated protein 11|family with sequence similarity 46 member A|protein FAM46A|putative nucleotidyltransferase FAM46A|retinal expressed gene C6orf37	20201213	-
9606	55604	CARMIL1	-	CARMIL|CARMIL1a|LRRC16|LRRC16A|dJ501N12.1|dJ501N12.5	MIM:609593|HGNC:HGNC:21581|Ensembl:ENSG00000079691	6	6p22.2	capping protein regulator and myosin 1 linker 1	protein-coding	CARMIL1	capping protein regulator and myosin 1 linker 1	O	F-actin-uncapping protein LRRC16A|CARMIL homolog|capping protein regulator and myosin 1 linker protein 1|capping protein, Arp2/3 and myosin-I linker homolog 1|capping protein, Arp2/3 and myosin-I linker protein 1|capping protein, Arp2/3, and Myosin-I Linker homolog 1|leucine rich repeat containing 16|leucine rich repeat containing 16A|leucine-rich repeat-containing protein 16A|testicular tissue protein Li 107	20201124	-
9606	55605	KIF21A	-	CFEOM1|FEOM1|FEOM3A	MIM:608283|HGNC:HGNC:19349|Ensembl:ENSG00000139116	12	12q12	kinesin family member 21A	protein-coding	KIF21A	kinesin family member 21A	O	kinesin-like protein KIF21A|kinesin-like protein KIF2|renal carcinoma antigen NY-REN-62	20201206	-
9606	55607	PPP1R9A	-	NRB1|NRBI|Neurabin-I	MIM:602468|HGNC:HGNC:14946|Ensembl:ENSG00000158528	7	7q21.3	protein phosphatase 1 regulatory subunit 9A	protein-coding	PPP1R9A	protein phosphatase 1 regulatory subunit 9A	O	neurabin-1|neural tissue-specific F-actin-binding protein I|protein phosphatase 1, regulatory (inhibitor) subunit 9A	20201213	-
9606	55608	ANKRD10	-	-	HGNC:HGNC:20265|Ensembl:ENSG00000088448	13	13q34	ankyrin repeat domain 10	protein-coding	ANKRD10	ankyrin repeat domain 10	O	ankyrin repeat domain-containing protein 10	20201124	-
9606	55609	ZNF280C	-	SUHW3|ZNF633|ZPET	HGNC:HGNC:25955|Ensembl:ENSG00000056277	X	Xq26.1	zinc finger protein 280C	protein-coding	ZNF280C	zinc finger protein 280C	O	zinc finger protein 280C|suppressor of hairy wing homolog 3|zinc finger protein 633|zinc finger protein proximal to RAD eighteen	20201213	-
9606	55610	VPS50	-	CCDC132|VPS54L	MIM:616465|HGNC:HGNC:25956|Ensembl:ENSG00000004766	7	7q21.2-q21.3	VPS50 subunit of EARP/GARPII complex	protein-coding	VPS50	VPS50 subunit of EARP/GARPII complex	O	syndetin|EARP/GARPII complex subunit VPS50|VPS50, EARP/GARPII complex subunit|coiled-coil domain containing 132|coiled-coil domain-containing protein 132	20201124	-
9606	55611	OTUB1	-	HSPC263|OTB1|OTU1	MIM:608337|HGNC:HGNC:23077|Ensembl:ENSG00000167770	11	11q13.1	OTU deubiquitinase, ubiquitin aldehyde binding 1	protein-coding	OTUB1	OTU deubiquitinase, ubiquitin aldehyde binding 1	O	ubiquitin thioesterase OTUB1|OTU domain, ubiquitin aldehyde binding 1|OTU domain-containing ubiquitin aldehyde-binding protein 1|OTU-domain Ubal-binding 1|deubiquitinating enzyme OTUB1|otubain-1|ubiquitin-specific protease otubain 1|ubiquitin-specific-processing protease OTUB1	20201227	-
9606	55612	FERMT1	-	C20orf42|DTGCU2|KIND1|UNC112A|URP1	MIM:607900|HGNC:HGNC:15889|Ensembl:ENSG00000101311	20	20p12.3	fermitin family member 1	protein-coding	FERMT1	fermitin family member 1	O	fermitin family homolog 1|UNC112 related protein 1|kindlerin|kindlin 1|kindlin syndrome protein|unc-112-related protein 1	20201213	-
9606	55613	MTMR8	-	-	HGNC:HGNC:16825|Ensembl:ENSG00000102043	X	Xq11.2	myotubularin related protein 8	protein-coding	MTMR8	myotubularin related protein 8	O	myotubularin-related protein 8|phosphatidylinositol-3,5-bisphosphate 3-phosphatase|phosphatidylinositol-3-phosphate phosphatase	20201124	-
9606	55614	KIF16B	-	C20orf23|KISC20ORF|SNX23	MIM:618171|HGNC:HGNC:15869|Ensembl:ENSG00000089177	20	20p12.1	kinesin family member 16B	protein-coding	KIF16B	kinesin family member 16B	O	kinesin-like protein KIF16B|kinesin motor protein|sorting nexin 23|testis secretory sperm-binding protein Li 201a	20201213	-
9606	55615	PRR5	-	FLJ20185k|PP610|PROTOR-1|PROTOR1	MIM:609406|HGNC:HGNC:31682|Ensembl:ENSG00000186654	22	22q13.31	proline rich 5	protein-coding	PRR5	proline rich 5	O	proline-rich protein 5|Rho GTPase activating protein 8|proline rich 5 (renal)|protein observed with Rictor-1	20201124	-
9606	55616	ASAP3	-	ACAP4|CENTB6|DDEFL1|UPLC1	MIM:616594|HGNC:HGNC:14987|Ensembl:ENSG00000088280	1	1p36.12	ArfGAP with SH3 domain, ankyrin repeat and PH domain 3	protein-coding	ASAP3	ArfGAP with SH3 domain, ankyrin repeat and PH domain 3	O	arf-GAP with SH3 domain, ANK repeat and PH domain-containing protein 3|ARF6 GTPase-activating protein|ArfGAP with SH3 domain, ankyrin repeat and PH domain 3 1|centaurin, beta 6|development and differentiation enhancing factor-like 1|protein up-regulated in liver cancer 1|up-regulated in liver cancer 1 (UPLC1)	20201124	-
9606	55617	TASP1	-	C20orf13|SULEHS|dJ585I14.2	MIM:608270|HGNC:HGNC:15859|Ensembl:ENSG00000089123	20	20p12.1	taspase 1	protein-coding	TASP1	taspase 1	O	threonine aspartase 1	20210123	-
9606	55619	DOCK10	-	DRIP2|Nbla10300|ZIZ3	MIM:611518|HGNC:HGNC:23479|Ensembl:ENSG00000135905	2	2q36.2	dedicator of cytokinesis 10	protein-coding	DOCK10	dedicator of cytokinesis 10	O	dedicator of cytokinesis protein 10|dopamine receptor interacting protein 2|zizimin3	20201124	-
9606	55620	STAP2	-	BKS	MIM:607881|HGNC:HGNC:30430|Ensembl:ENSG00000178078	19	19p13.3	signal transducing adaptor family member 2	protein-coding	STAP2	signal transducing adaptor family member 2	O	signal-transducing adaptor protein 2|BRK substrate|breast tumor kinase substrate|brk kinase substrate	20201124	-
9606	55621	TRMT1	-	MRT68|TRM1	MIM:611669|HGNC:HGNC:25980|Ensembl:ENSG00000104907	19	19p13.13	tRNA methyltransferase 1	protein-coding	TRMT1	tRNA methyltransferase 1	O	tRNA (guanine(26)-N(2))-dimethyltransferase|N(2),N(2)-dimethylguanosine tRNA methyltransferase|TRM1 tRNA methyltransferase 1 homolog|tRNA 2,2-dimethylguanosine-26 methyltransferase|tRNA methyltransferase 1 homolog|tRNA(guanine-26,N(2)-N(2)) methyltransferase|tRNA(m(2,2)G26)dimethyltransferase	20210123	-
9606	55622	TTC27	-	-	HGNC:HGNC:25986|Ensembl:ENSG00000018699	2	2p22.3	tetratricopeptide repeat domain 27	protein-coding	TTC27	tetratricopeptide repeat domain 27	O	tetratricopeptide repeat protein 27|TPR repeat protein 27	20201124	-
9606	55623	THUMPD1	-	Tan1	MIM:616662|HGNC:HGNC:23807|Ensembl:ENSG00000066654	16	16p12.3	THUMP domain containing 1	protein-coding	THUMPD1	THUMP domain containing 1	O	THUMP domain-containing protein 1	20201124	-
9606	55624	POMGNT1	-	GNTI.2|GnT I.2|LGMD2O|LGMDR15|MEB|MGAT1.2|RP76|gnT-I.2	MIM:606822|HGNC:HGNC:19139|Ensembl:ENSG00000085998	1	1p34.1	protein O-linked mannose N-acetylglucosaminyltransferase 1 (beta 1,2-)	protein-coding	POMGNT1	protein O-linked mannose N-acetylglucosaminyltransferase 1 (beta 1,2-)	O	protein O-linked-mannose beta-1,2-N-acetylglucosaminyltransferase 1|UDP-GlcNAc:alpha-D-mannoside beta-1,2-N-acetylglucosaminyltransferase I.2	20210123	-
9606	55625	ZDHHC7	-	DHHC7|SERZ-B|SERZ1|ZNF370	MIM:614604|HGNC:HGNC:18459|Ensembl:ENSG00000153786	16	16q24.1	zinc finger DHHC-type palmitoyltransferase 7	protein-coding	ZDHHC7	zinc finger DHHC-type palmitoyltransferase 7	O	palmitoyltransferase ZDHHC7|DHHC-7|Sertoli cell gene with zinc finger domain-I(2)|Sertoli cell gene with zinc finger domain-beta|acyltransferase ZDHHC7|zinc finger DHHC domain-containing protein 7|zinc finger DHHC-type containing 7|zinc finger protein 370|zinc finger, DHHC domain containing 7	20201213	-
9606	55626	AMBRA1	-	DCAF3|WDR94	MIM:611359|HGNC:HGNC:25990|Ensembl:ENSG00000110497	11	11p11.2	autophagy and beclin 1 regulator 1	protein-coding	AMBRA1	autophagy and beclin 1 regulator 1	O	activating molecule in BECN1-regulated autophagy protein 1|DDB1 and CUL4 associated factor 3|WD repeat domain 94|activating molecule in beclin-1-regulated autophagy|autophagy/beclin-1 regulator 1	20201206	-
9606	55627	SMPD4	-	NEDMABA|NEDMEBA|NET13|NSMASE-3|NSMASE3|SKNY	MIM:610457|HGNC:HGNC:32949|Ensembl:ENSG00000136699	2	2q21.1	sphingomyelin phosphodiesterase 4	protein-coding	SMPD4	sphingomyelin phosphodiesterase 4	O	sphingomyelin phosphodiesterase 4|neutral sphingomyelinase 3|neutral sphingomyelinase III|sphingomyelin phosphodiesterase 4, neutral membrane (neutral sphingomyelinase-3)	20210123	-
9606	55628	ZNF407	-	-	MIM:615894|HGNC:HGNC:19904|Ensembl:ENSG00000215421	18	18q22.3	zinc finger protein 407	protein-coding	ZNF407	zinc finger protein 407	O	zinc finger protein 407	20201124	-
9606	55629	PNRC2	-	-	MIM:611882|HGNC:HGNC:23158|Ensembl:ENSG00000189266	1	1p36.11	proline rich nuclear receptor coactivator 2	protein-coding	PNRC2	proline rich nuclear receptor coactivator 2	O	proline-rich nuclear receptor coactivator 2	20201124	-
9606	55630	SLC39A4	-	AEZ|AWMS2|ZIP4	MIM:607059|HGNC:HGNC:17129|Ensembl:ENSG00000147804	8	8q24.3	solute carrier family 39 member 4	protein-coding	SLC39A4	solute carrier family 39 member 4	O	zinc transporter ZIP4|solute carrier family 39 (zinc transporter), member 4|zrt- and Irt-like protein 4	20201124	-
9606	55631	LRRC40	-	dJ677H15.1	HGNC:HGNC:26004|Ensembl:ENSG00000066557	1	1p31.1	leucine rich repeat containing 40	protein-coding	LRRC40	leucine rich repeat containing 40	O	leucine-rich repeat-containing protein 40|testicular tissue protein Li 109	20201124	-
9606	55632	G2E3	-	KIAA1333|PHF7B	MIM:611299|HGNC:HGNC:20338|Ensembl:ENSG00000092140	14	14q12	G2/M-phase specific E3 ubiquitin protein ligase	protein-coding	G2E3	G2/M-phase specific E3 ubiquitin protein ligase	O	G2/M phase-specific E3 ubiquitin-protein ligase|G2/M phase-specific HECT-type E3 ubiquitin transferase|G2/M-phase specific E3 ubiquitin ligase|PHD finger protein 7B	20201124	-
9606	55633	TBC1D22B	-	C6orf197	MIM:616880|HGNC:HGNC:21602|Ensembl:ENSG00000065491	6	6p21.2	TBC1 domain family member 22B	protein-coding	TBC1D22B	TBC1 domain family member 22B	O	TBC1 domain family member 22B	20201213	-
9606	55634	KRBOX4	-	ZNF673	MIM:300585|HGNC:HGNC:26007|Ensembl:ENSG00000147121	X	Xp11.3	KRAB box domain containing 4	protein-coding	KRBOX4	KRAB box domain containing 4	O	KRAB domain-containing protein 4|KRAB box domain-containing protein 4|putative zinc finger transcription factor|zinc finger family member 673|zinc finger protein 673	20201124	-
9606	55635	DEPDC1	-	DEP.8|DEPDC1-V2|DEPDC1A|SDP35	MIM:612002|HGNC:HGNC:22949|Ensembl:ENSG00000024526	1	1p31.3	DEP domain containing 1	protein-coding	DEPDC1	DEP domain containing 1	O	DEP domain-containing protein 1A|cell cycle control protein SDP35	20201124	-
9606	55636	CHD7	-	CRG|HH5|IS3|KAL5	MIM:608892|HGNC:HGNC:20626|Ensembl:ENSG00000171316	8	8q12.2	chromodomain helicase DNA binding protein 7	protein-coding	CHD7	chromodomain helicase DNA binding protein 7	O	chromodomain-helicase-DNA-binding protein 7|ATP-dependent helicase CHD7|CHARGE association	20210118	-
9606	55638	SYBU	-	GOLSYN|OCSYN|SNPHL	MIM:611568|HGNC:HGNC:26011|Ensembl:ENSG00000147642	8	8q23.2	syntabulin	protein-coding	SYBU	syntabulin	O	syntabulin|GOLSYN A protein|GOLSYN B protein|GOLSYN C protein|Golgi-localized protein|golgi-localized syntaphilin-related protein|implicated in syntaxin trafficking in neurons|microtubule-associated protein|syntabulin (syntaxin-interacting)|syntaxin-1-binding protein	20201213	-
9606	55640	FLVCR2	-	C14orf58|CCT|EPV|FLVCRL14q|MFSD7C|PVHH|SLC49A2	MIM:610865|HGNC:HGNC:20105|Ensembl:ENSG00000119686	14	14q24.3	FLVCR heme transporter 2	protein-coding	FLVCR2	FLVCR heme transporter 2	O	feline leukemia virus subgroup C receptor-related protein 2|calcium-chelate transporter|feline leukemia virus subgroup C cellular receptor family member 2	20201124	-
9606	55643	BTBD2	-	-	MIM:608531|HGNC:HGNC:15504|Ensembl:ENSG00000133243	19	19p13.3	BTB domain containing 2	protein-coding	BTBD2	BTB domain containing 2	O	BTB/POZ domain-containing protein 2|BTB (POZ) domain containing 2	20201124	-
9606	55644	OSGEP	-	GAMOS3|GCPL1|KAE1|OSGEP1|PRSMG1|TCS3	MIM:610107|HGNC:HGNC:18028|Ensembl:ENSG00000092094	14	14q11.2	O-sialoglycoprotein endopeptidase	protein-coding	OSGEP	O-sialoglycoprotein endopeptidase	O	probable tRNA N6-adenosine threonylcarbamoyltransferase|N6-L-threonylcarbamoyladenine synthase|hOSGEP|probable O-sialoglycoprotein endopeptidase|probable tRNA threonylcarbamoyladenosine biosynthesis protein OSGEP|t(6)A synthase|t(6)A37 threonylcarbamoyladenosine biosynthesis protein OSGEP|tRNA threonylcarbamoyladenosine biosynthesis protein OSGEP	20210123	-
9606	55646	LYAR	-	ZC2HC2|ZLYAR	MIM:617684|HGNC:HGNC:26021|Ensembl:ENSG00000145220	4	4p16.3	Ly1 antibody reactive	protein-coding	LYAR	Ly1 antibody reactive	O	cell growth-regulating nucleolar protein|Ly1 antibody reactive homolog	20210103	-
9606	55647	RAB20	-	-	HGNC:HGNC:18260|Ensembl:ENSG00000139832	13	13q34	RAB20, member RAS oncogene family	protein-coding	RAB20	RAB20, member RAS oncogene family	O	ras-related protein Rab-20	20210103	-
9606	55650	PIGV	-	GPI-MT-II|HPMRS1|PIG-V	MIM:610274|HGNC:HGNC:26031|Ensembl:ENSG00000060642	1	1p36.11	phosphatidylinositol glycan anchor biosynthesis class V	protein-coding	PIGV	phosphatidylinositol glycan anchor biosynthesis class V	O	GPI mannosyltransferase 2|GPI mannosyltransferase II|Ybr004c homolog|dol-P-Man dependent GPI mannosyltransferase	20201217	-
9606	55651	NHP2	-	DKCB2|NHP2P|NOLA2	MIM:606470|HGNC:HGNC:14377|Ensembl:ENSG00000145912	5	5q35.3	NHP2 ribonucleoprotein	protein-coding	NHP2	NHP2 ribonucleoprotein	O	H/ACA ribonucleoprotein complex subunit 2|NHP2 ribonucleoprotein homolog|NHP2-like protein|nucleolar protein family A, member 2 (H/ACA small nucleolar RNPs)|snoRNP protein NHP2	20210103	-
9606	55652	SLC48A1	-	HRG-1|HRG1|hHRG-1	MIM:612187|HGNC:HGNC:26035|Ensembl:ENSG00000211584	12	12q13.11	solute carrier family 48 member 1	protein-coding	SLC48A1	solute carrier family 48 member 1	O	heme transporter HRG1|heme-responsive gene 1 protein homolog|solute carrier family 48 (heme transporter), member 1	20201124	-
9606	55653	BCAS4	-	CNOL	MIM:607471|HGNC:HGNC:14367|Ensembl:ENSG00000124243	20	20q13.13	breast carcinoma amplified sequence 4	protein-coding	BCAS4	breast carcinoma amplified sequence 4	O	breast carcinoma-amplified sequence 4|BCAS4/BCAS3 fusion|breast carcinoma amplified sequence 4/3 fusion protein	20201206	-
9606	55654	TMEM127	-	-	MIM:613403|HGNC:HGNC:26038|Ensembl:ENSG00000135956	2	2q11.2	transmembrane protein 127	protein-coding	TMEM127	transmembrane protein 127	O	transmembrane protein 127	20201124	-
9606	55655	NLRP2	-	CLR19.9|NALP2|NBS1|PAN1|PYPAF2	MIM:609364|HGNC:HGNC:22948|Ensembl:ENSG00000022556	19	19q13.42	NLR family pyrin domain containing 2	protein-coding	NLRP2	NLR family pyrin domain containing 2	O	NACHT, LRR and PYD domains-containing protein 2|NACHT, leucine rich repeat and PYD containing 2|PYRIN domain and NACHT domain-containing protein 1|PYRIN-containing APAF1-like protein 2|nucleotide-binding oligomerization domain, leucine rich repeat and pyrin domain containing 2|nucleotide-binding site protein 1	20201124	-
9606	55656	INTS8	-	C8orf52|INT8|NEDCHS	MIM:611351|HGNC:HGNC:26048|Ensembl:ENSG00000164941	8	8q22.1	integrator complex subunit 8	protein-coding	INTS8	integrator complex subunit 8	O	integrator complex subunit 8|protein kaonashi-1	20210123	-
9606	55657	ZNF692	-	AREBP|Zfp692	MIM:617758|HGNC:HGNC:26049|Ensembl:ENSG00000171163	1	1q44	zinc finger protein 692	protein-coding	ZNF692	zinc finger protein 692	O	zinc finger protein 692|AICAR responsive element binding protein	20201213	-
9606	55658	RNF126	-	-	MIM:615177|HGNC:HGNC:21151|Ensembl:ENSG00000070423	19	19p13.3	ring finger protein 126	protein-coding	RNF126	ring finger protein 126	O	E3 ubiquitin-protein ligase RNF126	20210110	-
9606	55659	ZNF416	-	-	HGNC:HGNC:20645|Ensembl:ENSG00000083817	19	19q13.43	zinc finger protein 416	protein-coding	ZNF416	zinc finger protein 416	O	zinc finger protein 416	20201124	-
9606	55660	PRPF40A	-	FBP-11|FBP11|FLAF1|FNBP3|HIP-10|HIP10|HYPA|NY-REN-6|Prp40	MIM:612941|HGNC:HGNC:16463|Ensembl:ENSG00000196504	2	2q23.3	pre-mRNA processing factor 40 homolog A	protein-coding	PRPF40A	pre-mRNA processing factor 40 homolog A	O	pre-mRNA-processing factor 40 homolog A|Fas-ligand associated factor 1|Huntingtin-interacting protein A|NY-REN-6 antigen|PRP40 pre-mRNA processing factor 40 homolog A|fas ligand-associated factor 1|formin binding protein 3|formin-binding protein 11|huntingtin yeast partner A|huntingtin-interacting protein 10|renal carcinoma antigen NY-REN-6	20210103	-
9606	55661	DDX27	-	DRS1|Drs1p|HSPC259|PP3241|RHLP|dJ686N3.1	MIM:616621|HGNC:HGNC:15837|Ensembl:ENSG00000124228	20	20q13.13	DEAD-box helicase 27	protein-coding	DDX27	DEAD-box helicase 27	O	probable ATP-dependent RNA helicase DDX27|DEAD (Asp-Glu-Ala-Asp) box polypeptide 27|DEAD box protein 27|DEAD/H (Asp-Glu-Ala-Asp/His) box polypeptide 27|Deficiency of ribosomal subunits protein 1 homolog|RNA helicase-like protein	20201206	-
9606	55662	HIF1AN	-	FIH1	MIM:606615|HGNC:HGNC:17113|Ensembl:ENSG00000166135	10	10q24.31	hypoxia inducible factor 1 subunit alpha inhibitor	protein-coding	HIF1AN	hypoxia inducible factor 1 subunit alpha inhibitor	O	hypoxia-inducible factor 1-alpha inhibitor|FIH-1|factor inhibiting HIF-1|factor inhibiting HIF1|hypoxia inducible factor 1 alpha subunit inhibitor|hypoxia-inducible factor asparagine hydroxylase|peptide-aspartate beta-dioxygenase	20210114	-
9606	55663	ZNF446	-	ZKSCAN20|ZSCAN30|ZSCAN52	HGNC:HGNC:21036|Ensembl:ENSG00000083838	19	19q13.43	zinc finger protein 446	protein-coding	ZNF446	zinc finger protein 446	O	zinc finger protein 446|zinc finger protein with KRAB and SCAN domains 20	20201213	-
9606	55664	CDC37L1	-	CDC37B|HARC	MIM:610346|HGNC:HGNC:17179|Ensembl:ENSG00000106993	9	9p24.1	cell division cycle 37 like 1	protein-coding	CDC37L1	cell division cycle 37 like 1	O	hsp90 co-chaperone Cdc37-like 1|CDC37 cell division cycle 37 homolog-like 1|Hsp90-associating relative of Cdc37|cell division cycle 37 homolog-like 1	20201124	-
9606	55665	URGCP	-	URG4	MIM:610337|HGNC:HGNC:30890|Ensembl:ENSG00000106608	7	7p13	upregulator of cell proliferation	protein-coding	URGCP	upregulator of cell proliferation	O	up-regulator of cell proliferation|HBV X protein up-regulated gene 4 protein|HBxAg up-regulated gene 4 protein|up-regulated gene 4	20201124	-
9606	55666	NPLOC4	-	NPL4	MIM:606590|HGNC:HGNC:18261|Ensembl:ENSG00000182446	17	17q25.3	NPL4 homolog, ubiquitin recognition factor	protein-coding	NPLOC4	NPL4 homolog, ubiquitin recognition factor	O	nuclear protein localization protein 4 homolog|NPLOC4 ubiquitin recognition factor|nuclear protein localization 4 homolog	20210118	-
9606	55667	DENND4C	-	C9orf55|C9orf55B|RAB10GEF|bA513M16.3	HGNC:HGNC:26079|Ensembl:ENSG00000137145	9	9p22.1	DENN domain containing 4C	protein-coding	DENND4C	DENN domain containing 4C	O	DENN domain-containing protein 4C|DENN/MADD domain containing 4A pseudogene|DENN/MADD domain containing 4C	20201213	-
9606	55668	GPATCH2L	-	C14orf118	HGNC:HGNC:20210|Ensembl:ENSG00000089916	14	14q24.3	G-patch domain containing 2 like	protein-coding	GPATCH2L	G-patch domain containing 2 like	O	G patch domain-containing protein 2-like	20201124	-
9606	55669	MFN1	-	hfzo1|hfzo2	MIM:608506|HGNC:HGNC:18262|Ensembl:ENSG00000171109	3	3q26.33	mitofusin 1	protein-coding	MFN1	mitofusin 1	O	mitofusin-1|fzo homolog|mitochondrial transmembrane GTPase FZO-2|mitochondrial transmembrane GTPase Fzo-1|putative transmembrane GTPase|transmembrane GTPase MFN1	20210118	-
9606	55670	PEX26	-	PBD7A|PBD7B|PEX26M1T|Pex26pM1T	MIM:608666|HGNC:HGNC:22965|Ensembl:ENSG00000215193	22	22q11.21	peroxisomal biogenesis factor 26	protein-coding	PEX26	peroxisomal biogenesis factor 26	O	peroxisome assembly protein 26|peroxin-26|peroxisome biogenesis disorder, complementation group 8|peroxisome biogenesis disorder, complementation group A|peroxisome biogenesis factor 26	20201124	-
9606	55671	PPP4R3A	-	FLFL1|KIAA2010|MSTP033|PP4R3|PP4R3A|SMEK1|smk-1|smk1	MIM:610351|HGNC:HGNC:20219|Ensembl:ENSG00000100796	14	14q32.12	protein phosphatase 4 regulatory subunit 3A	protein-coding	PPP4R3A	protein phosphatase 4 regulatory subunit 3A	O	serine/threonine-protein phosphatase 4 regulatory subunit 3A|SMEK homolog 1, suppressor of mek1	20201124	-
9606	55672	NBPF1	-	AB13|AB14|AB23|AD2|NBG|NBPF	MIM:610501|HGNC:HGNC:26088|Ensembl:ENSG00000219481	1	1p36.13	NBPF member 1	protein-coding	NBPF1	NBPF member 1	O	neuroblastoma breakpoint family member 1	20201124	-
9606	55676	SLC30A6	-	MST103|MSTP103|ZNT6	MIM:611148|HGNC:HGNC:19305|Ensembl:ENSG00000152683	2	2p22.3	solute carrier family 30 member 6	protein-coding	SLC30A6	solute carrier family 30 member 6	O	zinc transporter 6|solute carrier family 30 (zinc transporter), member 6	20201206	-
9606	55677	IWS1	-	-	HGNC:HGNC:25467|Ensembl:ENSG00000163166	2	2q14.3	interacts with SUPT6H, CTD assembly factor 1	protein-coding	IWS1	interacts with SUPT6H, CTD assembly factor 1	O	protein IWS1 homolog|IWS1 homolog|IWS1, SUPT6H interacting protein|IWS1-like protein|interacts with Spt6	20210103	-
9606	55679	LIMS2	-	LGMD2W|MDRCMTT|PINCH-2|PINCH2	MIM:607908|HGNC:HGNC:16084|Ensembl:ENSG00000072163	2	2q14.3	LIM zinc finger domain containing 2	protein-coding	LIMS2	LIM zinc finger domain containing 2	O	LIM and senescent cell antigen-like-containing domain protein 2|ILK-binding protein|LIM and senescent cell antigen-like domains 2|LIM-type zinc finger domains 2|particularly interesting new Cys-His protein 2	20201124	-
9606	55680	RUFY2	-	RABIP4R|ZFYVE13	MIM:610328|HGNC:HGNC:19761|Ensembl:ENSG00000204130	10	10q21.3	RUN and FYVE domain containing 2	protein-coding	RUFY2	RUN and FYVE domain containing 2	O	RUN and FYVE domain-containing protein 2|Run- and FYVE-domain containing protein|antigen MU-RMS-40.17|rab4-interacting protein related	20201124	-
9606	55681	SCYL2	-	AMC4|AMCNACC|CVAK104	MIM:616365|HGNC:HGNC:19286|Ensembl:ENSG00000136021	12	12q23.1	SCY1 like pseudokinase 2	protein-coding	SCYL2	SCY1 like pseudokinase 2	O	SCY1-like protein 2|SCY1-like 2|SCY1-like, kinase-like 2|coated vesicle-associated kinase of 104 kDa	20210123	-
9606	55683	KANSL3	-	KIAA1310|NSL3|Rcd1	MIM:617742|HGNC:HGNC:25473|Ensembl:ENSG00000114982	2	2q11.2	KAT8 regulatory NSL complex subunit 3	protein-coding	KANSL3	KAT8 regulatory NSL complex subunit 3	O	KAT8 regulatory NSL complex subunit 3|NSL complex protein NSL3|non-specific lethal 3 homolog|serum inhibited-related protein|testis development protein PRTD	20201213	-
9606	55684	RABL6	-	C9orf86|PARF|RBEL1|pp8875	MIM:610615|HGNC:HGNC:24703|Ensembl:ENSG00000196642	9	9q34.3	RAB, member RAS oncogene family like 6	protein-coding	RABL6	RAB, member RAS oncogene family like 6	O	rab-like protein 6|Rab-like GTP-binding protein 1C|partner of ARF|putative GTP-binding protein Parf	20201206	-
9606	55686	MREG	-	DSU|WDT2	MIM:609207|HGNC:HGNC:25478|Ensembl:ENSG00000118242	2	2q35	melanoregulin	protein-coding	MREG	melanoregulin	O	melanoregulin|dilute suppressor protein homolog|whn-dependent transcript 2	20201217	-
9606	55687	TRMU	-	LCAL3|MTO2|MTU1|TRMT|TRMT1	MIM:610230|HGNC:HGNC:25481|Ensembl:ENSG00000100416	22	22q13.31	tRNA mitochondrial 2-thiouridylase	protein-coding	TRMU	tRNA mitochondrial 2-thiouridylase	O	mitochondrial tRNA-specific 2-thiouridylase 1|MTO2 homolog|lung cancer associated lncRNA 3|mitochondrial 5-methylaminomethyl-2-thiouridylate-methyltransferase|tRNA 5-methylaminomethyl-2-thiouridylate methyltransferase	20201213	-
9606	55689	YEATS2	-	FAME4	MIM:613373|HGNC:HGNC:25489|Ensembl:ENSG00000163872	3	3q27.1	YEATS domain containing 2	protein-coding	YEATS2	YEATS domain containing 2	O	YEATS domain-containing protein 2	20201124	-
9606	55690	PACS1	-	MRD17|SHMS	MIM:607492|HGNC:HGNC:30032|Ensembl:ENSG00000175115	11	11q13.1-q13.2	phosphofurin acidic cluster sorting protein 1	protein-coding	PACS1	phosphofurin acidic cluster sorting protein 1	O	phosphofurin acidic cluster sorting protein 1|PACS-1|cytosolic sorting protein PACS-1	20201129	-
9606	55691	FRMD4A	-	CCAFCA|FRMD4|bA295P9.4	MIM:616305|HGNC:HGNC:25491|Ensembl:ENSG00000151474	10	10p13	FERM domain containing 4A	protein-coding	FRMD4A	FERM domain containing 4A	O	FERM domain-containing protein 4A|FERM domain containing 4	20201124	-
9606	55692	LUC7L	-	LUC7B1|Luc7|SR+89|hLuc7B1	MIM:607782|HGNC:HGNC:6723|Ensembl:ENSG00000007392	16	16p13.3	LUC7 like	protein-coding	LUC7L	LUC7 like	O	putative RNA-binding protein Luc7-like 1|putative SR protein LUC7B1|sarcoplasmic reticulum protein LUC7B1	20201213	-
9606	55693	KDM4D	-	JMJD2D	MIM:609766|HGNC:HGNC:25498|Ensembl:ENSG00000186280	11	11q21	lysine demethylase 4D	protein-coding	KDM4D	lysine demethylase 4D	O	lysine-specific demethylase 4D|[histone H3]-trimethyl-L-lysine(9) demethylase 4D|jmjC domain-containing histone demethylation protein 3D|jumonji domain containing 2D|jumonji domain-containing protein 2D|lysine (K)-specific demethylase 4D	20210114	-
9606	55695	NSUN5	-	NOL1|NOL1R|NSUN5A|WBSCR20|WBSCR20A|p120|p120(NOL1)	MIM:615732|HGNC:HGNC:16385|Ensembl:ENSG00000130305	7	7q11.23	NOP2/Sun RNA methyltransferase 5	protein-coding	NSUN5	NOP2/Sun RNA methyltransferase 5	O	28S rRNA (cytosine-C(5))-methyltransferase|NOL1-related protein|NOL1/NOP2/Sun domain family member 5|NOP2/Sun RNA methyltransferase family member 5|NOP2/Sun domain family, member 5|NOP2/Sun domain family, member 5A|Williams Beuren syndrome chromosome region 20A|Williams-Beuren syndrome chromosomal region 20A protein|Williams-Beuren syndrome critical region protein 20 copy A|probable 28S rRNA (cytosine-C(5))-methyltransferase|putative methyltransferase NSUN5	20201124	-
9606	55696	RBM22	-	Cwc2|ZC3H16|fSAP47	MIM:612430|HGNC:HGNC:25503|Ensembl:ENSG00000086589	5	5q33.1	RNA binding motif protein 22	protein-coding	RBM22	RNA binding motif protein 22	O	pre-mRNA-splicing factor RBM22|functional spliceosome-associated protein 47|zinc finger CCCH domain-containing protein 16	20201124	-
9606	55697	VAC14	-	ArPIKfyve|TAX1BP2|TRX	MIM:604632|HGNC:HGNC:25507|Ensembl:ENSG00000103043	16	16q22.1-q22.2	VAC14 component of PIKFYVE complex	protein-coding	VAC14	VAC14 component of PIKFYVE complex	O	protein VAC14 homolog|Vac14, PIKFYVE complex component	20201124	-
9606	55698	RADIL	-	RASIP2	MIM:611491|HGNC:HGNC:22226|Ensembl:ENSG00000157927	7	7p22.1	Rap associating with DIL domain	protein-coding	RADIL	Rap associating with DIL domain	O	ras-associating and dilute domain-containing protein|Rap GTPase interactor|Ras association and DIL domains	20201124	-
9606	55699	IARS2	-	CAGSSS|ILERS	MIM:612801|HGNC:HGNC:29685|Ensembl:ENSG00000067704	1	1q41	isoleucyl-tRNA synthetase 2, mitochondrial	protein-coding	IARS2	isoleucyl-tRNA synthetase 2, mitochondrial	O	isoleucine--tRNA ligase, mitochondrial|isoleucine tRNA ligase 2, mitochondrial|isoleucine-tRNA synthetase 2, mitochondrial|isoleucyl-tRNA synthetase, mitochondrial|mitochondrial isoleucine tRNA synthetase	20201213	-
9606	55700	MAP7D1	-	PARCC1|RPRC1	HGNC:HGNC:25514|Ensembl:ENSG00000116871	1	1p34.3	MAP7 domain containing 1	protein-coding	MAP7D1	MAP7 domain containing 1	O	MAP7 domain-containing protein 1|arginine/proline rich coiled-coil 1|arginine/proline-rich coiled-coil domain-containing protein 1|proline arginine rich coiled coil 1|proline/arginine-rich coiled-coil domain-containing protein 1	20201125	-
9606	55701	ARHGEF40	-	SOLO	MIM:610018|HGNC:HGNC:25516|Ensembl:ENSG00000165801	14	14q11.2	Rho guanine nucleotide exchange factor 40	protein-coding	ARHGEF40	Rho guanine nucleotide exchange factor 40	O	rho guanine nucleotide exchange factor 40|Rho guanine nucleotide exchange factor (GEF) 40|protein SOLO	20201213	-
9606	55702	YJU2	-	CCDC94	HGNC:HGNC:25518|Ensembl:ENSG00000105248	19	19p13.3	YJU2 splicing factor homolog	protein-coding	YJU2	YJU2 splicing factor homolog	O	splicing factor YJU2|coiled-coil domain containing 94|coiled-coil domain-containing protein 94	20210103	-
9606	55703	POLR3B	-	C128|HLD8|INMAP|RPC2	MIM:614366|HGNC:HGNC:30348|Ensembl:ENSG00000013503	12	12q23.3	RNA polymerase III subunit B	protein-coding	POLR3B	RNA polymerase III subunit B	O	DNA-directed RNA polymerase III subunit RPC2|DNA-directed RNA polymerase III 127.6 kDa polypeptide|DNA-directed RNA polymerase III subunit B|RNA polymerase III subunit C2|interphase nucleus and mitotic apparatus associated protein|polymerase (RNA) III (DNA directed) polypeptide B|polymerase (RNA) III subunit B	20201124	-
9606	55704	CCDC88A	-	APE|GIRDIN|GIV|GRDN|HkRP1|KIAA1212|PEHO|PEHOL	MIM:609736|HGNC:HGNC:25523|Ensembl:ENSG00000115355	2	2p16.1	coiled-coil domain containing 88A	protein-coding	CCDC88A	coiled-coil domain containing 88A	O	girdin|AKT-phosphorylation enhancer|Hook-related protein 1|g alpha-interacting vesicle-associated protein|girders of actin filaments	20210118	-
9606	55705	IPO9	-	Imp9	HGNC:HGNC:19425|Ensembl:ENSG00000198700	1	1q32.1	importin 9	protein-coding	IPO9	importin 9	O	importin-9|ran-binding protein 9|ranBP9	20201213	-
9606	55706	NDC1	-	NET3|TMEM48	MIM:610115|HGNC:HGNC:25525|Ensembl:ENSG00000058804	1	1p32.3	NDC1 transmembrane nucleoporin	protein-coding	NDC1	NDC1 transmembrane nucleoporin	O	nucleoporin NDC1|nuclear division cycle 1 homolog|transmembrane protein 48	20201206	-
9606	55707	NECAP2	-	-	MIM:611624|HGNC:HGNC:25528|Ensembl:ENSG00000157191	1	1p36.13	NECAP endocytosis associated 2	protein-coding	NECAP2	NECAP endocytosis associated 2	O	adaptin ear-binding coat-associated protein 2|adaptin-ear-binding coat-associated protein 2	20201124	-
9606	55709	KBTBD4	-	BKLHD4|HSPC252	MIM:617645|HGNC:HGNC:23761|Ensembl:ENSG00000123444	11	11p11.2	kelch repeat and BTB domain containing 4	protein-coding	KBTBD4	kelch repeat and BTB domain containing 4	O	kelch repeat and BTB domain-containing protein 4|BTB and kelch domain containing 4|BTB and kelch domain-containing protein 4|kelch repeat and BTB (POZ) domain containing 4	20201124	-
9606	55711	FAR2	-	HEL-S-81|MLSTD1|SDR10E2	MIM:616156|HGNC:HGNC:25531|Ensembl:ENSG00000064763	12	12p11.22	fatty acyl-CoA reductase 2	protein-coding	FAR2	fatty acyl-CoA reductase 2	O	fatty acyl-CoA reductase 2|epididymis secretory protein Li 81|male sterility domain-containing protein 1|short chain dehydrogenase/reductase family 10E, member 2	20210114	-
9606	55713	ZNF334	-	-	HGNC:HGNC:15806|Ensembl:ENSG00000198185	20	20q13.12	zinc finger protein 334	protein-coding	ZNF334	zinc finger protein 334	O	zinc finger protein 334	20201124	-
9606	55714	TENM3	-	MCOPCB9|MCOPS15|ODZ3|TEN3|TNM3|Ten-m3|ten-3	MIM:610083|HGNC:HGNC:29944|Ensembl:ENSG00000218336	4	4q34.3-q35.1	teneurin transmembrane protein 3	protein-coding	TENM3	teneurin transmembrane protein 3	O	teneurin-3|ODZ3-like protein|odz, odd Oz/ten-m homolog 3|protein Odd Oz/ten-m homolog 3|tenascin-M3|testicular tissue protein Li 195	20201124	-
9606	55715	DOK4	-	IRS-5|IRS5	MIM:608333|HGNC:HGNC:19868|Ensembl:ENSG00000125170	16	16q21	docking protein 4	protein-coding	DOK4	docking protein 4	O	docking protein 4|downstream of tyrosine kinase 4|insulin receptor substrate 5	20201124	-
9606	55716	LMBR1L	-	LIMR	MIM:610007|HGNC:HGNC:18268|Ensembl:ENSG00000139636	12	12q13.12	limb development membrane protein 1 like	protein-coding	LMBR1L	limb development membrane protein 1 like	O	protein LMBR1L|limb region 1 homolog-like|limb region 1 protein homolog-like|limb region 1-like protein -like|lipocalin-1 interacting membrane receptor|lipocalin-interacting membrane receptor	20201124	-
9606	55717	WDR11	-	BRWD2|DR11|HH14|SRI1|WDR15	MIM:606417|HGNC:HGNC:13831|Ensembl:ENSG00000120008	10	10q26.12	WD repeat domain 11	protein-coding	WDR11	WD repeat domain 11	O	WD repeat-containing protein 11|WD repeat domain 15|WD repeat-containing protein 15|bromodomain and WD repeat-containing protein 2|sensitization to ricin complex subunit 1	20201124	-
9606	55718	POLR3E	-	C37|RPC5|SIN	MIM:617815|HGNC:HGNC:30347|Ensembl:ENSG00000058600	16	16p12.2	RNA polymerase III subunit E	protein-coding	POLR3E	RNA polymerase III subunit E	O	DNA-directed RNA polymerase III subunit RPC5|DNA-directed RNA polymerase III 80 kDa polypeptide|RNA polymerase III 80 kDa subunit RPC5|RNA polymerase III subunit C5|polymerase (RNA) III (DNA directed) polypeptide E (80kD)|polymerase (RNA) III subunit E	20201124	-
9606	55719	SLF2	-	C10orf6|FAM178A	MIM:610348|HGNC:HGNC:17814|Ensembl:ENSG00000119906	10	10q24.31	SMC5-SMC6 complex localization factor 2	protein-coding	SLF2	SMC5-SMC6 complex localization factor 2	O	SMC5-SMC6 complex localization factor protein 2|family with sequence similarity 178, member A|protein FAM178A|smc5/6 localization factor 1	20201124	-
9606	55720	TSR1	-	-	MIM:611214|HGNC:HGNC:25542|Ensembl:ENSG00000167721	17	17p13.3	TSR1 ribosome maturation factor	protein-coding	TSR1	TSR1 ribosome maturation factor	O	pre-rRNA-processing protein TSR1 homolog	20210103	-
9606	55721	IQCC	-	-	HGNC:HGNC:25545|Ensembl:ENSG00000160051	1	1p35.2	IQ motif containing C	protein-coding	IQCC	IQ motif containing C	O	IQ domain-containing protein C	20201124	-
9606	55722	CEP72	-	-	MIM:616475|HGNC:HGNC:25547|Ensembl:ENSG00000112877	5	5p15.33	centrosomal protein 72	protein-coding	CEP72	centrosomal protein 72	O	centrosomal protein of 72 kDa|centrosomal protein 72kDa	20201213	-
9606	55723	ASF1B	-	CIA-II	MIM:609190|HGNC:HGNC:20996|Ensembl:ENSG00000105011	19	19p13.12	anti-silencing function 1B histone chaperone	protein-coding	ASF1B	anti-silencing function 1B histone chaperone	O	histone chaperone ASF1B|ASF1 anti-silencing function 1 homolog B|CCG1-interacting factor A-II|anti-silencing function protein 1 homolog B|hAsf1|hAsf1b|hCIA-II	20201213	-
9606	55726	INTS13	-	ASUN|C12orf11|GCT1|Mat89Bb|NET48|SPATA30	MIM:615079|HGNC:HGNC:20174|Ensembl:ENSG00000064102	12	12p11.23	integrator complex subunit 13	protein-coding	INTS13	integrator complex subunit 13	O	integrator complex subunit 13|asunder, spermatogenesis regulator homolog (Drosphila)|cell cycle regulator Mat89Bb homolog|germ cell tumor 1|protein asunder homolog|sarcoma antigen NY-SAR-95|spermatogenesis associated 30	20201124	-
9606	55727	BTBD7	-	FUP1	MIM:610386|HGNC:HGNC:18269|Ensembl:ENSG00000011114	14	14q32.12	BTB domain containing 7	protein-coding	BTBD7	BTB domain containing 7	O	BTB/POZ domain-containing protein 7|BTB (POZ) domain containing 7	20201124	-
9606	55728	N4BP2	-	B3BP	MIM:619139|HGNC:HGNC:29851|Ensembl:ENSG00000078177	4	4p14	NEDD4 binding protein 2	protein-coding	N4BP2	NEDD4 binding protein 2	O	NEDD4-binding protein 2|BCL-3-binding protein	20201224	-
9606	55729	ATF7IP	-	AM|ATF-IP|MCAF|MCAF1|p621	MIM:613644|HGNC:HGNC:20092|Ensembl:ENSG00000171681	12	12p13.1	activating transcription factor 7 interacting protein	protein-coding	ATF7IP	activating transcription factor 7 interacting protein	O	activating transcription factor 7-interacting protein 1|ATF-interacting protein|ATF7-interacting protein|ATFa-associated modulator|MBD1-containing chromatin-associated factor 1	20201208	-
9606	55731	FAM222B	-	C17orf63	HGNC:HGNC:25563|Ensembl:ENSG00000173065	17	17q11.2	family with sequence similarity 222 member B	protein-coding	FAM222B	family with sequence similarity 222 member B	O	protein FAM222B|uncharacterized protein C17orf63	20201124	-
9606	55732	C1orf112	-	-	HGNC:HGNC:25565|Ensembl:ENSG00000000460	1	1q24.2	chromosome 1 open reading frame 112	protein-coding	C1orf112	chromosome 1 open reading frame 112	O	uncharacterized protein C1orf112	20201124	-
9606	55733	HHAT	-	MART2|NNMS|SKI1|Skn	MIM:605743|HGNC:HGNC:18270|Ensembl:ENSG00000054392	1	1q32.2	hedgehog acyltransferase	protein-coding	HHAT	hedgehog acyltransferase	O	protein-cysteine N-palmitoyltransferase HHAT|melanoma antigen recognized by T-cells 2|skinny hedgehog protein 1	20201213	-
9606	55734	ZFP64	-	ZNF338	MIM:618111|HGNC:HGNC:15940|Ensembl:ENSG00000020256	20	20q13.2	ZFP64 zinc finger protein	protein-coding	ZFP64	ZFP64 zinc finger protein	O	zinc finger protein 64|zinc finger protein 338|zinc finger protein 64 homolog	20201124	-
9606	55735	DNAJC11	-	dJ126A5.1	MIM:614827|HGNC:HGNC:25570|Ensembl:ENSG00000007923	1	1p36.31	DnaJ heat shock protein family (Hsp40) member C11	protein-coding	DNAJC11	DnaJ heat shock protein family (Hsp40) member C11	O	dnaJ homolog subfamily C member 11|DnaJ (Hsp40) homolog, subfamily C, member 11|novel DnaJ domain-containing protein	20201213	-
9606	55737	VPS35	-	MEM3|PARK17	MIM:601501|HGNC:HGNC:13487|Ensembl:ENSG00000069329	16	16q11.2	VPS35 retromer complex component	protein-coding	VPS35	VPS35 retromer complex component	O	vacuolar protein sorting-associated protein 35|hVPS35|maternal-embryonic 3|vacuolar protein sorting 35 homolog	20210109	-
9606	55738	ARFGAP1	-	ARF1GAP|HRIHFB2281	MIM:608377|HGNC:HGNC:15852|Ensembl:ENSG00000101199	20	20q13.33	ADP ribosylation factor GTPase activating protein 1	protein-coding	ARFGAP1	ADP ribosylation factor GTPase activating protein 1	O	ADP-ribosylation factor GTPase-activating protein 1|ARF1-directed GTPase-activating protein	20201213	-
9606	55739	NAXD	-	CARKD|LP3298|PEBEL2	MIM:615910|HGNC:HGNC:25576|Ensembl:ENSG00000213995	13	13q34	NAD(P)HX dehydratase	protein-coding	NAXD	NAD(P)HX dehydratase	O	ATP-dependent (S)-NAD(P)H-hydrate dehydratase|ATP-dependent NAD(P)H-hydrate dehydratase|ATP-dependent NAD(P)HX dehydratase|carbohydrate kinase domain containing|carbohydrate kinase domain-containing protein	20201124	-
9606	55740	ENAH	-	ENA|MENA|NDPP1	MIM:609061|HGNC:HGNC:18271|Ensembl:ENSG00000154380	1	1q42.12	ENAH actin regulator	protein-coding	ENAH	ENAH actin regulator	O	protein enabled homolog|enabled homolog|mammalian enabled variant 11a|mammalian enabled variant pan	20210123	-
9606	55741	EDEM2	-	C20orf31|C20orf49|bA4204.1	MIM:610302|HGNC:HGNC:15877|Ensembl:ENSG00000088298	20	20q11.22	ER degradation enhancing alpha-mannosidase like protein 2	protein-coding	EDEM2	ER degradation enhancing alpha-mannosidase like protein 2	O	ER degradation-enhancing alpha-mannosidase-like protein 2|ER degradation enhancer, mannosidase alpha-like 2|ER degradation-enhancing alpha-mannosidase-like 2|ER degradation-enhancing-mannosidase-like protein 2	20201128	-
9606	55742	PARVA	-	CH-ILKBP|MXRA2	MIM:608120|HGNC:HGNC:14652|Ensembl:ENSG00000197702	11	11p15.3	parvin alpha	protein-coding	PARVA	parvin alpha	O	alpha-parvin|actopaxin|calponin-like integrin-linked kinase-binding protein|matrix-remodeling-associated protein 2	20201124	-
9606	55743	CHFR	-	RNF116|RNF196	MIM:605209|HGNC:HGNC:20455|Ensembl:ENSG00000072609	12	12q24.33	checkpoint with forkhead and ring finger domains	protein-coding	CHFR	checkpoint with forkhead and ring finger domains	O	E3 ubiquitin-protein ligase CHFR|RING finger protein 196|RING-type E3 ubiquitin transferase CHFR|checkpoint with forkhead and ring finger domains, E3 ubiquitin protein ligase	20201213	-
9606	55744	COA1	-	C7orf44|MITRAC15	MIM:614769|HGNC:HGNC:21868|Ensembl:ENSG00000106603	7	7p13	cytochrome c oxidase assembly factor 1 homolog	protein-coding	COA1	cytochrome c oxidase assembly factor 1 homolog	O	cytochrome c oxidase assembly factor 1 homolog|cytochrome c oxidase assembly protein 1 homolog|mitochondrial translation regulation assembly intermediate of cytochrome c oxidase protein of 15 kDa	20201124	-
9606	55745	AP5M1	-	C14orf108|MUDENG|Mu5|MuD	MIM:614368|HGNC:HGNC:20192|Ensembl:ENSG00000053770	14	14q22.3	adaptor related protein complex 5 subunit mu 1	protein-coding	AP5M1	adaptor related protein complex 5 subunit mu 1	O	AP-5 complex subunit mu-1|AP-5 complex subunit mu|MHD domain-containing death-inducing protein|MU-2/AP1M2 domain containing, death-inducing|Mu-2 related death-inducing|adapter-related protein complex 5 mu subunit|adapter-related protein complex 5 subunit mu-1|adaptor related protein complex 5 mu 1 subunit|mu-2-related death-inducing protein|putative HIV-1 infection-related protein	20201124	-
9606	55746	NUP133	-	GAMOS8|NPHS18|hNUP133	MIM:607613|HGNC:HGNC:18016|Ensembl:ENSG00000069248	1	1q42.13	nucleoporin 133	protein-coding	NUP133	nucleoporin 133	O	nuclear pore complex protein Nup133|133 kDa nucleoporin|nucleoporin 133kD|nucleoporin 133kDa|nucleoporin Nup133	20210123	-
9606	55748	CNDP2	-	CN2|CPGL|HEL-S-13|HsT2298|PEPA	MIM:169800|HGNC:HGNC:24437|Ensembl:ENSG00000133313	18	18q22.3	carnosine dipeptidase 2	protein-coding	CNDP2	carnosine dipeptidase 2	O	cytosolic non-specific dipeptidase|CNDP dipeptidase 2 (metallopeptidase M20 family)|carnosinase-2|carnosine dipeptidase II|cytosolic nonspecific dipeptidase|epididymis secretory protein Li 13|glutamate carboxypeptidase-like protein 1|peptidase A	20210114	-
9606	55749	CCAR1	-	-	MIM:612569|HGNC:HGNC:24236|Ensembl:ENSG00000060339	10	10q21.3	cell division cycle and apoptosis regulator 1	protein-coding	CCAR1	cell division cycle and apoptosis regulator 1	O	cell division cycle and apoptosis regulator protein 1|cell cycle and apoptosis regulatory protein 1|death inducer with SAP domain	20210103	-
9606	55750	AGK	-	CATC5|CTRCT38|MTDPS10|MULK	MIM:610345|HGNC:HGNC:21869|Ensembl:ENSG00000006530	7	7q34	acylglycerol kinase	protein-coding	AGK	acylglycerol kinase	O	acylglycerol kinase, mitochondrial|hAGK|hsMuLK|multi-substrate lipid kinase|multiple substrate lipid kinase	20210103	-
9606	55751	TMEM184C	-	TMEM34	MIM:613937|HGNC:HGNC:25587|Ensembl:ENSG00000164168	4	4q31.23	transmembrane protein 184C	protein-coding	TMEM184C	transmembrane protein 184C	O	transmembrane protein 184C|transmembrane protein 34	20210103	-
9606	55752	SEPTIN11	-	SEPT11	MIM:612887|HGNC:HGNC:25589|Ensembl:ENSG00000138758	4	4q21.1	septin 11	protein-coding	SEPTIN11	septin 11	O	septin-11|epididymis secretory sperm binding protein	20201213	-
9606	55753	OGDHL	-	-	MIM:617513|HGNC:HGNC:25590|Ensembl:ENSG00000197444	10	10q11.23	oxoglutarate dehydrogenase L	protein-coding	OGDHL	oxoglutarate dehydrogenase L	O	2-oxoglutarate dehydrogenase-like, mitochondrial|2-oxoglutarate dehydrogenase complex component E1-like|OGDC-E1-like|alpha-ketoglutarate dehydrogenase-like|oxoglutarate dehydrogenase like	20201124	-
9606	55754	TMEM30A	-	C6orf67|CDC50A	MIM:611028|HGNC:HGNC:16667|Ensembl:ENSG00000112697	6	6q14.1	transmembrane protein 30A	protein-coding	TMEM30A	transmembrane protein 30A	O	cell cycle control protein 50A|P4-ATPase flippase complex beta subunit TMEM30A	20210118	-
9606	55755	CDK5RAP2	-	C48|Cep215|MCPH3	MIM:608201|HGNC:HGNC:18672|Ensembl:ENSG00000136861	9	9q33.2	CDK5 regulatory subunit associated protein 2	protein-coding	CDK5RAP2	CDK5 regulatory subunit associated protein 2	O	CDK5 regulatory subunit-associated protein 2|CDK5 activator-binding protein C48|centrosomal protein 215 kDa|centrosomin	20210118	-
9606	55756	INTS9	-	CPSF2L|INT9|RC74	MIM:611352|HGNC:HGNC:25592|Ensembl:ENSG00000104299	8	8p21.1	integrator complex subunit 9	protein-coding	INTS9	integrator complex subunit 9	O	integrator complex subunit 9|protein related to CPSF subunits of 74 kDa	20201124	-
9606	55757	UGGT2	-	HUGT2|UGCGL2|UGT2	MIM:605898|HGNC:HGNC:15664|Ensembl:ENSG00000102595	13	13q32.1	UDP-glucose glycoprotein glucosyltransferase 2	protein-coding	UGGT2	UDP-glucose glycoprotein glucosyltransferase 2	O	UDP-glucose:glycoprotein glucosyltransferase 2|UDP-Glc:glycoprotein glucosyltransferase 2|UDP-glucose ceramide glucosyltransferase-like 1|UDP-glucose ceramide glucosyltransferase-like 2	20201124	-
9606	55758	RCOR3	-	-	HGNC:HGNC:25594|Ensembl:ENSG00000117625	1	1q32.2-q32.3	REST corepressor 3	protein-coding	RCOR3	REST corepressor 3	O	REST corepressor 3	20201213	-
9606	55759	WDR12	-	YTM1	MIM:616620|HGNC:HGNC:14098|Ensembl:ENSG00000138442	2	2q33.2	WD repeat domain 12	protein-coding	WDR12	WD repeat domain 12	O	ribosome biogenesis protein WDR12|WD repeat-containing protein 12	20201217	-
9606	55760	DHX32	-	DDX32|DHLP1	MIM:607960|HGNC:HGNC:16717|Ensembl:ENSG00000089876	10	10q26.2	DEAH-box helicase 32 (putative)	protein-coding	DHX32	DEAH-box helicase 32 (putative)	O	putative pre-mRNA-splicing factor ATP-dependent RNA helicase DHX32|DEAD/H (Asp-Glu-Ala-Asp/His) box polypeptide 32|DEAD/H box 32|DEAD/H helicase-like protein-1|DEAH (Asp-Glu-Ala-His) box polypeptide 32|DEAH box protein 32|huDDX32	20201124	-
9606	55761	TTC17	-	-	HGNC:HGNC:25596|Ensembl:ENSG00000052841	11	11p12-p11.2	tetratricopeptide repeat domain 17	protein-coding	TTC17	tetratricopeptide repeat domain 17	O	tetratricopeptide repeat protein 17|TPR repeat protein 17	20201217	-
9606	55762	ZNF701	-	-	HGNC:HGNC:25597|Ensembl:ENSG00000167562	19	19q13.41	zinc finger protein 701	protein-coding	ZNF701	zinc finger protein 701	O	zinc finger protein 701	20201124	-
9606	55763	EXOC1	-	BM-102|SEC3|SEC3L1|SEC3P	MIM:607879|HGNC:HGNC:30380|Ensembl:ENSG00000090989	4	4q12	exocyst complex component 1	protein-coding	EXOC1	exocyst complex component 1	O	exocyst complex component 1|SEC3-like 1|exocyst complex component Sec3	20201213	-
9606	55764	IFT122	-	CED|CED1|FAP80|SPG|WDR10|WDR10p|WDR140	MIM:606045|HGNC:HGNC:13556|Ensembl:ENSG00000163913	3	3q21.3-q22.1	intraflagellar transport 122	protein-coding	IFT122	intraflagellar transport 122	O	intraflagellar transport protein 122 homolog|WD repeat domain 10|WD repeat-containing protein 10|WD repeat-containing protein 140|intraflagellar transport 122 homolog	20201215	-
9606	55765	INAVA	-	C1orf106	MIM:618051|HGNC:HGNC:25599|Ensembl:ENSG00000163362	1	1q32.1	innate immunity activator	protein-coding	INAVA	innate immunity activator	O	innate immunity activator protein|uncharacterized protein C1orf106	20210123	-
9606	55766	H2AJ	-	H2AFJ	HGNC:HGNC:14456|Ensembl:ENSG00000246705	12	12p12.3	H2A.J histone	protein-coding	H2AJ	H2A.J histone	O	histone H2A.J|H2A histone family member J|H2a/j|buforin I	20201213	-
9606	55768	NGLY1	-	CDDG|CDG1V|PNG-1|PNG1|PNGase	MIM:610661|HGNC:HGNC:17646|Ensembl:ENSG00000151092	3	3p24.2	N-glycanase 1	protein-coding	NGLY1	N-glycanase 1	O	peptide-N(4)-(N-acetyl-beta-glucosaminyl)asparagine amidase|hPNGase|peptide:N-glycanase	20201226	-
9606	55769	ZNF83	-	HPF1|ZNF816B	MIM:194558|HGNC:HGNC:13158|Ensembl:ENSG00000167766	19	19q13.41	zinc finger protein 83	protein-coding	ZNF83	zinc finger protein 83	O	zinc finger protein 83|zinc finger protein 816B|zinc finger protein HPF1	20201213	-
9606	55770	EXOC2	-	SEC5|SEC5L1|Sec5p	MIM:615329|HGNC:HGNC:24968|Ensembl:ENSG00000112685	6	6p25.3	exocyst complex component 2	protein-coding	EXOC2	exocyst complex component 2	O	exocyst complex component 2|SEC5-like 1|exocyst complex component Sec5	20201124	-
9606	55771	PRR11	-	-	MIM:615920|HGNC:HGNC:25619|Ensembl:ENSG00000068489	17	17q22	proline rich 11	protein-coding	PRR11	proline rich 11	O	proline-rich protein 11|transcription repressor of MHCII	20201220	-
9606	55773	TBC1D23	-	NS4ATP1|PCH11	MIM:617687|HGNC:HGNC:25622|Ensembl:ENSG00000036054	3	3q12.1-q12.2	TBC1 domain family member 23	protein-coding	TBC1D23	TBC1 domain family member 23	O	TBC1 domain family member 23|HCV non-structural protein 4A-transactivated protein 1|HCV nonstructural protein 4A-transactivated protein 1	20210123	-
9606	55775	TDP1	-	-	MIM:607198|HGNC:HGNC:18884|Ensembl:ENSG00000042088	14	14q32.11	tyrosyl-DNA phosphodiesterase 1	protein-coding	TDP1	tyrosyl-DNA phosphodiesterase 1	O	tyrosyl-DNA phosphodiesterase 1|tyr-DNA phosphodiesterase 1	20201124	-
9606	55776	SAYSD1	-	C6orf64	HGNC:HGNC:21025|Ensembl:ENSG00000112167	6	6p21.2	SAYSVFN motif domain containing 1	protein-coding	SAYSD1	SAYSVFN motif domain containing 1	O	SAYSvFN domain-containing protein 1	20210103	-
9606	55777	MBD5	-	MRD1	MIM:611472|HGNC:HGNC:20444|Ensembl:ENSG00000204406	2	2q23.1	methyl-CpG binding domain protein 5	protein-coding	MBD5	methyl-CpG binding domain protein 5	O	methyl-CpG-binding domain protein 5|methyl-CpG-binding protein MBD5	20210123	-
9606	55778	ZNF839	-	C14orf131	HGNC:HGNC:20345|Ensembl:ENSG00000022976	14	14q32.31	zinc finger protein 839	protein-coding	ZNF839	zinc finger protein 839	O	zinc finger protein 839|renal carcinoma antigen NY-REN-50	20201124	-
9606	55779	CFAP44	-	SPGF20|WDR52	MIM:617559|HGNC:HGNC:25631|Ensembl:ENSG00000206530	3	3q13.2	cilia and flagella associated protein 44	protein-coding	CFAP44	cilia and flagella associated protein 44	O	cilia- and flagella-associated protein 44|WD repeat domain 52|WD repeat-containing protein 52	20210123	-
9606	55780	ERMARD	-	C6orf70|PVNH6|dJ266L20.3	MIM:615532|HGNC:HGNC:21056|Ensembl:ENSG00000130023	6	6q27	ER membrane associated RNA degradation	protein-coding	ERMARD	ER membrane associated RNA degradation	O	endoplasmic reticulum membrane-associated RNA degradation protein|transmembrane protein C6orf70	20201124	-
9606	55781	RIOK2	-	RIO2	MIM:617754|HGNC:HGNC:18999|Ensembl:ENSG00000058729	5	5q15	RIO kinase 2	protein-coding	RIOK2	RIO kinase 2	O	serine/threonine-protein kinase RIO2	20201124	-
9606	55783	CMTR2	-	AFT|FTSJD1|HMTr2|MTr2	MIM:616190|HGNC:HGNC:25635|Ensembl:ENSG00000180917	16	16q22.2	cap methyltransferase 2	protein-coding	CMTR2	cap methyltransferase 2	O	cap-specific mRNA (nucleoside-2'-O-)-methyltransferase 2|FtsJ methyltransferase domain containing 1|adrift homolog|cap2 2'O-ribose methyltransferase 2|ftsJ methyltransferase domain-containing protein 1|protein adrift homolog	20201124	-
9606	55784	MCTP2	-	-	MIM:616297|HGNC:HGNC:25636|Ensembl:ENSG00000140563	15	15q26.2	multiple C2 and transmembrane domain containing 2	protein-coding	MCTP2	multiple C2 and transmembrane domain containing 2	O	multiple C2 and transmembrane domain-containing protein 2|multiple C2 domains, transmembrane 2|multiple C2-domains with two transmembrane regions 2 1	20201124	-
9606	55785	FGD6	-	ZFYVE24	MIM:613520|HGNC:HGNC:21740|Ensembl:ENSG00000180263	12	12q22	FYVE, RhoGEF and PH domain containing 6	protein-coding	FGD6	FYVE, RhoGEF and PH domain containing 6	O	FYVE, RhoGEF and PH domain-containing protein 6|zinc finger FYVE domain-containing protein 24	20201213	-
9606	55786	ZNF415	-	Pact|ZfLp	HGNC:HGNC:20636|Ensembl:ENSG00000170954	19	19q13.42	zinc finger protein 415	protein-coding	ZNF415	zinc finger protein 415	O	zinc finger protein 415	20201206	-
9606	55787	TXLNG	-	CXorf15|ELRG|FIAT|LSR5|TXLNGX	MIM:300677|HGNC:HGNC:18578|Ensembl:ENSG00000086712	X	Xp22.2	taxilin gamma	protein-coding	TXLNG	taxilin gamma	O	gamma-taxilin|environmental LPS-responding|environmental lipopolysaccharide-responding gene protein|factor inhibiting ATF4-mediated transcription|factor inhibiting activating transcription factor 4 (ATF4)-mediated transcription|lipopolysaccharide specific response-5 protein|lipopolysaccharide-specific response protein 5	20201124	-
9606	55788	LMBRD1	-	C6orf209|LMBD1|MAHCF|NESI	MIM:612625|HGNC:HGNC:23038|Ensembl:ENSG00000168216	6	6q13	LMBR1 domain containing 1	protein-coding	LMBRD1	LMBR1 domain containing 1	O	lysosomal cobalamin transport escort protein LMBD1|HDAg-L-interacting protein NESI|hepatitis delta antigen-L interacting protein|liver regeneration p-53 related protein|nuclear export signal-interacting protein|probable lysosomal cobalamin transporter	20210123	-
9606	55789	DEPDC1B	-	BRCC3|XTP1	MIM:616073|HGNC:HGNC:24902|Ensembl:ENSG00000035499	5	5q12.1	DEP domain containing 1B	protein-coding	DEPDC1B	DEP domain containing 1B	O	DEP domain-containing protein 1B|HBV X-transactivated gene 8 protein|HBV XAg-transactivated protein 8|HBxAg transactivated protein 1|breast cancer cell 3	20201206	-
9606	55790	CSGALNACT1	-	CSGalNAcT-1|ChGn|ChGn-1|SDJLABA|beta4GalNAcT	MIM:616615|HGNC:HGNC:24290|Ensembl:ENSG00000147408	8	8p21.3	chondroitin sulfate N-acetylgalactosaminyltransferase 1	protein-coding	CSGALNACT1	chondroitin sulfate N-acetylgalactosaminyltransferase 1	O	chondroitin sulfate N-acetylgalactosaminyltransferase 1|beta4GalNAcT-1|chondroitin beta-1,4-N-acetylgalactosaminyltransferase 1|chondroitin beta1,4 N-acetylgalactosaminyltransferase|glucuronylgalactosylproteoglycan 4-beta-N- acetylgalactosaminyltransferase	20210123	-
9606	55791	LRIF1	-	C1orf103|HBiX1|RIF1	MIM:615354|HGNC:HGNC:30299|Ensembl:ENSG00000121931	1	1p13.3	ligand dependent nuclear receptor interacting factor 1	protein-coding	LRIF1	ligand dependent nuclear receptor interacting factor 1	O	ligand-dependent nuclear receptor-interacting factor 1|HP1-binding protein enriched in inactive X chromosome protein 1|receptor-interacting factor 1	20201124	-
9606	55793	MINDY1	-	FAM63A|MINDY-1	MIM:618407|HGNC:HGNC:25648|Ensembl:ENSG00000143409	1	1q21.3	MINDY lysine 48 deubiquitinase 1	protein-coding	MINDY1	MINDY lysine 48 deubiquitinase 1	O	ubiquitin carboxyl-terminal hydrolase MINDY-1|MINDY deubiquitinase 1|MIU-containing novel DUB family member 1|deubiquitinating enzyme MINDY-1|family with sequence similarity 63 member A|motif interacting with Ub-containing novel DUB|protein FAM63A	20201213	-
9606	55794	DDX28	-	MDDX28	MIM:607618|HGNC:HGNC:17330|Ensembl:ENSG00000182810	16	16q22.1	DEAD-box helicase 28	protein-coding	DDX28	DEAD-box helicase 28	O	probable ATP-dependent RNA helicase DDX28|DEAD (Asp-Glu-Ala-Asp) box polypeptide 28|DEAD/H (Asp-Glu-Ala-Asp/His) box polypeptide 28|mitochondrial DEAD box protein 28|mitochondrial DEAD-box polypeptide 28	20201124	-
9606	55795	PCID2	-	F10	MIM:613713|HGNC:HGNC:25653|Ensembl:ENSG00000126226	13	13q34	PCI domain containing 2	protein-coding	PCID2	PCI domain containing 2	O	PCI domain-containing protein 2|CSN12-like protein	20210103	-
9606	55796	MBNL3	-	CHCR|MBLX|MBLX39|MBXL	MIM:300413|HGNC:HGNC:20564|Ensembl:ENSG00000076770	X	Xq26.2	muscleblind like splicing regulator 3	protein-coding	MBNL3	muscleblind like splicing regulator 3	O	muscleblind-like protein 3|Cys3His CCG1-required protein|muscleblind-like 3|muscleblind-like X-linked protein	20201208	-
9606	55798	METTL2B	-	METL|METTL2|METTL2A|PSENIP1	MIM:607846|HGNC:HGNC:18272|Ensembl:ENSG00000165055	7	7q32.1	methyltransferase like 2B	protein-coding	METTL2B	methyltransferase like 2B	O	tRNA N(3)-methylcytidine methyltransferase METTL2B|methyltransferase-like protein 2B	20201124	-
9606	55799	CACNA2D3	-	HSA272268	MIM:606399|HGNC:HGNC:15460|Ensembl:ENSG00000157445	3	3p21.1-p14.3	calcium voltage-gated channel auxiliary subunit alpha2delta 3	protein-coding	CACNA2D3	calcium voltage-gated channel auxiliary subunit alpha2delta 3	O	voltage-dependent calcium channel subunit alpha-2/delta-3|calcium channel alpha2-delta3 subunit|calcium channel, voltage-dependent, alpha 2/delta 3 subunit|calcium channel, voltage-dependent, alpha 2/delta subunit 3|voltage-gated calcium channel subunit alpha-2/delta-3	20201124	-
9606	55800	SCN3B	-	ATFB16|BRGDA7|HSA243396|SCNB3	MIM:608214|HGNC:HGNC:20665|Ensembl:ENSG00000166257	11	11q24.1	sodium voltage-gated channel beta subunit 3	protein-coding	SCN3B	sodium voltage-gated channel beta subunit 3	O	sodium channel subunit beta-3|sodium channel, voltage-gated, type III, beta subunit|voltage-gated sodium channel beta-3 subunit	20201124	-
9606	55801	IL26	-	AK155|IL-26	MIM:605679|HGNC:HGNC:17119|Ensembl:ENSG00000111536	12	12q15	interleukin 26	protein-coding	IL26	interleukin 26	O	interleukin-26	20210118	-
9606	55802	DCP1A	-	HSA275986|Nbla00360|SMAD4IP1|SMIF	MIM:607010|HGNC:HGNC:18714|Ensembl:ENSG00000272886	3	3p21.1	decapping mRNA 1A	protein-coding	DCP1A	decapping mRNA 1A	O	mRNA-decapping enzyme 1A|DCP1 decapping enzyme homolog A|DCP1 decapping enzyme-like protein A|Smad4-interacting transcriptional co-activator|decapping enzyme hDcp1a|putative protein product of Nbla00360|transcription factor SMIF	20201124	-
9606	55803	ADAP2	-	CENTA2|HSA272195|cent-b	MIM:608635|HGNC:HGNC:16487|Ensembl:ENSG00000184060	17	17q11.2	ArfGAP with dual PH domains 2	protein-coding	ADAP2	ArfGAP with dual PH domains 2	O	arf-GAP with dual PH domain-containing protein 2|centaurin beta|centaurin-alpha 2 protein	20201124	-
9606	55805	LRP2BP	-	-	MIM:619020|HGNC:HGNC:25434|Ensembl:ENSG00000109771	4	4q35.1	LRP2 binding protein	protein-coding	LRP2BP	LRP2 binding protein	O	LRP2-binding protein|megBP|megalin-binding protein	20201124	-
9606	55806	HR	-	ALUNC|AU|HSA277165|HYPT4|MUHH|MUHH1	MIM:602302|HGNC:HGNC:5172|Ensembl:ENSG00000168453	8	8p21.3	HR lysine demethylase and nuclear receptor corepressor	protein-coding	HR	HR lysine demethylase and nuclear receptor corepressor	O	lysine-specific demethylase hairless|[histone H3]-dimethyl-L-lysine(9) demethylase hairless|hair growth associated|hairless homolog|protein hairless	20210114	-
9606	55808	ST6GALNAC1	-	HSY11339|SIAT7A|ST6GalNAcI|STYI	MIM:610138|HGNC:HGNC:23614|Ensembl:ENSG00000070526	17	17q25.1	ST6 N-acetylgalactosaminide alpha-2,6-sialyltransferase 1	protein-coding	ST6GALNAC1	ST6 N-acetylgalactosaminide alpha-2,6-sialyltransferase 1	O	alpha-N-acetylgalactosaminide alpha-2,6-sialyltransferase 1|GalNAc alpha-2, 6-sialyltransferase I, long form|SIAT7-A|ST6 (alpha-N-acetyl-neuraminyl-2,3-beta-galactosyl-1,3)-N-acetylgalactosaminide alpha-2,6-sialyltransferase 1|ST6 GalNAc alpha-2,6-sialyltransferase 1|ST6GALNAC1, alpha-2,6-sialyltransferase 1|ST6GalNAc I|galNAc alpha-2,6-sialyltransferase I|sialyltransferase 7 ((alpha-N-acetylneuraminyl-2,3-beta-galactosyl-1,3)-N-acetyl galactosaminide alpha-2,6-sialyltransferase) A|sialyltransferase 7A	20201124	-
9606	55809	TRERF1	-	BCAR2|HSA277276|RAPA|TREP132|TReP-132|dJ139D8.5	MIM:610322|HGNC:HGNC:18273|Ensembl:ENSG00000124496	6	6p21.1	transcriptional regulating factor 1	protein-coding	TRERF1	transcriptional regulating factor 1	O	transcriptional-regulating factor 1|breast cancer anti-estrogen resistance 2|rapa-1|rapa-2|transcriptional regulating protein 132|zinc finger protein rapa|zinc finger transcription factor TReP-132	20201124	-
9606	55810	FOXJ2	-	FHX	MIM:619162|HGNC:HGNC:24818|Ensembl:ENSG00000065970	12	12p13.31	forkhead box J2	protein-coding	FOXJ2	forkhead box J2	O	forkhead box protein J2|FOXJ2 forkhead factor|fork head homologous X	20210123	-
9606	55811	ADCY10	-	HCA2|HEL-S-7a|SAC|SACI|Sacy|hsAC	MIM:605205|HGNC:HGNC:21285|Ensembl:ENSG00000143199	1	1q24.2	adenylate cyclase 10	protein-coding	ADCY10	adenylate cyclase 10	O	adenylate cyclase type 10|3',5'-cyclic AMP synthetase|AH-related protein|ATP pyrophosphate-lyase|adenylate cyclase 10, soluble|epididymis secretory sperm binding protein Li 7a|germ cell soluble adenylyl cyclase|testicular soluble adenylyl cyclase (SAC)	20201213	-
9606	55812	SPATA7	-	HEL-S-296|HSD-3.1|HSD3|LCA3	MIM:609868|HGNC:HGNC:20423|Ensembl:ENSG00000042317	14	14q31.3	spermatogenesis associated 7	protein-coding	SPATA7	spermatogenesis associated 7	O	spermatogenesis-associated protein 7|epididymis secretory protein Li 296|epididymis secretory sperm binding protein|spermatogenesis-associated protein HSD3	20201124	-
9606	55813	UTP6	-	C17orf40|HCA66	HGNC:HGNC:18279|Ensembl:ENSG00000108651	17	17q11.2	UTP6 small subunit processome component	protein-coding	UTP6	UTP6 small subunit processome component	O	U3 small nucleolar RNA-associated protein 6 homolog|UTP6, small subunit (SSU) processome component, homolog|hepatocellular carcinoma-associated antigen 66|multiple hat domains protein	20210103	-
9606	55814	BDP1	-	DFNB112|HSA238520|TAF3B1|TFC5|TFIIIB''|TFIIIB150|TFIIIB90|TFNR	MIM:607012|HGNC:HGNC:13652|Ensembl:ENSG00000145734	5	5q13.2	B double prime 1, subunit of RNA polymerase III transcription initiation factor IIIB	protein-coding	BDP1	B double prime 1, subunit of RNA polymerase III transcription initiation factor IIIB	O	transcription factor TFIIIB component B'' homolog|RNA polymerase III transcription initiation factor B''|TATA box binding protein (TBP)-associated factor, RNA polymerase III, GTF3B subunit 1|transcription factor IIIB 150|transcription factor-like nuclear regulator	20210123	-
9606	55815	TSNAXIP1	-	TXI1	MIM:607720|HGNC:HGNC:18586|Ensembl:ENSG00000102904	16	16q22.1	translin associated factor X interacting protein 1	protein-coding	TSNAXIP1	translin associated factor X interacting protein 1	O	translin-associated factor X-interacting protein 1|trax-interacting protein 1	20201124	-
9606	55816	DOK5	-	C20orf180|IRS-6|IRS6	MIM:608334|HGNC:HGNC:16173|Ensembl:ENSG00000101134	20	20q13.2	docking protein 5	protein-coding	DOK5	docking protein 5	O	docking protein 5|downstream of tyrosine kinase 5|insulin receptor substrate 6	20201124	-
9606	55818	KDM3A	-	JHDM2A|JHMD2A|JMJD1|JMJD1A|TSGA	MIM:611512|HGNC:HGNC:20815|Ensembl:ENSG00000115548	2	2p11.2	lysine demethylase 3A	protein-coding	KDM3A	lysine demethylase 3A	O	lysine-specific demethylase 3A|[histone H3]-dimethyl-L-lysine(9) demethylase 3A|jmjC domain-containing histone demethylation protein 2A|jumonji C domain-containing histone demethylase 2A|jumonji domain-containing protein 1A|lysine (K)-specific demethylase 3A|testis-specific protein A	20210114	-
9606	55819	RNF130	-	G1RZFP|GOLIATH|GP	MIM:619163|HGNC:HGNC:18280|Ensembl:ENSG00000113269	5	5q35.3	ring finger protein 130	protein-coding	RNF130	ring finger protein 130	O	E3 ubiquitin-protein ligase RNF130|RING-type E3 ubiquitin transferase RNF130|g1-related zinc finger protein|goliath homolog	20210123	-
9606	55821	ALLC	-	ALC	MIM:612396|HGNC:HGNC:17377|Ensembl:ENSG00000151360	2	2p25.3	allantoicase	protein-coding	ALLC	allantoicase	O	probable allantoicase|allantoate amidinohydrolase	20201124	-
9606	55823	VPS11	-	END1|HLD12|PEP5|RNF108|hVPS11	MIM:608549|HGNC:HGNC:14583|Ensembl:ENSG00000160695	11	11q23.3	VPS11 core subunit of CORVET and HOPS complexes	protein-coding	VPS11	VPS11 core subunit of CORVET and HOPS complexes	O	vacuolar protein sorting-associated protein 11 homolog|RING finger protein 108|VPS11, CORVET/HOPS core subunit|vacuolar protein sorting 11 homolog	20201213	-
9606	55824	PAG1	-	CBP|PAG	MIM:605767|HGNC:HGNC:30043|Ensembl:ENSG00000076641	8	8q21.13	phosphoprotein membrane anchor with glycosphingolipid microdomains 1	protein-coding	PAG1	phosphoprotein membrane anchor with glycosphingolipid microdomains 1	O	phosphoprotein associated with glycosphingolipid-enriched microdomains 1|Csk-binding protein|phosphoprotein associated with glycosphingolipid microdomains 1|transmembrane adapter protein PAG|transmembrane adaptor protein PAG|transmembrane phosphoprotein Cbp	20201124	-
9606	55825	PECR	-	DCRRP|HPDHASE|HSA250303|PVIARL|SDR29C1|TERP	MIM:605843|HGNC:HGNC:18281|Ensembl:ENSG00000115425	2	2q35	peroxisomal trans-2-enoyl-CoA reductase	protein-coding	PECR	peroxisomal trans-2-enoyl-CoA reductase	O	peroxisomal trans-2-enoyl-CoA reductase|2,4-dienoyl-CoA reductase-related protein|DCR-RP|pVI-ARL|putative short chain alcohol dehydrogenase|short chain dehydrogenase/reductase family 29C member 1	20210114	-
9606	55827	DCAF6	-	1200006M05Rik|ARCAP|IQWD1|MSTP055|NRIP|PC326	MIM:610494|HGNC:HGNC:30002|Ensembl:ENSG00000143164	1	1q24.2	DDB1 and CUL4 associated factor 6	protein-coding	DCAF6	DDB1 and CUL4 associated factor 6	O	DDB1- and CUL4-associated factor 6|IQ motif and WD repeat-containing protein 1|IQ motif and WD repeats 1|androgen receptor complex-associated protein|nuclear receptor interaction protein	20201220	-
9606	55829	SELENOS	-	AD-015|ADO15|SBBI8|SELS|SEPS1|VIMP	MIM:607918|HGNC:HGNC:30396|Ensembl:ENSG00000131871	15	15q26.3	selenoprotein S	protein-coding	SELENOS	selenoprotein S	O	selenoprotein S|VCP interacting membrane selenoprotein|VCP-interacting membrane protein|tanis|valosin-containing protein-interacting membrane protein	20201124	-
9606	55830	GLT8D1	-	AD-017|MSTP139	MIM:618399|HGNC:HGNC:24870|Ensembl:ENSG00000016864	3	3p21.1	glycosyltransferase 8 domain containing 1	protein-coding	GLT8D1	glycosyltransferase 8 domain containing 1	O	glycosyltransferase 8 domain-containing protein 1|glycosyltransferase AD-017	20201128	-
9606	55831	EMC3	-	POB|TMEM111	HGNC:HGNC:23999|Ensembl:ENSG00000125037	3	3p25.3	ER membrane protein complex subunit 3	protein-coding	EMC3	ER membrane protein complex subunit 3	O	ER membrane protein complex subunit 3|30 kDa protein|partial optokinetic response b|transmembrane protein 111	20201213	-
9606	55832	CAND1	-	TIP120|TIP120A	MIM:607727|HGNC:HGNC:30688|Ensembl:ENSG00000111530	12	12q14.3-q15	cullin associated and neddylation dissociated 1	protein-coding	CAND1	cullin associated and neddylation dissociated 1	O	cullin-associated NEDD8-dissociated protein 1|TBP-interacting protein of 120 kDa A|p120 CAND1	20210123	-
9606	55833	UBAP2	-	UBAP-2	HGNC:HGNC:14185|Ensembl:ENSG00000137073	9	9p13.3	ubiquitin associated protein 2	protein-coding	UBAP2	ubiquitin associated protein 2	O	ubiquitin-associated protein 2|AD-012 protein	20201124	-
9606	55835	CENPJ	-	BM032|CENP-J|CPAP|LAP|LIP1|MCPH6|SASS4|SCKL4|Sas-4	MIM:609279|HGNC:HGNC:17272|Ensembl:ENSG00000151849	13	13q12.12-q12.13	centromere protein J	protein-coding	CENPJ	centromere protein J	O	centromere protein J|LAG-3-associated protein|LYST-interacting protein 1|LYST-interacting protein LIP1|LYST-interacting protein LIP7|Spindle assembly abnormal 4|centrosomal P4.1-associated protein	20201213	-
9606	55837	EAPP	-	BM036|C14orf11	MIM:609486|HGNC:HGNC:19312|Ensembl:ENSG00000129518	14	14q13.1	E2F associated phosphoprotein	protein-coding	EAPP	E2F associated phosphoprotein	O	E2F-associated phosphoprotein	20201124	-
9606	55839	CENPN	-	BM039|C16orf60|CENP-N|ICEN32	MIM:611509|HGNC:HGNC:30873|Ensembl:ENSG00000166451	16	16q23.2	centromere protein N	protein-coding	CENPN	centromere protein N	O	centromere protein N|interphase centromere complex protein 32	20201124	-
9606	55840	EAF2	-	BM040|TRAITS|U19	MIM:607659|HGNC:HGNC:23115|Ensembl:ENSG00000145088	3	3q13.33	ELL associated factor 2	protein-coding	EAF2	ELL associated factor 2	O	ELL-associated factor 2|testosterone-regulated apoptosis inducer and tumor suppressor protein	20201213	-
9606	55841	WWC3	-	BM042	HGNC:HGNC:29237|Ensembl:ENSG00000047644	X	Xp22.2	WWC family member 3	protein-coding	WWC3	WWC family member 3	O	protein WWC3	20201124	-
9606	55843	ARHGAP15	-	BM046	MIM:610578|HGNC:HGNC:21030|Ensembl:ENSG00000075884	2	2q22.2-q22.3	Rho GTPase activating protein 15	protein-coding	ARHGAP15	Rho GTPase activating protein 15	O	rho GTPase-activating protein 15|rho-type GTPase-activating protein 15	20201124	-
9606	55844	PPP2R2D	-	B55D|B55delta|MDS026	MIM:613992|HGNC:HGNC:23732|Ensembl:ENSG00000175470	10	10q26.3	protein phosphatase 2 regulatory subunit Bdelta	protein-coding	PPP2R2D	protein phosphatase 2 regulatory subunit Bdelta	O	serine/threonine-protein phosphatase 2A 55 kDa regulatory subunit B delta isoform|protein phosphatase 2 regulatory subunit B, delta	20201206	-
9606	55845	BRK1	-	C3orf10|HSPC300|MDS027|hHBrk1	MIM:611183|HGNC:HGNC:23057|Ensembl:ENSG00000254999	3	3p25.3	BRICK1 subunit of SCAR/WAVE actin nucleating complex	protein-coding	BRK1	BRICK1 subunit of SCAR/WAVE actin nucleating complex	O	protein BRICK1|BRICK1, SCAR/WAVE actin nucleating complex subunit|haematopoietic stem/progenitor cell protein 300	20201213	-
9606	55846	ITFG2	-	FGGAP1|MDS028	MIM:617421|HGNC:HGNC:30879|Ensembl:ENSG00000111203	12	12p13.33	integrin alpha FG-GAP repeat containing 2	protein-coding	ITFG2	integrin alpha FG-GAP repeat containing 2	O	KICSTOR complex protein ITFG2|FG-GAP repeat containing 1|integrin-alpha FG-GAP repeat-containing protein 2	20201124	-
9606	55847	CISD1	-	C10orf70|MDS029|ZCD1|mitoNEET	MIM:611932|HGNC:HGNC:30880|Ensembl:ENSG00000122873	10	10q21.1	CDGSH iron sulfur domain 1	protein-coding	CISD1	CDGSH iron sulfur domain 1	O	CDGSH iron-sulfur domain-containing protein 1|zinc finger CDGSH-type domain 1	20201124	-
9606	55848	PLGRKT	-	AD025|C9orf46|MDS030|PLG-RKT|Plg-R(KT)	MIM:618444|HGNC:HGNC:23633|Ensembl:ENSG00000107020	9	9p24.1	plasminogen receptor with a C-terminal lysine	protein-coding	PLGRKT	plasminogen receptor with a C-terminal lysine	O	plasminogen receptor (KT)|5033414D02Rik|plasminogen receptor, C-terminal lysine transmembrane protein|transmembrane protein C9orf46	20201124	-
9606	55850	USE1	-	D12|MDS032|P31|SLT1	MIM:610675|HGNC:HGNC:30882|Ensembl:ENSG00000053501	19	19p13.11	unconventional SNARE in the ER 1	protein-coding	USE1	unconventional SNARE in the ER 1	O	vesicle transport protein USE1|Q-SNARE|SNARE-like tail-anchored protein 1 homolog|USE1-like protein|protein p31|putative MAPK activating protein PM26|unconventional SNARE in the ER 1 homolog	20201206	-
9606	55851	PSENEN	-	ACNINV2|MDS033|MSTP064|PEN-2|PEN2	MIM:607632|HGNC:HGNC:30100|Ensembl:ENSG00000205155	19	19q13.12	presenilin enhancer, gamma-secretase subunit	protein-coding	PSENEN	presenilin enhancer, gamma-secretase subunit	O	gamma-secretase subunit PEN-2|hematopoietic stem/progenitor cells protein MDS033|presenilin enhancer 2 homolog	20201213	-
9606	55852	TEX2	-	HT008|TMEM96	HGNC:HGNC:30884|Ensembl:ENSG00000136478	17	17q23.3	testis expressed 2	protein-coding	TEX2	testis expressed 2	O	testis-expressed protein 2|testis expressed sequence 2|testis-expressed sequence 2 protein|transmembrane protein 96	20201124	-
9606	55853	IDI2-AS1	-	C10orf110|HT009|IDI2-AS	MIM:615391|HGNC:HGNC:30885|Ensembl:ENSG00000232656	10	10p15.3	IDI2 antisense RNA 1	ncRNA	IDI2-AS1	IDI2 antisense RNA 1	O	IDI2 antisense RNA (non-protein coding)|IDI2 antisense RNA 1 (non-protein coding)	20201124	-
9606	55854	ZC3H15	-	HT010|LEREPO4|MSTP012	HGNC:HGNC:29528|Ensembl:ENSG00000065548	2	2q32.1	zinc finger CCCH-type containing 15	protein-coding	ZC3H15	zinc finger CCCH-type containing 15	O	zinc finger CCCH domain-containing protein 15|DRG family-regulatory protein 1|likely ortholog of mouse immediate early response erythropoietin 4	20201213	-
9606	55855	DENND10P1	-	FAM45B|FAM45BP|HT011	HGNC:HGNC:30886	X	Xq26.1	DENND10 pseudogene 1	pseudo	DENND10P1	DENND10 pseudogene 1	O	family with sequence similarity 45 member B, pseudogene|family with sequence similarity 45, member A pseudogene|family with sequence similarity 45, member B	20201124	-
9606	55856	ACOT13	-	HT012|PNAS-27|THEM2	MIM:615652|HGNC:HGNC:20999|Ensembl:ENSG00000112304	6	6p22.3	acyl-CoA thioesterase 13	protein-coding	ACOT13	acyl-CoA thioesterase 13	O	acyl-coenzyme A thioesterase 13|hotdog-fold thioesterase superfamily member 2|hypothalamus protein HT012|palmitoyl-CoA hydrolase|thioesterase superfamily member 2	20201124	-
9606	55857	KIZ	-	C20orf19|HT013|Kizuna|NCRNA00153|PLK1S1|RP69	MIM:615757|HGNC:HGNC:15865|Ensembl:ENSG00000088970	20	20p11.23	kizuna centrosomal protein	protein-coding	KIZ	kizuna centrosomal protein	O	centrosomal protein kizuna|polo-like kinase 1 substrate 1	20201124	-
9606	55858	TMEM165	-	CDG2K|FT27|GDT1|SLC64A1|TMPT27|TPARL	MIM:614726|HGNC:HGNC:30760|Ensembl:ENSG00000134851	4	4q12	transmembrane protein 165	protein-coding	TMEM165	transmembrane protein 165	O	transmembrane protein 165|TPA regulated locus|transmembrane protein PT27|transmembrane protein TPARL	20210103	-
9606	55859	BEX1	-	BEX2|HBEX2|HGR74-h	MIM:300690|HGNC:HGNC:1036|Ensembl:ENSG00000133169	X	Xq22.1|Xq22	brain expressed X-linked 1	protein-coding	BEX1	brain expressed X-linked 1	O	protein BEX1|brain-expressed X-linked protein 1|ovarian granulosa cell 13.0 kDa protein hGR74	20201124	-
9606	55860	ACTR10	-	ACTR11|Arp10|Arp11|HARP11	HGNC:HGNC:17372|Ensembl:ENSG00000131966	14	14q23.1	actin related protein 10	protein-coding	ACTR10	actin related protein 10	O	actin-related protein 10|actin related protein 10 homolog|actin-related protein 11	20210103	-
9606	55861	DBNDD2	-	C20orf35|CK1BP|HSMNP1	MIM:611453|HGNC:HGNC:15881|Ensembl:ENSG00000244274	20	20q13.12	dysbindin domain containing 2	protein-coding	DBNDD2	dysbindin domain containing 2	O	dysbindin domain-containing protein 2|SCF apoptosis response protein 1|casein kinase-1 binding protein|dysbindin (dystrobrevin binding protein 1) domain containing 2	20201124	-
9606	55862	ECHDC1	-	HEL-S-76|MMCD|dJ351K20.2	MIM:612136|HGNC:HGNC:21489|Ensembl:ENSG00000093144	6	6q22.33	ethylmalonyl-CoA decarboxylase 1	protein-coding	ECHDC1	ethylmalonyl-CoA decarboxylase 1	O	ethylmalonyl-CoA decarboxylase|enoyl CoA hydratase domain containing 1|enoyl Coenzyme A hydratase domain containing 1|enoyl-CoA hydratase domain-containing protein 1|epididymis secretory protein Li 76|methylmalonyl-CoA decarboxylase	20201124	-
9606	55863	TMEM126B	-	HT007|MC1DN29	MIM:615533|HGNC:HGNC:30883|Ensembl:ENSG00000171204	11	11q14.1	transmembrane protein 126B	protein-coding	TMEM126B	transmembrane protein 126B	O	complex I assembly factor TMEM126B, mitochondrial	20201124	-
9606	55867	SLC22A11	-	OAT4|hOAT4	MIM:607097|HGNC:HGNC:18120|Ensembl:ENSG00000168065	11	11q13.1	solute carrier family 22 member 11	protein-coding	SLC22A11	solute carrier family 22 member 11	O	solute carrier family 22 member 11|organic anion transporter 4|solute carrier family 22 (organic anion/cation transporter), member 11|solute carrier family 22 (organic anion/urate transporter), member 11	20201124	-
9606	55869	HDAC8	-	CDA07|CDLS5|HD8|HDACL1|KDAC8|MRXS6|RPD3|WTS	MIM:300269|HGNC:HGNC:13315|Ensembl:ENSG00000147099	X	Xq13.1	histone deacetylase 8	protein-coding	HDAC8	histone deacetylase 8	O	histone deacetylase 8|histone deacetylase-like 1	20210103	-
9606	55870	ASH1L	-	ASH1|ASH1L1|KMT2H|MRD52	MIM:607999|HGNC:HGNC:19088|Ensembl:ENSG00000116539	1	1q22	ASH1 like histone lysine methyltransferase	protein-coding	ASH1L	ASH1 like histone lysine methyltransferase	O	histone-lysine N-methyltransferase ASH1L|ASH1-like protein|absent small and homeotic disks protein 1 homolog|ash1 (absent, small, or homeotic)-like|lysine N-methyltransferase 2H|probable histone-lysine N-methyltransferase ASH1L	20210118	-
9606	55871	CBWD1	-	COBP	MIM:611078|HGNC:HGNC:17134|Ensembl:ENSG00000172785	9	9p24.3	COBW domain containing 1	protein-coding	CBWD1	COBW domain containing 1	O	COBW domain-containing protein 1|COBW-like protein|NPC-A-6 COBW domain-containing protein 1|cobalamin synthase W domain-containing protein 1|cobalamin synthetase W domain-containing protein 1	20201124	-
9606	55872	PBK	-	CT84|HEL164|Nori-3|SPK|TOPK	MIM:611210|HGNC:HGNC:18282|Ensembl:ENSG00000168078	8	8p21.1	PDZ binding kinase	protein-coding	PBK	PDZ binding kinase	O	lymphokine-activated killer T-cell-originated protein kinase|MAPKK-like protein kinase|T-LAK cell-originated protein kinase|cancer/testis antigen 84|epididymis luminal protein 164|serine/threonine protein kinase|spermatogenesis-related protein kinase	20201227	-
9606	55876	GSDMB	-	GSDMB-1|GSDML|PP4052|PRO2521	MIM:611221|HGNC:HGNC:23690|Ensembl:ENSG00000073605	17	17q21.1	gasdermin B	protein-coding	GSDMB	gasdermin B	O	gasdermin-B|gasdermin-like protein|gasderminB-1	20201213	-
9606	55879	GABRQ	-	THETA	MIM:300349|HGNC:HGNC:14454|Ensembl:ENSG00000268089	X	Xq28	gamma-aminobutyric acid type A receptor subunit theta	protein-coding	GABRQ	gamma-aminobutyric acid type A receptor subunit theta	O	gamma-aminobutyric acid receptor subunit theta|GABA(A) receptor subunit theta|gamma-aminobutyric acid (GABA) A receptor, theta|gamma-aminobutyric acid type A receptor theta subunit	20201124	-
9606	55884	WSB2	-	SBA2	HGNC:HGNC:19222|Ensembl:ENSG00000176871	12	12q24.23	WD repeat and SOCS box containing 2	protein-coding	WSB2	WD repeat and SOCS box containing 2	O	WD repeat and SOCS box-containing protein 2|CS box-containing WD protein|WSB-2	20201124	-
9606	55885	LMO3	-	RBTN3|RBTNL2|RHOM3|Rhom-3	MIM:180386|HGNC:HGNC:6643|Ensembl:ENSG00000048540	12	12p12.3	LIM domain only 3	protein-coding	LMO3	LIM domain only 3	O	LIM domain only protein 3|LIM domain only 3 (rhombotin-like 2)|neuronal-specific transcription factor DAT1|rhombotin-3	20201220	-
9606	55888	ZKSCAN7	-	ZFP|ZNF167|ZNF448|ZNF64|ZSCAN39	HGNC:HGNC:12955|Ensembl:ENSG00000196345	3	3p21.31	zinc finger with KRAB and SCAN domains 7	protein-coding	ZKSCAN7	zinc finger with KRAB and SCAN domains 7	O	zinc finger protein with KRAB and SCAN domains 7|zinc finger protein 167|zinc finger protein 448|zinc finger protein 64	20201124	-
9606	55889	GOLGA6B	-	GOLGA|GOLGA6D	HGNC:HGNC:32205|Ensembl:ENSG00000215186	15	15q24.1	golgin A6 family member B	protein-coding	GOLGA6B	golgin A6 family member B	O	golgin subfamily A member 6B|Golgin subfamily A member 6B|Putative golgin subfamily A member 6D|golgi autoantigen, golgin subfamily a, 6B|golgin-like protein|putative golgin subfamily A member 6B	20201229	-
9606	55890	GPRC5C	-	RAIG-3|RAIG3	MIM:605949|HGNC:HGNC:13309|Ensembl:ENSG00000170412	17	17q25.1	G protein-coupled receptor class C group 5 member C	protein-coding	GPRC5C	G protein-coupled receptor class C group 5 member C	O	G-protein coupled receptor family C group 5 member C|orphan G-protein coupled receptor|retinoic acid responsive gene protein|retinoic acid-induced gene 3 protein	20210103	-
9606	55891	LENEP	-	LEP503	MIM:607377|HGNC:HGNC:14429|Ensembl:ENSG00000163352	1	1q21.3	lens epithelial protein	protein-coding	LENEP	lens epithelial protein	O	lens epithelial cell protein LEP503	20201124	-
9606	55892	MYNN	-	OSZF|SBBIZ1|ZBTB31|ZNF902	MIM:606042|HGNC:HGNC:14955|Ensembl:ENSG00000085274	3	3q26.2	myoneurin	protein-coding	MYNN	myoneurin	O	myoneurin|zinc finger and BTB domain-containing protein 31|zinc finger protein with BTB/POZ domain	20201213	-
9606	55893	ZNF395	-	HDBP-2|HDBP2|HDRF-2|PBF|PRF-1|PRF1|Si-1-8-14	MIM:609494|HGNC:HGNC:18737|Ensembl:ENSG00000186918	8	8p21.1	zinc finger protein 395	protein-coding	ZNF395	zinc finger protein 395	O	zinc finger protein 395|HD gene regulatory region-binding protein 2|HD-regulating factor 2|Huntington's disease gene regulatory region-binding protein 2|huntington disease gene regulatory region-binding protein 2|papillomavirus regulatory factor 1|papillomavirus regulatory factor PRF-1|papillomavirus-binding factor	20201213	-
9606	55894	DEFB103B	-	BD-3|DEFB-3|DEFB103|DEFB3|HBD-3|HBD3|HBP-3|HBP3	MIM:606611|HGNC:HGNC:31702|Ensembl:ENSG00000177243	8	8p23.1	defensin beta 103B	protein-coding	DEFB103B	defensin beta 103B	O	beta-defensin 103|beta-defensin 3|defensin-like protein	20201124	-
9606	55897	MESP1	-	bHLHc5	MIM:608689|HGNC:HGNC:29658|Ensembl:ENSG00000166823	15	15q26.1	mesoderm posterior bHLH transcription factor 1	protein-coding	MESP1	mesoderm posterior bHLH transcription factor 1	O	mesoderm posterior protein 1|class C basic helix-loop-helix protein 5|mesoderm posterior 1 homolog|mesoderm posterior basic helix-loop-helix transcription factor 1	20201213	-
9606	55898	UNC45A	-	GC-UNC45|GCUNC-45|GCUNC45|IRO039700|SMAP-1|SMAP1|UNC-45A	MIM:611219|HGNC:HGNC:30594|Ensembl:ENSG00000140553	15	15q26.1	unc-45 myosin chaperone A	protein-coding	UNC45A	unc-45 myosin chaperone A	O	protein unc-45 homolog A|general cell UNC45|smooth muscle cell associated protein-1|unc-45 homolog A	20201124	-
9606	55900	ZNF302	-	HSD16|MST154|MSTP154|ZNF135L|ZNF140L|ZNF327	HGNC:HGNC:13848|Ensembl:ENSG00000089335	19	19q13.11	zinc finger protein 302	protein-coding	ZNF302	zinc finger protein 302	O	zinc finger protein 302|zinc finger protein 327	20201124	-
9606	55901	THSD1	-	ANIB12|TMTSP|UNQ3010	MIM:616821|HGNC:HGNC:17754|Ensembl:ENSG00000136114	13	13q14.3	thrombospondin type 1 domain containing 1	protein-coding	THSD1	thrombospondin type 1 domain containing 1	O	thrombospondin type-1 domain-containing protein 1|4833423O18Rik|thrombospondin, type I, domain containing 1|transmembrane molecule with thrombospondin module	20210123	-
9606	55902	ACSS2	-	ACAS2|ACECS|ACS|ACSA|AceCS1|dJ1161H23.1	MIM:605832|HGNC:HGNC:15814|Ensembl:ENSG00000131069	20	20q11.22	acyl-CoA synthetase short chain family member 2	protein-coding	ACSS2	acyl-CoA synthetase short chain family member 2	O	acetyl-coenzyme A synthetase, cytoplasmic|acetate thiokinase|acetate-CoA ligase|acetyl-CoA synthetase 1|acetyl-Coenzyme A synthetase 2 (ADP forming)|acyl-activating enzyme|cytoplasmic acetyl-coenzyme A synthetase|propionate--CoA ligase	20201124	-
9606	55904	KMT2E	-	HDCMC04P|MLL5|NKp44L|ODLURO	MIM:608444|HGNC:HGNC:18541|Ensembl:ENSG00000005483	7	7q22.3	lysine methyltransferase 2E (inactive)	protein-coding	KMT2E	lysine methyltransferase 2E (inactive)	O	inactive histone-lysine N-methyltransferase 2E|histone-lysine N-methyltransferase 2E|histone-lysine N-methyltransferase MLL5|inactive lysine N-methyltransferase 2E|lysine (K)-specific methyltransferase 2E|myeloid/lymphoid or mixed-lineage leukemia 5 (trithorax homolog, Drosophila)|myeloid/lymphoid or mixed-lineage leukemia protein 5	20210123	-
9606	55905	RNF114	-	PSORS12|ZNF313	MIM:612451|HGNC:HGNC:13094|Ensembl:ENSG00000124226	20	20q13.13	ring finger protein 114	protein-coding	RNF114	ring finger protein 114	O	E3 ubiquitin-protein ligase RNF114|RING-type E3 ubiquitin transferase RNF114|zinc finger protein 228|zinc finger protein 313	20201124	-
9606	55906	ZC4H2	-	HCA127|KIAA1166|MCS|MRXS4|WRWF|WRWFFR|WWS	MIM:300897|MIM:309605|HGNC:HGNC:24931|Ensembl:ENSG00000126970	X	Xq11.2	zinc finger C4H2-type containing	protein-coding	ZC4H2	zinc finger C4H2-type containing	O	zinc finger C4H2 domain-containing protein|Miles-Carpenter X-linked mental retardation syndrome|Miles-Carpenter syndrome (mental retardation, X-linked, syndromic-4, with congenital contractures and low fingertip arches)|hepatocellular carcinoma-associated antigen 127|zinc finger, C4H2 domain containing	20201205	-
9606	55907	CMAS	-	CSS	MIM:603316|HGNC:HGNC:18290|Ensembl:ENSG00000111726	12	12p12.1	cytidine monophosphate N-acetylneuraminic acid synthetase	protein-coding	CMAS	cytidine monophosphate N-acetylneuraminic acid synthetase	O	N-acylneuraminate cytidylyltransferase|CMP-N-acetylneuraminic acid synthase|CMP-N-acetylneuraminic acid synthetase|CMP-Neu5Ac synthetase|CMP-NeuNAc synthase|CMP-NeuNAc synthetase|CMP-sialic acid synthetase|cytidine 5'-monophosphate N-acetylneuraminic acid synthetase	20201124	-
9606	55908	ANGPTL8	-	C19orf80|PRO1185|PVPA599|RIFL|TD26	MIM:616223|HGNC:HGNC:24933|Ensembl:ENSG00000130173	19	19p13.2	angiopoietin like 8	protein-coding	ANGPTL8	angiopoietin like 8	O	angiopoietin-like protein 8|betatrophin variant 1|betatrophin variant 2|hepatocellular carcinoma-associated gene TD26|hepatocellular carcinoma-associated protein TD26|lipasin|refeeding-induced fat and liver protein	20210118	-
9606	55909	BIN3	-	-	MIM:606396|HGNC:HGNC:1054|Ensembl:ENSG00000147439	8	8p21.3	bridging integrator 3	protein-coding	BIN3	bridging integrator 3	O	bridging integrator 3	20210103	-
9606	55911	APOBR	-	APOB100R|APOB48R	MIM:605220|HGNC:HGNC:24087|Ensembl:ENSG00000184730	16	16p12.1	apolipoprotein B receptor	protein-coding	APOBR	apolipoprotein B receptor	O	apolipoprotein B receptor|apoB-48R|apolipoprotein B-100 receptor|apolipoprotein B-48 receptor|apolipoprotein B100 receptor|apolipoprotein B48 receptor	20201124	-
9606	55914	ERBIN	-	ERBB2IP|HEL-S-78|LAP2	MIM:606944|HGNC:HGNC:15842|Ensembl:ENSG00000112851	5	5q12.3	erbb2 interacting protein	protein-coding	ERBIN	erbb2 interacting protein	O	erbin|densin-180-like protein|epididymis secretory protein Li 78|protein LAP2	20210103	-
9606	55915	LANCL2	-	GPR69B|TASP	MIM:612919|HGNC:HGNC:6509|Ensembl:ENSG00000132434	7	7p11.2	LanC like 2	protein-coding	LANCL2	LanC like 2	O	lanC-like protein 2|G protein-coupled receptor 69B|LanC (bacterial lantibiotic synthetase component C)-like 2|LanC lantibiotic synthetase component C-like 2|testis-specific adriamycin sensitivity protein	20201213	-
9606	55916	NXT2	-	P15-2	MIM:300320|HGNC:HGNC:18151|Ensembl:ENSG00000101888	X	Xq23	nuclear transport factor 2 like export factor 2	protein-coding	NXT2	nuclear transport factor 2 like export factor 2	O	NTF2-related export protein 2|protein p15-2	20201124	-
9606	55917	CTTNBP2NL	-	-	MIM:615100|HGNC:HGNC:25330|Ensembl:ENSG00000143079	1	1p13.2	CTTNBP2 N-terminal like	protein-coding	CTTNBP2NL	CTTNBP2 N-terminal like	O	CTTNBP2 N-terminal-like protein	20201124	-
9606	55920	RCC2	-	TD-60	MIM:609587|HGNC:HGNC:30297|Ensembl:ENSG00000179051	1	1p36.13	regulator of chromosome condensation 2	protein-coding	RCC2	regulator of chromosome condensation 2	O	protein RCC2|RCC1-like protein TD-60|epididymis secretory sperm binding protein|telophase disk protein of 60 kDa	20210103	-
9606	55922	NKRF	-	ITBA4|NRF	MIM:300440|HGNC:HGNC:19374|Ensembl:ENSG00000186416	X	Xq24	NFKB repressing factor	protein-coding	NKRF	NFKB repressing factor	O	NF-kappa-B-repressing factor|transcription factor NRF	20210103	-
9606	55924	INKA2	-	C1orf183|FAM212B	HGNC:HGNC:28045|Ensembl:ENSG00000197852	1	1p13.2	inka box actin regulator 2	protein-coding	INKA2	inka box actin regulator 2	O	PAK4-inhibitor INKA2|HInca-r|family with sequence similarity 212 member B|induced in neural crest by AP2-alpha protein-related homolog|protein FAM212B	20201124	-
9606	55929	DMAP1	-	DNMAP1|DNMTAP1|EAF2|MEAF2|SWC4	MIM:605077|HGNC:HGNC:18291|Ensembl:ENSG00000178028	1	1p34.1	DNA methyltransferase 1 associated protein 1	protein-coding	DMAP1	DNA methyltransferase 1 associated protein 1	O	DNA methyltransferase 1-associated protein 1|DNMT1 associated protein 1	20201124	-
9606	55930	MYO5C	-	-	MIM:610022|HGNC:HGNC:7604|Ensembl:ENSG00000128833	15	15q21.2	myosin VC	protein-coding	MYO5C	myosin VC	O	unconventional myosin-Vc|myosin 5C|myosin-Vc	20201124	-
9606	55937	APOM	-	G3a|HSPC336|NG20|apo-M	MIM:606907|HGNC:HGNC:13916|Ensembl:ENSG00000204444	6	6p21.33	apolipoprotein M	protein-coding	APOM	apolipoprotein M	O	apolipoprotein M|NG20-like protein|alternative name: G3a, NG20|protein G3a	20201213	-
9606	55954	ZMAT5	-	SNRNP20|U11/U12-20K|ZC3H19	HGNC:HGNC:28046|Ensembl:ENSG00000100319	22	22q12.2	zinc finger matrin-type 5	protein-coding	ZMAT5	zinc finger matrin-type 5	O	zinc finger matrin-type protein 5|U11/U12 small nuclear ribonucleoprotein 20 kDa protein|U11/U12 snRNP 20 kDa protein|U11/U12 snRNP 20K|zinc finger CCCH-type containing 19	20201124	-
9606	55957	LIN37	-	F25965|ZK418.4|lin-37	HGNC:HGNC:33234|Ensembl:ENSG00000267796	19	19q13.12	lin-37 DREAM MuvB core complex component	protein-coding	LIN37	lin-37 DREAM MuvB core complex component	O	protein lin-37 homolog|antolefinin|lin-37 homolog|protein F25965	20201124	-
9606	55958	KLHL9	-	-	MIM:611201|HGNC:HGNC:18732|Ensembl:ENSG00000198642	9	9p21.3	kelch like family member 9	protein-coding	KLHL9	kelch like family member 9	O	kelch-like protein 9	20201124	-
9606	55959	SULF2	-	HSULF-2	MIM:610013|HGNC:HGNC:20392|Ensembl:ENSG00000196562	20	20q13.12	sulfatase 2	protein-coding	SULF2	sulfatase 2	O	extracellular sulfatase Sulf-2	20201125	-
9606	55964	SEPTIN3	-	SEP3|SEPT3|bK250D10.3	MIM:608314|HGNC:HGNC:10750|Ensembl:ENSG00000100167	22	22q13.2	septin 3	protein-coding	SEPTIN3	septin 3	O	neuronal-specific septin-3	20210110	-
9606	55966	AJAP1	-	MOT8|SHREW-1|SHREW1	MIM:610972|HGNC:HGNC:30801|Ensembl:ENSG00000196581	1	1p36.32	adherens junctions associated protein 1	protein-coding	AJAP1	adherens junctions associated protein 1	O	adherens junction-associated protein 1|membrane protein shrew-1|transmembrane protein SHREW1	20201124	-
9606	55967	NDUFA12	-	B17.2|DAP13|MC1DN23	MIM:614530|HGNC:HGNC:23987|Ensembl:ENSG00000184752	12	12q22	NADH:ubiquinone oxidoreductase subunit A12	protein-coding	NDUFA12	NADH:ubiquinone oxidoreductase subunit A12	O	NADH dehydrogenase [ubiquinone] 1 alpha subcomplex subunit 12|13 kDa differentiation-associated protein|CI-B17.2|NADH dehydrogenase (ubiquinone) 1 alpha subcomplex, 12|NADH-ubiquinone oxidoreductase subunit B17.2|complex I B17.2 subunit	20201213	-
9606	55968	NSFL1C	-	P47|UBX1|UBXD10|UBXN2C|dJ776F14.1	MIM:606610|HGNC:HGNC:15912|Ensembl:ENSG00000088833	20	20p13	NSFL1 cofactor	protein-coding	NSFL1C	NSFL1 cofactor	O	NSFL1 cofactor p47|NSFL1 (p97) cofactor (p47)|SHP1 homolog|UBX domain-containing protein 2C|p97 cofactor p47	20201206	-
9606	55969	RAB5IF	-	C20orf24|PNAS-11|RCAF1|RIP5	HGNC:HGNC:15870|Ensembl:ENSG00000101084	20	20q11.23	RAB5 interacting factor	protein-coding	RAB5IF	RAB5 interacting factor	O	respirasome Complex Assembly Factor 1|rab5-interacting protein|respirasome complex assembly factor 1|uncharacterized protein C20orf24	20201217	-
9606	55970	GNG12	-	-	MIM:615405|HGNC:HGNC:19663|Ensembl:ENSG00000172380	1	1p31.3	G protein subunit gamma 12	protein-coding	GNG12	G protein subunit gamma 12	O	guanine nucleotide-binding protein G(I)/G(S)/G(O) subunit gamma-12|G-protein gamma-12 subunit|guanine nucleotide binding protein (G protein), gamma 12	20210103	-
9606	55971	BAIAP2L1	-	IRTKS	MIM:611877|HGNC:HGNC:21649|Ensembl:ENSG00000006453	7	7q21.3-q22.1	BAR/IMD domain containing adaptor protein 2 like 1	protein-coding	BAIAP2L1	BAR/IMD domain containing adaptor protein 2 like 1	O	brain-specific angiogenesis inhibitor 1-associated protein 2-like protein 1|BAI1 associated protein 2 like 1|BAI1-associated protein 2-like protein 1|insulin receptor tyrosine kinase substrate	20201124	-
9606	55972	SLC25A40	-	MCFP	MIM:610821|HGNC:HGNC:29680|Ensembl:ENSG00000075303	7	7q21.12	solute carrier family 25 member 40	protein-coding	SLC25A40	solute carrier family 25 member 40	O	solute carrier family 25 member 40|mitochondrial carrier family protein	20201213	-
9606	55973	BCAP29	-	BAP29	HGNC:HGNC:24131|Ensembl:ENSG00000075790	7	7q22.3	B cell receptor associated protein 29	protein-coding	BCAP29	B cell receptor associated protein 29	O	B-cell receptor-associated protein 29|BCR-associated protein 29	20201206	-
9606	55974	SLC50A1	-	HsSWEET1|RAG1AP1|SCP|SWEET1|slv	MIM:613683|HGNC:HGNC:30657|Ensembl:ENSG00000169241	1	1q22	solute carrier family 50 member 1	protein-coding	SLC50A1	solute carrier family 50 member 1	O	sugar transporter SWEET1|RAG1-activating protein 1|RP11-540D14.5|RZPDo834D038D|probable sugar transporter RAG1AP1|recombination activating gene 1 activating protein 1|solute carrier family 50 (sugar efflux transporter), member 1|solute carrier family 50 (sugar transporter), member 1|stromal cell protein	20201124	-
9606	55975	KLHL7	-	CISS3|KLHL6|PERCHING|SBBI26	MIM:611119|HGNC:HGNC:15646|Ensembl:ENSG00000122550	7	7p15.3	kelch like family member 7	protein-coding	KLHL7	kelch like family member 7	O	kelch-like protein 7|kelch-like 6|kelch-like 7|kelch/BTB	20210103	-
9606	55997	CFC1	-	CFC1B|CRYPTIC|DTGA2|HTX2	MIM:605194|HGNC:HGNC:18292|Ensembl:ENSG00000136698	2	2q21.1	cripto, FRL-1, cryptic family 1	protein-coding	CFC1	cripto, FRL-1, cryptic family 1	O	cryptic protein|cryptic family protein 1|heterotaxy 2 (autosomal dominant)	20201124	-
9606	55998	NXF5	-	-	MIM:300319|HGNC:HGNC:8075|Ensembl:ENSG00000126952	X	Xq22.1	nuclear RNA export factor 5	protein-coding	NXF5	nuclear RNA export factor 5	O	nuclear RNA export factor 5|TAP-like protein 1|TAPL-1	20201124	-
9606	55999	NXF4	-	-	MIM:300318|HGNC:HGNC:8074|Ensembl:ENSG00000196970	X	Xq22.1	nuclear RNA export factor 4 pseudogene	pseudo	NXF4	nuclear RNA export factor 4 pseudogene	O	-	20201124	-
9606	56000	NXF3	-	-	MIM:300316|HGNC:HGNC:8073|Ensembl:ENSG00000147206	X	Xq22.1	nuclear RNA export factor 3	protein-coding	NXF3	nuclear RNA export factor 3	O	nuclear RNA export factor 3|TAP-like protein 3|TAPL-3	20201124	-
9606	56001	NXF2	-	CT39|TAPL-2|TCP11X2	MIM:300315|HGNC:HGNC:8072|Ensembl:ENSG00000269405	X	Xq22.1	nuclear RNA export factor 2	protein-coding	NXF2	nuclear RNA export factor 2	O	nuclear RNA export factor 2|TAP-like protein 2|cancer/testis antigen 39|t-complex protein 11 homolog	20201124	-
9606	56005	MYDGF	-	C19orf10|EUROIMAGE1875335|IL25|IL27|IL27w|R33729_1|SF20	MIM:606746|HGNC:HGNC:16948|Ensembl:ENSG00000074842	19	19p13.3	myeloid derived growth factor	protein-coding	MYDGF	myeloid derived growth factor	O	myeloid-derived growth factor|UPF0556 protein C19orf10|interleukin 27 working designation|interleukin-25|stromal cell-derived growth factor SF20	20201124	-
9606	56006	SMG9	-	C19orf61|F17127_1|HBMS	MIM:613176|HGNC:HGNC:25763|Ensembl:ENSG00000105771	19	19q13.31	SMG9 nonsense mediated mRNA decay factor	protein-coding	SMG9	SMG9 nonsense mediated mRNA decay factor	O	protein SMG9|protein smg-9 homolog	20201213	-
9606	56033	BARX1	-	-	MIM:603260|HGNC:HGNC:955|Ensembl:ENSG00000131668	9	9q22.32	BARX homeobox 1	protein-coding	BARX1	BARX homeobox 1	O	homeobox protein BarH-like 1|BarH-like homeobox 1	20201213	-
9606	56034	PDGFC	-	FALLOTEIN|SCDGF	MIM:608452|HGNC:HGNC:8801|Ensembl:ENSG00000145431	4	4q32.1	platelet derived growth factor C	protein-coding	PDGFC	platelet derived growth factor C	O	platelet-derived growth factor C|PDGF-C|VEGF-E|secretory growth factor-like protein|spinal cord-derived growth factor	20201227	-
9606	56052	ALG1	-	CDG1K|HMAT1|HMT-1|HMT1|MT-1|Mat-1|hMat-1	MIM:605907|HGNC:HGNC:18294|Ensembl:ENSG00000033011	16	16p13.3	ALG1 chitobiosyldiphosphodolichol beta-mannosyltransferase	protein-coding	ALG1	ALG1 chitobiosyldiphosphodolichol beta-mannosyltransferase	O	chitobiosyldiphosphodolichol beta-mannosyltransferase|GDP-Man:GlcNAc2-PP-dolichol mannosyltransferase|GDP-mannose-dolichol diphosphochitobiose mannosyltransferase|asparagine-linked glycosylation 1 homolog (yeast, beta-1,4-mannosyltransferase)|asparagine-linked glycosylation 1, beta-1,4-mannosyltransferase homolog|asparagine-linked glycosylation protein 1 homolog|beta-1,4-mannosyltransferase|mannosyltransferase-1	20210103	-
9606	56061	UBFD1	-	UBPH	HGNC:HGNC:30565|Ensembl:ENSG00000103353	16	16p12.2	ubiquitin family domain containing 1	protein-coding	UBFD1	ubiquitin family domain containing 1	O	ubiquitin domain-containing protein UBFD1|ubiquitin-binding protein homolog	20201124	-
9606	56062	KLHL4	-	DKELCHL|KHL4	MIM:300348|HGNC:HGNC:6355|Ensembl:ENSG00000102271	X	Xq21.31	kelch like family member 4	protein-coding	KLHL4	kelch like family member 4	O	kelch-like protein 4	20201124	-
9606	56063	TMEM234	-	AASL548|C1orf91|PRO1105|RP4-622L5|dJ622L5.7	HGNC:HGNC:28837|Ensembl:ENSG00000160055	1	1p35.2	transmembrane protein 234	protein-coding	TMEM234	transmembrane protein 234	O	transmembrane protein 234	20201124	-
9606	56097	PCDHGC5	-	PCDH-GAMMA-C5	MIM:606306|HGNC:HGNC:8718|Ensembl:ENSG00000240764	5	5q31.3	protocadherin gamma subfamily C, 5	protein-coding	PCDHGC5	protocadherin gamma subfamily C, 5	O	protocadherin gamma-C5	20201124	-
9606	56098	PCDHGC4	-	PCDH-GAMMA-C4	MIM:606305|HGNC:HGNC:8717|Ensembl:ENSG00000242419	5	5q31.3	protocadherin gamma subfamily C, 4	protein-coding	PCDHGC4	protocadherin gamma subfamily C, 4	O	protocadherin gamma-C4	20201208	-
9606	56099	PCDHGB7	-	ME6|PCDH-GAMMA-B7	MIM:606304|HGNC:HGNC:8714|Ensembl:ENSG00000254122	5	5q31.3	protocadherin gamma subfamily B, 7	protein-coding	PCDHGB7	protocadherin gamma subfamily B, 7	O	protocadherin gamma-B7|cadherin ME6	20201124	-
9606	56100	PCDHGB6	-	PCDH-GAMMA-B6	MIM:606303|HGNC:HGNC:8713|Ensembl:ENSG00000253305	5	5q31.3	protocadherin gamma subfamily B, 6	protein-coding	PCDHGB6	protocadherin gamma subfamily B, 6	O	protocadherin gamma-B6	20201124	-
9606	56101	PCDHGB5	-	PCDH-GAMMA-B5	MIM:606302|HGNC:HGNC:8712|Ensembl:ENSG00000276547	5	5q31.3	protocadherin gamma subfamily B, 5	protein-coding	PCDHGB5	protocadherin gamma subfamily B, 5	O	protocadherin gamma-B5	20201124	-
9606	56102	PCDHGB3	-	PCDH-GAMMA-B3	MIM:606301|HGNC:HGNC:8710|Ensembl:ENSG00000262209	5	5q31.3	protocadherin gamma subfamily B, 3	protein-coding	PCDHGB3	protocadherin gamma subfamily B, 3	O	protocadherin gamma-B3	20201124	-
9606	56103	PCDHGB2	-	PCDH-GAMMA-B2	MIM:606300|HGNC:HGNC:8709|Ensembl:ENSG00000253910	5	5q31.3	protocadherin gamma subfamily B, 2	protein-coding	PCDHGB2	protocadherin gamma subfamily B, 2	O	protocadherin gamma-B2	20201124	-
9606	56104	PCDHGB1	-	PCDH-GAMMA-B1	MIM:606299|HGNC:HGNC:8708|Ensembl:ENSG00000254221	5	5q31.3	protocadherin gamma subfamily B, 1	protein-coding	PCDHGB1	protocadherin gamma subfamily B, 1	O	protocadherin gamma-B1	20201124	-
9606	56105	PCDHGA11	-	PCDH-GAMMA-A11	MIM:606298|HGNC:HGNC:8698|Ensembl:ENSG00000253873	5	5q31.3	protocadherin gamma subfamily A, 11	protein-coding	PCDHGA11	protocadherin gamma subfamily A, 11	O	protocadherin gamma-A11	20201124	-
9606	56106	PCDHGA10	-	PCDH-GAMMA-A10	MIM:606297|HGNC:HGNC:8697|Ensembl:ENSG00000253846	5	5q31.3	protocadherin gamma subfamily A, 10	protein-coding	PCDHGA10	protocadherin gamma subfamily A, 10	O	protocadherin gamma-A10	20201124	-
9606	56107	PCDHGA9	-	PCDH-GAMMA-A9	MIM:606296|HGNC:HGNC:8707|Ensembl:ENSG00000261934	5	5q31.3	protocadherin gamma subfamily A, 9	protein-coding	PCDHGA9	protocadherin gamma subfamily A, 9	O	protocadherin gamma-A9	20201213	-
9606	56108	PCDHGA7	-	PCDH-GAMMA-A7	MIM:606294|HGNC:HGNC:8705|Ensembl:ENSG00000253537	5	5q31.3	protocadherin gamma subfamily A, 7	protein-coding	PCDHGA7	protocadherin gamma subfamily A, 7	O	protocadherin gamma-A7	20201124	-
9606	56109	PCDHGA6	-	PCDH-GAMMA-A6	MIM:606293|HGNC:HGNC:8704|Ensembl:ENSG00000253731	5	5q31.3	protocadherin gamma subfamily A, 6	protein-coding	PCDHGA6	protocadherin gamma subfamily A, 6	O	protocadherin gamma-A6	20201206	-
9606	56110	PCDHGA5	-	CDH-GAMMA-A5|ME3|PCDH-GAMMA-A5	MIM:606292|HGNC:HGNC:8703|Ensembl:ENSG00000253485	5	5q31.3	protocadherin gamma subfamily A, 5	protein-coding	PCDHGA5	protocadherin gamma subfamily A, 5	O	protocadherin gamma-A5|cadherin ME3	20201124	-
9606	56111	PCDHGA4	-	PCDH-GAMMA-A4	MIM:606291|HGNC:HGNC:8702|Ensembl:ENSG00000262576	5	5q31.3	protocadherin gamma subfamily A, 4	protein-coding	PCDHGA4	protocadherin gamma subfamily A, 4	O	protocadherin gamma-A4	20201124	-
9606	56112	PCDHGA3	-	PCDH-GAMMA-A3	MIM:606290|HGNC:HGNC:8701|Ensembl:ENSG00000254245	5	5q31.3	protocadherin gamma subfamily A, 3	protein-coding	PCDHGA3	protocadherin gamma subfamily A, 3	O	protocadherin gamma-A3	20201124	-
9606	56113	PCDHGA2	-	PCDH-GAMMA-A2	MIM:606289|HGNC:HGNC:8700|Ensembl:ENSG00000081853	5	5q31.3	protocadherin gamma subfamily A, 2	protein-coding	PCDHGA2	protocadherin gamma subfamily A, 2	O	protocadherin gamma-A2	20201124	-
9606	56114	PCDHGA1	-	PCDH-GAMMA-A1	MIM:606288|HGNC:HGNC:8696|Ensembl:ENSG00000204956	5	5q31.3	protocadherin gamma subfamily A, 1	protein-coding	PCDHGA1	protocadherin gamma subfamily A, 1	O	protocadherin gamma-A1	20201124	-
9606	56115	PCDHG@	-	PCDH2|PCDH4|PCDHG	MIM:604968|HGNC:HGNC:8695	5	5q31.3	protocadherin gamma cluster	other	PCDHG@	protocadherin gamma cluster	O	protocadherin gamma cluster extended	20201124	-
9606	56116	PCDHB@	-	PCDH3	MIM:604967|HGNC:HGNC:8679	5	5q31.3	protocadherin beta cluster	other	PCDHB@	protocadherin beta cluster	O	-	20201124	-
9606	56117	PCDHA@	-	CNR1|CNRS1	MIM:604966|HGNC:HGNC:8662	5	5q31.3	protocadherin alpha cluster, complex locus	other	PCDHA@	protocadherin alpha cluster, complex locus	O	protocadherin alpha cluster|cadherin-related neuronal receptor 1	20201124	-
9606	56118	PCDHGCT	-	PCDHGC	HGNC:HGNC:8719	5	5q31	protocadherin gamma constant	other	PCDHGCT	protocadherin gamma constant	O	-	20190324	-
9606	56119	PCDHACT	-	PCDHAC	HGNC:HGNC:8678	5	5q31.3	protocadherin alpha constant	other	PCDHACT	protocadherin alpha constant	O	-	20201124	-
9606	56120	PCDHGB8P	-	PCDH-PSI3	HGNC:HGNC:8715|Ensembl:ENSG00000248449	5	5q31.3	protocadherin gamma subfamily B, 8 pseudogene	pseudo	PCDHGB8P	protocadherin gamma subfamily B, 8 pseudogene	O	protocadherin gamma B8 pseudogene	20201124	-
9606	56121	PCDHB15	-	PCDH-BETA15	MIM:606341|HGNC:HGNC:8686|Ensembl:ENSG00000113248	5	5q31.3	protocadherin beta 15	protein-coding	PCDHB15	protocadherin beta 15	O	protocadherin beta-15	20201124	-
9606	56122	PCDHB14	-	PCDH-BETA14	MIM:606340|HGNC:HGNC:8685|Ensembl:ENSG00000120327	5	5q31.3	protocadherin beta 14	protein-coding	PCDHB14	protocadherin beta 14	O	protocadherin beta-14	20201124	-
9606	56123	PCDHB13	-	PCDH-BETA13	MIM:606339|HGNC:HGNC:8684|Ensembl:ENSG00000187372	5	5q31.3	protocadherin beta 13	protein-coding	PCDHB13	protocadherin beta 13	O	protocadherin beta-13	20201213	-
9606	56124	PCDHB12	-	PCDH-BETA12	MIM:606338|HGNC:HGNC:8683|Ensembl:ENSG00000120328	5	5q31.3	protocadherin beta 12	protein-coding	PCDHB12	protocadherin beta 12	O	protocadherin beta-12|PCDH-beta-12	20201124	-
9606	56125	PCDHB11	-	ME2|PCDH-BETA11	MIM:606337|HGNC:HGNC:8682|Ensembl:ENSG00000197479	5	5q31.3	protocadherin beta 11	protein-coding	PCDHB11	protocadherin beta 11	O	protocadherin beta-11|PCDH-beta-11|cadherin ME2	20201124	-
9606	56126	PCDHB10	-	PCDH-BETA10|PCHB10	MIM:606336|HGNC:HGNC:8681|Ensembl:ENSG00000120324	5	5q31.3	protocadherin beta 10	protein-coding	PCDHB10	protocadherin beta 10	O	protocadherin beta-10|PCDH-beta-10	20201124	-
9606	56127	PCDHB9	-	PCDH-BETA9|PCDH3H	MIM:606335|HGNC:HGNC:8694|Ensembl:ENSG00000177839	5	5q31.3	protocadherin beta 9	protein-coding	PCDHB9	protocadherin beta 9	O	protocadherin beta-9|PCDH-beta-9|protocadherin-3h	20201124	-
9606	56128	PCDHB8	-	PCDH-BETA8|PCDH3I	MIM:606334|HGNC:HGNC:8693|Ensembl:ENSG00000120322	5	5q31.3	protocadherin beta 8	protein-coding	PCDHB8	protocadherin beta 8	O	protocadherin beta-8|protocadherin-3i	20210123	-
9606	56129	PCDHB7	-	PCDH-BETA7	MIM:606333|HGNC:HGNC:8692|Ensembl:ENSG00000113212	5	5q31.3	protocadherin beta 7	protein-coding	PCDHB7	protocadherin beta 7	O	protocadherin beta-7	20201124	-
9606	56130	PCDHB6	-	PCDH-BETA6	MIM:606332|HGNC:HGNC:8691|Ensembl:ENSG00000113211	5	5q31.3	protocadherin beta 6	protein-coding	PCDHB6	protocadherin beta 6	O	protocadherin beta-6	20201124	-
9606	56131	PCDHB4	-	PCDH-BETA4	MIM:606330|HGNC:HGNC:8689|Ensembl:ENSG00000081818	5	5q31.3	protocadherin beta 4	protein-coding	PCDHB4	protocadherin beta 4	O	protocadherin beta-4	20201124	-
9606	56132	PCDHB3	-	PCDH-BETA3	MIM:606329|HGNC:HGNC:8688|Ensembl:ENSG00000113205	5	5q31.3	protocadherin beta 3	protein-coding	PCDHB3	protocadherin beta 3	O	protocadherin beta-3	20201217	-
9606	56133	PCDHB2	-	PCDH-BETA2	MIM:606328|HGNC:HGNC:8687|Ensembl:ENSG00000112852	5	5q31.3	protocadherin beta 2	protein-coding	PCDHB2	protocadherin beta 2	O	protocadherin beta-2	20201124	-
9606	56134	PCDHAC2	-	PCDH-ALPHA-C2	MIM:606321|HGNC:HGNC:8677|Ensembl:ENSG00000243232	5	5q31.3	protocadherin alpha subfamily C, 2	protein-coding	PCDHAC2	protocadherin alpha subfamily C, 2	O	protocadherin alpha-C2	20201124	-
9606	56135	PCDHAC1	-	PCDH-ALPHA-C1	MIM:606320|HGNC:HGNC:8676|Ensembl:ENSG00000248383	5	5q31.3	protocadherin alpha subfamily C, 1	protein-coding	PCDHAC1	protocadherin alpha subfamily C, 1	O	protocadherin alpha-C1	20201124	-
9606	56136	PCDHA13	-	CNR5|CNRN5|CNRS5|CRNR5|PCDH-ALPHA13	MIM:606319|HGNC:HGNC:8667|Ensembl:ENSG00000239389	5	5q31.3	protocadherin alpha 13	protein-coding	PCDHA13	protocadherin alpha 13	O	protocadherin alpha-13|KIAA0345-like 1|PCDH-alpha-13|ortholog of mouse CNR5	20201124	-
9606	56137	PCDHA12	-	PCDH-ALPHA12	MIM:606318|HGNC:HGNC:8666|Ensembl:ENSG00000251664	5	5q31.3	protocadherin alpha 12	protein-coding	PCDHA12	protocadherin alpha 12	O	protocadherin alpha-12|KIAA0345-like 2|PCDH-alpha-12	20201124	-
9606	56138	PCDHA11	-	CNR7|CNRN7|CNRS7|CRNR7|PCDH-ALPHA11	MIM:606317|HGNC:HGNC:8665|Ensembl:ENSG00000249158	5	5q31.3	protocadherin alpha 11	protein-coding	PCDHA11	protocadherin alpha 11	O	protocadherin alpha-11|KIAA0345-like 3	20201124	-
9606	56139	PCDHA10	-	CNR8|CNRN8|CNRS8|CRNR8|PCDH-ALPHA10	MIM:606316|HGNC:HGNC:8664|Ensembl:ENSG00000250120	5	5q31.3	protocadherin alpha 10	protein-coding	PCDHA10	protocadherin alpha 10	O	protocadherin alpha-10|KIAA0345-like 4|PCDH-alpha-10|ortholog to mouse CNR8	20201124	-
9606	56140	PCDHA8	-	PCDH-ALPHA8	MIM:606314|HGNC:HGNC:8674|Ensembl:ENSG00000204962	5	5q31.3	protocadherin alpha 8	protein-coding	PCDHA8	protocadherin alpha 8	O	protocadherin alpha-8|KIAA0345-like 6|PCDH-alpha-8	20201124	-
9606	56141	PCDHA7	-	CNR4|CNRN4|CNRS4|CRNR4|PCDH-ALPHA7	MIM:606313|HGNC:HGNC:8673|Ensembl:ENSG00000204963	5	5q31.3	protocadherin alpha 7	protein-coding	PCDHA7	protocadherin alpha 7	O	protocadherin alpha-7|KIAA0345-like 7|PCDH-alpha-7|ortholog to mouse CNR4	20201206	-
9606	56142	PCDHA6	-	CNR2|CNRN2|CNRS2|CRNR2|PCDH-ALPHA6	MIM:606312|HGNC:HGNC:8672|Ensembl:ENSG00000081842	5	5q31.3	protocadherin alpha 6	protein-coding	PCDHA6	protocadherin alpha 6	O	protocadherin alpha-6|KIAA0345-like 8|PCDH-alpha-6	20201124	-
9606	56143	PCDHA5	-	CNR6|CNRN6|CNRS6|CRNR6|PCDH-ALPHA5	MIM:606311|HGNC:HGNC:8671|Ensembl:ENSG00000204965	5	5q31.3	protocadherin alpha 5	protein-coding	PCDHA5	protocadherin alpha 5	O	protocadherin alpha-5|KIAA0345-like 9|PCDH-alpha-5|ortholog of mouse CNR6	20201124	-
9606	56144	PCDHA4	-	CNR1|CNRN1|CRNR1|PCDH-ALPHA4	MIM:606310|HGNC:HGNC:8670|Ensembl:ENSG00000204967	5	5q31.3	protocadherin alpha 4	protein-coding	PCDHA4	protocadherin alpha 4	O	protocadherin alpha-4|KIAA0345-like 10|PCDH-alpha-4|ortholog of mouse CNR1|ortholog of mouse CNR1, KIAA0345-like 10	20201124	-
9606	56145	PCDHA3	-	PCDH-ALPHA3	MIM:606309|HGNC:HGNC:8669|Ensembl:ENSG00000255408	5	5q31.3	protocadherin alpha 3	protein-coding	PCDHA3	protocadherin alpha 3	O	protocadherin alpha-3|KIAA0345-like 11|PCDH-alpha-3	20201124	-
9606	56146	PCDHA2	-	PCDH-ALPHA2	MIM:606308|HGNC:HGNC:8668|Ensembl:ENSG00000204969	5	5q31.3	protocadherin alpha 2	protein-coding	PCDHA2	protocadherin alpha 2	O	protocadherin alpha-2|KIAA0345-like 12	20201124	-
9606	56147	PCDHA1	-	PCDH-ALPHA1	MIM:606307|HGNC:HGNC:8663|Ensembl:ENSG00000204970	5	5q31.3	protocadherin alpha 1	protein-coding	PCDHA1	protocadherin alpha 1	O	protocadherin alpha-1|KIAA0345-like 13|PCDH-alpha-1	20201124	-
9606	56154	TEX15	-	CT42|SPGF25	MIM:605795|HGNC:HGNC:11738|Ensembl:ENSG00000133863	8	8p12	testis expressed 15, meiosis and synapsis associated	protein-coding	TEX15	testis expressed 15, meiosis and synapsis associated	O	testis-expressed protein 15|cancer/testis antigen 42|testis-expressed sequence 15 protein	20210123	-
9606	56155	TEX14	-	CT113|SPGF23	MIM:605792|HGNC:HGNC:11737|Ensembl:ENSG00000121101	17	17q22	testis expressed 14, intercellular bridge forming factor	protein-coding	TEX14	testis expressed 14, intercellular bridge forming factor	O	inactive serine/threonine-protein kinase TEX14|cancer/testis antigen 113|protein kinase-like protein SgK307|sugen kinase 307|testis-expressed protein 14|testis-expressed sequence 14 protein	20210123	-
9606	56156	TEX13B	-	TGC3B|TSGA5	MIM:300313|HGNC:HGNC:11736|Ensembl:ENSG00000170925	X	Xq22.3	testis expressed 13B	protein-coding	TEX13B	testis expressed 13B	O	testis-expressed protein 13B|testis expressed sequence 13B|testis-expressed sequence 13B protein	20201124	-
9606	56157	TEX13A	-	-	MIM:300312|HGNC:HGNC:11735|Ensembl:ENSG00000268629	X	Xq22.3	testis expressed 13A	protein-coding	TEX13A	testis expressed 13A	O	testis-expressed protein 13A|testis-expressed sequence 13A protein	20201124	-
9606	56158	TEX12	-	-	MIM:605791|HGNC:HGNC:11734|Ensembl:ENSG00000150783	11	11q23.1	testis expressed 12	protein-coding	TEX12	testis expressed 12	O	testis-expressed protein 12|testis expressed sequence 12|testis-expressed sequence 12 protein variant 1|testis-expressed sequence 12 protein variant 2|testis-expressed sequence 12 protein variant 3	20201213	-
9606	56159	TEX11	-	MZIP4|SPGFX2|Spo22|TGC1|TSGA3|ZIP4	MIM:300311|HGNC:HGNC:11733|Ensembl:ENSG00000120498	X	Xq13.1	testis expressed 11	protein-coding	TEX11	testis expressed 11	O	testis-expressed protein 11|testis expressed sequence 11|testis-expressed sequence 11 protein	20201213	-
9606	56160	NSMCE3	-	HCA4|LICS|MAGEG1|MAGEL3|NDNL2|NSE3	MIM:608243|HGNC:HGNC:7677|Ensembl:ENSG00000185115	15	15q13.1	NSE3 homolog, SMC5-SMC6 complex component	protein-coding	NSMCE3	NSE3 homolog, SMC5-SMC6 complex component	O	non-structural maintenance of chromosomes element 3 homolog|MAGE-G1 antigen|hepatocellular carcinoma-associated protein 4|hepatocellular carcinoma-associated protein HCA4|melanoma antigen, family G, 1|melanoma-associated antigen G1|necdin-like 2, SMC5-SMC6 complex component|necdin-like gene 2|necdin-like protein 2|non-SMC element 3 homolog	20201124	-
9606	56163	RNF17	-	Mmip-2|SPATA23|TDRD4	MIM:605793|HGNC:HGNC:10060|Ensembl:ENSG00000132972	13	13q12.12	ring finger protein 17	protein-coding	RNF17	ring finger protein 17	O	RING finger protein 17|spermatogenesis associated 23|tudor domain containing 4|tudor domain-containing protein 4	20201213	-
9606	56164	STK31	-	SGK396|TDRD8	MIM:605790|HGNC:HGNC:11407|Ensembl:ENSG00000196335	7	7p15.3	serine/threonine kinase 31	protein-coding	STK31	serine/threonine kinase 31	O	serine/threonine-protein kinase 31|serine/threonine-protein kinase NYD-SPK|sugen kinase 396|testis tissue sperm-binding protein Li 78m|tudor domain containing 8	20201124	-
9606	56165	TDRD1	-	CT41.1	MIM:605796|HGNC:HGNC:11712|Ensembl:ENSG00000095627	10	10q25.3	tudor domain containing 1	protein-coding	TDRD1	tudor domain containing 1	O	tudor domain-containing protein 1|cancer/testis antigen 41.1|testicular tissue protein Li 193	20201124	-
9606	56167	MTCO1P1	-	-	HGNC:HGNC:7420	21	21p11.2	MT-CO1 pseudogene 1	pseudo	MTCO1P1	MT-CO1 pseudogene 1	O	MTCO1 pseudogene 1|cytochrome c oxidase pseudogene 1|mitochondrially encoded cytochrome c oxidase I pseudogene 1	20201124	-
9606	56168	MTND2P2	-	bA522L3.2	HGNC:HGNC:23767|Ensembl:ENSG00000229954	X	Xq22.1	MT-ND2 pseudogene 2	pseudo	MTND2P2	MT-ND2 pseudogene 2	O	MTND2 pseudogene 2|NADH dehydrogenase 2 pseudogene 2|mitochondrially encoded NADH:ubiquinone oxidoreductase core subunit 2 pseudogene 2	20201124	-
9606	56169	GSDMC	-	MLZE	MIM:608384|HGNC:HGNC:7151|Ensembl:ENSG00000147697	8	8q24.21	gasdermin C	protein-coding	GSDMC	gasdermin C	O	gasdermin-C|melanoma-derived leucine zipper, extra-nuclear factor|melanoma-derived leucine zipper-containing extranuclear factor	20201213	-
9606	56171	DNAH7	-	-	MIM:610061|HGNC:HGNC:18661|Ensembl:ENSG00000118997	2	2q32.3	dynein axonemal heavy chain 7	protein-coding	DNAH7	dynein axonemal heavy chain 7	O	dynein heavy chain 7, axonemal|axonemal beta dynein heavy chain 7|axonemal dynein heavy chain 7|ciliary dynein heavy chain 7|dynein heavy chain-like protein 2|dynein, axonemal, heavy polypeptide 7|hDHC2	20201124	-
9606	56172	ANKH	-	ANK|CCAL2|CMDJ|CPPDD|HANK|MANK|SLC62A1	MIM:605145|HGNC:HGNC:15492|Ensembl:ENSG00000154122	5	5p15.2	ANKH inorganic pyrophosphate transport regulator	protein-coding	ANKH	ANKH inorganic pyrophosphate transport regulator	O	progressive ankylosis protein homolog|ankylosis, progressive homolog	20210123	-
9606	56180	MOSPD1	-	DJ473B4	MIM:300674|HGNC:HGNC:25235|Ensembl:ENSG00000101928	X	Xq26.3	motile sperm domain containing 1	protein-coding	MOSPD1	motile sperm domain containing 1	O	motile sperm domain-containing protein 1	20201124	-
9606	56181	MTFR1L	-	FAM54B|HYST1888|MST116|MSTP116	HGNC:HGNC:28836|Ensembl:ENSG00000117640	1	1p36.11	mitochondrial fission regulator 1 like	protein-coding	MTFR1L	mitochondrial fission regulator 1 like	O	mitochondrial fission regulator 1-like|family with sequence similarity 54 member B|protein FAM54B	20201124	-
9606	56203	LMOD3	-	NEM10	MIM:616112|HGNC:HGNC:6649|Ensembl:ENSG00000163380	3	3p14.1	leiomodin 3	protein-coding	LMOD3	leiomodin 3	O	leiomodin-3|leiomodin 3 (fetal)|leiomodin, fetal form	20201124	-
9606	56204	FAM214A	-	KIAA1370	HGNC:HGNC:25609|Ensembl:ENSG00000047346	15	15q21.2-q21.3	family with sequence similarity 214 member A	protein-coding	FAM214A	family with sequence similarity 214 member A	O	protein FAM214A	20201124	-
9606	56241	SUSD2	-	BK65A6.2|W5C5	MIM:615825|HGNC:HGNC:30667|Ensembl:ENSG00000099994	22	22q11.23	sushi domain containing 2	protein-coding	SUSD2	sushi domain containing 2	O	sushi domain-containing protein 2|Sushi domain (SCR repeat) containing|testicular tissue protein Li 190	20201124	-
9606	56242	ZNF253	-	BMZF-1|BMZF1|ZNF411	MIM:606954|HGNC:HGNC:13497|Ensembl:ENSG00000256771	19	19p13.11	zinc finger protein 253	protein-coding	ZNF253	zinc finger protein 253	O	zinc finger protein 253|DNA-binding protein|bone marrow zinc finger 1|zinc finger protein 411	20201213	-
9606	56243	KIAA1217	-	ETL4|SKT	MIM:617367|HGNC:HGNC:25428|Ensembl:ENSG00000120549	10	10p12.2-p12.1	KIAA1217	protein-coding	KIAA1217	KIAA1217	O	sickle tail protein homolog|likely orthologue of Mus musculus enhancer trap locus 4	20201213	-
9606	56244	BTNL2	-	BTL-II|BTN7|HSBLMHC1|SS2	MIM:606000|HGNC:HGNC:1142|Ensembl:ENSG00000204290	6	6p21.32	butyrophilin like 2	protein-coding	BTNL2	butyrophilin like 2	O	butyrophilin-like protein 2|butyrophilin-like 2 (MHC class II associated)|truncated BTNL2	20201220	-
9606	56245	C21orf62	-	B37|C21orf120|PRED81	HGNC:HGNC:1305|Ensembl:ENSG00000205929	21	21q22.11	chromosome 21 open reading frame 62	protein-coding	C21orf62	chromosome 21 open reading frame 62	O	uncharacterized protein C21orf62	20201124	-
9606	56246	MRAP	-	B27|C21orf61|FALP|FGD2|GCCD2	MIM:609196|HGNC:HGNC:1304|Ensembl:ENSG00000170262	21	21q22.11	melanocortin 2 receptor accessory protein	protein-coding	MRAP	melanocortin 2 receptor accessory protein	O	melanocortin-2 receptor accessory protein|fat cell-specific low molecular weight protein|fat tissue-specific low MW protein	20201213	-
9606	56252	YLPM1	-	C14orf170|PPP1R169|ZAP113|ZAP3	HGNC:HGNC:17798|Ensembl:ENSG00000119596	14	14q24.3	YLP motif containing 1	protein-coding	YLPM1	YLP motif containing 1	O	YLP motif-containing protein 1|nuclear protein ZAP3|protein phosphatase 1, regulatory subunit 169	20210103	-
9606	56253	CRTAM	-	CD355	MIM:612597|HGNC:HGNC:24313|Ensembl:ENSG00000109943	11	11q24.1	cytotoxic and regulatory T cell molecule	protein-coding	CRTAM	cytotoxic and regulatory T cell molecule	O	cytotoxic and regulatory T-cell molecule|class-I MHC-restricted T-cell-associated molecule	20210118	-
9606	56254	RNF20	-	BRE1|BRE1A|hBRE1	MIM:607699|HGNC:HGNC:10062|Ensembl:ENSG00000155827	9	9q31.1	ring finger protein 20	protein-coding	RNF20	ring finger protein 20	O	E3 ubiquitin-protein ligase BRE1A|BRE1 E3 ubiquitin ligase homolog|RING-type E3 ubiquitin transferase BRE1A|homolog of S. cerevisiae BRE1	20210103	-
9606	56255	TMX4	-	DJ971N18.2|PDIA14|TXNDC13	MIM:616766|HGNC:HGNC:25237|Ensembl:ENSG00000125827	20	20p12.3	thioredoxin related transmembrane protein 4	protein-coding	TMX4	thioredoxin related transmembrane protein 4	O	thioredoxin-related transmembrane protein 4|protein disulfide isomerase family A, member 14|thioredoxin domain containing 13|thioredoxin domain-containing protein 13	20210114	-
9606	56256	SERTAD4	-	DJ667H12.2	HGNC:HGNC:25236|Ensembl:ENSG00000082497	1	1q32.2	SERTA domain containing 4	protein-coding	SERTAD4	SERTA domain containing 4	O	SERTA domain-containing protein 4	20201124	-
9606	56257	MEPCE	-	BCDIN3	MIM:611478|HGNC:HGNC:20247|Ensembl:ENSG00000146834	7	7q22.1	methylphosphate capping enzyme	protein-coding	MEPCE	methylphosphate capping enzyme	O	7SK snRNA methylphosphate capping enzyme|bicoid-interacting protein 3 homolog|bin3 homolog|bin3, bicoid-interacting 3, homolog	20201128	-
9606	56259	CTNNBL1	-	C20orf33|NAP|P14L|PP8304|dJ633O20.1	MIM:611537|HGNC:HGNC:15879|Ensembl:ENSG00000132792	20	20q11.23	catenin beta like 1	protein-coding	CTNNBL1	catenin beta like 1	O	beta-catenin-like protein 1|nuclear associated protein|testis development protein NYD-SP19	20210103	-
9606	56260	C8orf44	-	-	HGNC:HGNC:25646|Ensembl:ENSG00000288596	8	8q13.1	chromosome 8 open reading frame 44	ncRNA	C8orf44	chromosome 8 open reading frame 44	O	-	20201124	-
9606	56261	GPCPD1	-	EDI3|GDE5|GDPD6|PREI4	MIM:614124|HGNC:HGNC:26957|Ensembl:ENSG00000125772	20	20p12.3	glycerophosphocholine phosphodiesterase 1	protein-coding	GPCPD1	glycerophosphocholine phosphodiesterase 1	O	glycerophosphocholine phosphodiesterase GPCPD1|endometrial differential 3|glycerophosphocholine phosphodiesterase GDE1 homolog|glycerophosphodiester phosphodiesterase 5|preimplantation protein 4|putative glycerophosphocholine phosphodiesterase GPCPD1|putative glycerophosphodiester phosphodiesterase 5	20201124	-
9606	56262	LRRC8A	-	AGM5|LRRC8|SWELL1	MIM:608360|HGNC:HGNC:19027|Ensembl:ENSG00000136802	9	9q34.11	leucine rich repeat containing 8 VRAC subunit A	protein-coding	LRRC8A	leucine rich repeat containing 8 VRAC subunit A	O	volume-regulated anion channel subunit LRRC8A|leucine rich repeat containing 8 family member A|leucine-rich repeat-containing protein 8A|swelling protein 1	20210103	-
9606	56265	CPXM1	-	CPX1|CPXM	MIM:609555|HGNC:HGNC:15771|Ensembl:ENSG00000088882	20	20p13	carboxypeptidase X, M14 family member 1	protein-coding	CPXM1	carboxypeptidase X, M14 family member 1	O	probable carboxypeptidase X1|carboxypeptidase X (M14 family), member 1|carboxypeptidase-like protein X1|metallocarboxypeptidase CPX-1	20201124	-
9606	56267	KYAT3	-	CCBL2|KAT3|KATIII	MIM:610656|HGNC:HGNC:33238|Ensembl:ENSG00000137944	1	1p22.2	kynurenine aminotransferase 3	protein-coding	KYAT3	kynurenine aminotransferase 3	O	kynurenine--oxoglutarate transaminase 3|cysteine-S-conjugate beta-lyase 2|kynurenine aminotransferase III|kynurenine--glyoxylate transaminase|kynurenine--oxoglutarate transaminase III	20201124	-
9606	56269	IRGC	-	CINEMA|IFGGE|IRGC1|Iigp5|R30953_1	HGNC:HGNC:28835|Ensembl:ENSG00000124449	19	19q13.31	immunity related GTPase cinema	protein-coding	IRGC	immunity related GTPase cinema	O	interferon-inducible GTPase 5|immunity-related GTPase cinema 1|immunity-related GTPase family, cinema 1|interferon-gamma-inducible GTPase IFGGE protein	20201124	-
9606	56270	WDR45B	-	NEDSBAS|WDR45L|WIPI-3|WIPI3	MIM:609226|HGNC:HGNC:25072|Ensembl:ENSG00000141580	17	17q25.3	WD repeat domain 45B	protein-coding	WDR45B	WD repeat domain 45B	O	WD repeat domain phosphoinositide-interacting protein 3|WD repeat protein 45-like|WD repeat-containing protein 45-like|WD repeat-containing protein 45B|WDR45-like protein|WIPI3 long|WIPI49-like protein	20210123	-
9606	56271	BEX4	-	BEXL1	MIM:300692|HGNC:HGNC:25475|Ensembl:ENSG00000102409	X	Xq22.1	brain expressed X-linked 4	protein-coding	BEX4	brain expressed X-linked 4	O	protein BEX4|BEX family member 4|BEX1-like protein 1|brain expressed X-linked-like 1|nerve growth factor receptor-associated protein 3	20201206	-
9606	56286	DAD1P1	-	DAD1L|DADR	MIM:609860|HGNC:HGNC:18295	12	12p12.1	defender against cell death 1 pseudogene 1	pseudo	DAD1P1	defender against cell death 1 pseudogene 1	O	DAD1-related	20201124	-
9606	56287	GKN1	-	AMP18|BRICD1|CA11|FOV|foveolin	MIM:606402|HGNC:HGNC:23217|Ensembl:ENSG00000169605	2	2p13.3	gastrokine 1	protein-coding	GKN1	gastrokine 1	O	gastrokine-1|18 kDa antrum mucosa protein|BRICHOS domain containing 1	20201124	-
9606	56288	PARD3	-	ASIP|Baz|PAR3|PAR3alpha|PARD-3|PARD3A|PPP1R118|SE2-5L16|SE2-5LT1|SE2-5T2	MIM:606745|HGNC:HGNC:16051|Ensembl:ENSG00000148498	10	10p11.22-p11.21	par-3 family cell polarity regulator	protein-coding	PARD3	par-3 family cell polarity regulator	O	partitioning defective 3 homolog|CTCL tumor antigen se2-5|PAR3-alpha|atypical PKC isotype-specific interacting protein|bazooka|par-3 family cell polarity regulator alpha|par-3 partitioning defective 3 homolog|protein phosphatase 1, regulatory subunit 118	20210103	-
9606	56300	IL36G	-	IL-1F9|IL-1H1|IL-1RP2|IL1E|IL1F9|IL1H1|IL1RP2	MIM:605542|HGNC:HGNC:15741|Ensembl:ENSG00000136688	2	2q14.1	interleukin 36 gamma	protein-coding	IL36G	interleukin 36 gamma	O	interleukin-36 gamma|IL-1 related protein 2|IL-1-epsilon|interleukin 1-related protein 2|interleukin-1 epsilon|interleukin-1 family member 9|interleukin-1 homolog 1	20201129	-
9606	56301	SLC7A10	-	ASC1|HASC-1|asc-1	MIM:607959|HGNC:HGNC:11058|Ensembl:ENSG00000130876	19	19q13.11	solute carrier family 7 member 10	protein-coding	SLC7A10	solute carrier family 7 member 10	O	asc-type amino acid transporter 1|solute carrier family 7 (neutral amino acid transporter light chain, asc system), member 10|solute carrier family 7, (cationic amino acid transporter, y+ system) member 10|solute carrier family 7, (neutral amino acid transporter, y+ system) member 10	20201129	-
9606	56302	TRPV5	-	CAT2|ECAC1|OTRPC3	MIM:606679|HGNC:HGNC:3145|Ensembl:ENSG00000127412	7	7q34	transient receptor potential cation channel subfamily V member 5	protein-coding	TRPV5	transient receptor potential cation channel subfamily V member 5	O	transient receptor potential cation channel subfamily V member 5|calcium transport protein 2|calcium transporter 2|epithelial calcium channel 1|osm-9-like TRP channel 3	20201124	-
9606	56311	ANKRD7	-	TSA806	MIM:610731|HGNC:HGNC:18588|Ensembl:ENSG00000106013	7	7q31.31	ankyrin repeat domain 7	protein-coding	ANKRD7	ankyrin repeat domain 7	O	ankyrin repeat domain-containing protein 7|testicular tissue protein Li 19|testis-specific ankyrin motif containing protein|testis-specific protein TSA806	20201124	-
9606	56339	METTL3	-	IME4|M6A|MT-A70|Spo8|hMETTL3	MIM:612472|HGNC:HGNC:17563|Ensembl:ENSG00000165819	14	14q11.2	methyltransferase like 3	protein-coding	METTL3	methyltransferase like 3	O	N6-adenosine-methyltransferase catalytic subunit|N6-adenosine-methyltransferase 70 kDa subunit|adoMet-binding subunit of the human mRNA (N6-adenosine)-methyltransferase|mRNA (2'-O-methyladenosine-N(6)-)-methyltransferase|mRNA m(6)A methyltransferase|methyltransferase-like protein 3	20210103	-
9606	56341	PRMT8	-	HRMT1L3|HRMT1L4	MIM:610086|HGNC:HGNC:5188|Ensembl:ENSG00000111218	12	12p13.32	protein arginine methyltransferase 8	protein-coding	PRMT8	protein arginine methyltransferase 8	O	protein arginine N-methyltransferase 8|HMT1 hnRNP methyltransferase-like 3|arginine methyltransferase 8|heterogeneous nuclear ribonucleoprotein methyltransferase-like protein 4|protein arginine N-methyltransferase 4	20201124	-
9606	56342	PPAN	-	BXDC3|SSF|SSF-1|SSF1|SSF2	MIM:607793|HGNC:HGNC:9227|Ensembl:ENSG00000130810	19	19p13.2	peter pan homolog	protein-coding	PPAN	peter pan homolog	O	suppressor of SWI4 1 homolog|brix domain-containing protein 3|homolog of S. cerevisiae SSF1|second-step splicing factor 1|suppressor of sterile four 1	20210103	-
9606	56344	CABP5	-	CABP3	MIM:607315|HGNC:HGNC:13714|Ensembl:ENSG00000105507	19	19q13.33	calcium binding protein 5	protein-coding	CABP5	calcium binding protein 5	O	calcium-binding protein 5|calcium-binding protein 3	20201124	-
9606	56413	LTB4R2	-	BLT2|BLTR2|JULF2|KPG_004|LTB4-R 2|LTB4-R2|NOP9	MIM:605773|HGNC:HGNC:19260|Ensembl:ENSG00000213906	14	14q12	leukotriene B4 receptor 2	protein-coding	LTB4R2	leukotriene B4 receptor 2	O	leukotriene B4 receptor 2|LTB4 receptor JULF2|leukotriene B4 receptor BLT2|seven transmembrane receptor BLTR2	20201213	-
9606	56474	CTPS2	-	-	MIM:300380|HGNC:HGNC:2520|Ensembl:ENSG00000047230	X	Xp22.2	CTP synthase 2	protein-coding	CTPS2	CTP synthase 2	O	CTP synthase 2|CTP synthase II|CTP synthetase type 2|UTP-ammonia ligase 2|cytidine 5'-triphosphate synthetase 2	20201124	-
9606	56475	RPRM	-	REPRIMO	MIM:612171|HGNC:HGNC:24201|Ensembl:ENSG00000177519	2	2q23.3	reprimo, TP53 dependent G2 arrest mediator homolog	protein-coding	RPRM	reprimo, TP53 dependent G2 arrest mediator homolog	O	protein reprimo|candidate mediator of the p53 dependent G2 arrest|reprimo, TP53 dependant G2 arrest mediator candidate|reprimo, TP53 dependent G2 arrest mediator candidate	20201124	-
9606	56476	ABCB10P1	-	ABCB10P|ABCB10P2|M-ABC2|MABC2	HGNC:HGNC:14114	15	15q11.2	ABCB10 pseudogene 1	pseudo	ABCB10P1	ABCB10 pseudogene 1	O	ATP binding cassette subfamily B member 10 pseudogene 1|ATP-binding cassette, sub-family B (MDR/TAP), member 10 pseudogene 1|ATP-binding cassette, sub-family B (MDR/TAP), member 10 pseudogene 2	20201124	-
9606	56477	CCL28	-	CCK1|MEC|SCYA28	MIM:605240|HGNC:HGNC:17700|Ensembl:ENSG00000151882	5	5p12	C-C motif chemokine ligand 28	protein-coding	CCL28	C-C motif chemokine ligand 28	O	C-C motif chemokine 28|CC chemokine CCL28|chemokine (C-C motif) ligand 28 splice variant chi|mucosae-associated epithelial chemokine|small inducible cytokine A28|small inducible cytokine subfamily A (Cys-Cys), member 28	20201124	-
9606	56478	EIF4ENIF1	-	4E-T|Clast4	MIM:607445|HGNC:HGNC:16687|Ensembl:ENSG00000184708	22	22q12.2	eukaryotic translation initiation factor 4E nuclear import factor 1	protein-coding	EIF4ENIF1	eukaryotic translation initiation factor 4E nuclear import factor 1	O	eukaryotic translation initiation factor 4E transporter|2610509L04Rik|4E-transporter|eIF4E transporter	20201124	-
9606	56479	KCNQ5	-	Kv7.5|MRD46	MIM:607357|HGNC:HGNC:6299|Ensembl:ENSG00000185760	6	6q13	potassium voltage-gated channel subfamily Q member 5	protein-coding	KCNQ5	potassium voltage-gated channel subfamily Q member 5	O	potassium voltage-gated channel subfamily KQT member 5|KQT-like 5|potassium channel protein|potassium channel subunit alpha KvLQT5|potassium channel, voltage gated KQT-like subfamily Q, member 5|voltage-gated potassium channel subunit Kv7.5	20201124	-
9606	56521	DNAJC12	-	HPANBH4|JDP1	MIM:606060|HGNC:HGNC:28908|Ensembl:ENSG00000108176	10	10q21.3	DnaJ heat shock protein family (Hsp40) member C12	protein-coding	DNAJC12	DnaJ heat shock protein family (Hsp40) member C12	O	dnaJ homolog subfamily C member 12|DnaJ (Hsp40) homolog, subfamily C, member 12|J domain containing protein 1 (JDP1)|J domain protein 1|j domain-containing protein 1	20201124	-
9606	56547	MMP26	-	-	MIM:605470|HGNC:HGNC:14249|Ensembl:ENSG00000167346	11	11p15.4	matrix metallopeptidase 26	protein-coding	MMP26	matrix metallopeptidase 26	O	matrix metalloproteinase-26|MMP-26|endometase|matrilysin 2	20201124	-
9606	56548	CHST7	-	C6ST-2|GST-5	MIM:300375|HGNC:HGNC:13817|Ensembl:ENSG00000147119	X	Xp11.3	carbohydrate sulfotransferase 7	protein-coding	CHST7	carbohydrate sulfotransferase 7	O	carbohydrate sulfotransferase 7|N-acetylglucosamine 6-O-sulfotransferase 4|carbohydrate (N-acetylglucosamine 6-O) sulfotransferase 7|chondroitin 6-sulfotransferase-2|galactose/N-acetylglucosamine/N-acetylglucosamine 6-O-sulfotransferase 5|glcNAc6ST-4|gn6st-4	20201124	-
9606	56603	CYP26B1	-	CYP26A2|P450RAI-2|P450RAI2|RHFCA	MIM:605207|HGNC:HGNC:20581|Ensembl:ENSG00000003137	2	2p13.2	cytochrome P450 family 26 subfamily B member 1	protein-coding	CYP26B1	cytochrome P450 family 26 subfamily B member 1	O	cytochrome P450 26B1|cytochrome P450 family 26 subfamily A member 1|cytochrome P450 retinoic acid-inactivating 2|cytochrome P450 retinoid metabolizing protein|cytochrome P450, family 26, subfamily B, polypeptide 1|cytochrome P450, subfamily XXVIB, polypeptide 1|retinoic acid-metabolizing cytochrome	20210114	-
9606	56604	TUBB7P	-	TUBB4Q	HGNC:HGNC:12413|Ensembl:ENSG00000251297	4	4q35.2	tubulin beta 7 pseudogene	pseudo	TUBB7P	tubulin beta 7 pseudogene	O	putative tubulin beta-4q chain|tubulin, beta polypeptide 4, member Q, pseudogene	20201124	-
9606	56605	ERO1B	-	ERO1LB|Ero1beta	MIM:615437|HGNC:HGNC:14355|Ensembl:ENSG00000086619	1	1q42.3	endoplasmic reticulum oxidoreductase 1 beta	protein-coding	ERO1B	endoplasmic reticulum oxidoreductase 1 beta	O	ERO1-like protein beta|ERO1-L-beta|ERO1-like beta|endoplasmic oxidoreductin-1-like protein B|endoplasmic reticulum oxidoreductase beta|endoplasmic reticulum oxidoreductin-1-like protein B|oxidoreductin-1-L-beta	20210114	-
9606	56606	SLC2A9	-	GLUT9|GLUTX|UAQTL2|URATv1	MIM:606142|HGNC:HGNC:13446|Ensembl:ENSG00000109667	4	4p16.1	solute carrier family 2 member 9	protein-coding	SLC2A9	solute carrier family 2 member 9	O	solute carrier family 2, facilitated glucose transporter member 9|GLUT-9|glucose transporter type 9|human glucose transporter-like protein-9|solute carrier family 2 (facilitated glucose transporter), member 9|urate transporter|urate voltage-driven efflux transporter 1	20210110	-
9606	56616	DIABLO	-	DFNA64|SMAC	MIM:605219|HGNC:HGNC:21528|Ensembl:ENSG00000184047	12	12q24.31	diablo IAP-binding mitochondrial protein	protein-coding	DIABLO	diablo IAP-binding mitochondrial protein	O	diablo homolog, mitochondrial|diablo-like protein|direct IAP-binding protein with low pI|second mitochondria-derived activator of caspase	20201124	-
9606	56623	INPP5E	-	CORS1|CPD4|JBTS1|MORMS|PPI5PIV|pharbin	MIM:613037|HGNC:HGNC:21474|Ensembl:ENSG00000148384	9	9q34.3	inositol polyphosphate-5-phosphatase E	protein-coding	INPP5E	inositol polyphosphate-5-phosphatase E	O	phosphatidylinositol polyphosphate 5-phosphatase type IV|72 kDa inositol polyphosphate 5-phosphatase|phosphatidylinositol-3,4,5-trisphosphate 5-phosphatase|phosphatidylinositol-4,5-bisphosphate 5-phosphatase	20201213	-
9606	56624	ASAH2	-	BCDase|HNAC1|LCDase|N-CDase|NCDase	MIM:611202|HGNC:HGNC:18860|Ensembl:ENSG00000188611	10	10q11.23	N-acylsphingosine amidohydrolase 2	protein-coding	ASAH2	N-acylsphingosine amidohydrolase 2	O	neutral ceramidase|N-acylsphingosine amidohydrolase (non-lysosomal ceramidase) 2|acylsphingosine deacylase 2|mitochondrial ceramidase|neutral/alkaline ceramidase|non-lysosomal ceramidase	20201213	-
9606	56647	BCCIP	-	TOK-1|TOK1	MIM:611883|HGNC:HGNC:978|Ensembl:ENSG00000107949	10	10q26.2	BRCA2 and CDKN1A interacting protein	protein-coding	BCCIP	BRCA2 and CDKN1A interacting protein	O	BRCA2 and CDKN1A-interacting protein|BCCIPalpha|BCCIPbeta|BRCA2 and Cip1/p21 interacting protein|TOK-1alpha|TOK-1beta|cdk inhibitor p21 binding protein|p21- and CDK-associated protein 1|protein TOK-1	20210118	-
9606	56648	EIF5A2	-	EIF-5A2|eIF5AII	MIM:605782|HGNC:HGNC:3301|Ensembl:ENSG00000163577	3	3q26.2	eukaryotic translation initiation factor 5A2	protein-coding	EIF5A2	eukaryotic translation initiation factor 5A2	O	eukaryotic translation initiation factor 5A-2|eIF-5A-2|eukaryotic initiation factor 5A	20201124	-
9606	56649	TMPRSS4	-	CAPH2|MT-SP2|TMPRSS3	MIM:606565|HGNC:HGNC:11878|Ensembl:ENSG00000137648	11	11q23.3	transmembrane serine protease 4	protein-coding	TMPRSS4	transmembrane serine protease 4	O	transmembrane protease serine 4|channel-activating protease 2|membrane-type serine protease 2|transmembrane protease, serine 4|transmembrane serine protease 3|type II membrane serine protease	20201213	-
9606	56650	CLDND1	-	C3orf4|GENX-3745|Z38	HGNC:HGNC:1322|Ensembl:ENSG00000080822	3	3q11.2	claudin domain containing 1	protein-coding	CLDND1	claudin domain containing 1	O	claudin domain-containing protein 1|claudin domain containing 1 protein|membrane protein GENX-3745	20201124	-
9606	56651	LINC00470	-	C18orf2	HGNC:HGNC:1225	18	18p11.32	long intergenic non-protein coding RNA 470	ncRNA	LINC00470	long intergenic non-protein coding RNA 470	O	-	20201124	-
9606	56652	TWNK	-	ATXN8|C10orf2|IOSCA|MTDPS7|PEO|PEO1|PEOA3|PRLTS5|SANDO|SCA8|TWINL	MIM:606075|HGNC:HGNC:1160|Ensembl:ENSG00000107815	10	10q24.31	twinkle mtDNA helicase	protein-coding	TWNK	twinkle mtDNA helicase	O	twinkle protein, mitochondrial|T7 gp4-like protein with intramitochondrial nucleoid localization|T7 helicase-related protein with intramitochondrial nucleoid localization|T7-like mitochondrial DNA helicase|ataxin 8|progressive external ophthalmoplegia 1 protein	20210109	-
9606	56654	NPDC1	-	CAB|CAB-|CAB-1|CAB1|NPDC-1	MIM:605798|HGNC:HGNC:7899|Ensembl:ENSG00000107281	9	9q34.3	neural proliferation, differentiation and control 1	protein-coding	NPDC1	neural proliferation, differentiation and control 1	O	neural proliferation differentiation and control protein 1	20201124	-
9606	56655	POLE4	-	YHHQ1|p12	MIM:607269|HGNC:HGNC:18755|Ensembl:ENSG00000115350	2	2p12	DNA polymerase epsilon 4, accessory subunit	protein-coding	POLE4	DNA polymerase epsilon 4, accessory subunit	O	DNA polymerase epsilon subunit 4|DNA polymerase II subunit 4|DNA polymerase epsilon subunit p12|polymerase (DNA) epsilon 4, accessory subunit|polymerase (DNA-directed), epsilon 4, accessory subunit	20201124	-
9606	56656	OR2S2	-	OR37A|OST715	HGNC:HGNC:8276|Ensembl:ENSG00000278889	9	9p13.3	olfactory receptor family 2 subfamily S member 2	protein-coding	OR2S2	olfactory receptor family 2 subfamily S member 2	O	olfactory receptor 2S2|olfactory receptor OR9-3	20201124	-
9606	56658	TRIM39	-	RNF23|TFP|TRIM39B	MIM:605700|HGNC:HGNC:10065|Ensembl:ENSG00000204599	6	6p22.1	tripartite motif containing 39	protein-coding	TRIM39	tripartite motif containing 39	O	E3 ubiquitin-protein ligase TRIM39|RING-type E3 ubiquitin transferase TRIM39|ring finger protein 23|testis-abundant finger protein|tripartite motif-containing protein 39	20201124	-
9606	56659	KCNK13	-	K2p13.1|THIK-1|THIK1	MIM:607367|HGNC:HGNC:6275|Ensembl:ENSG00000152315	14	14q32.11	potassium two pore domain channel subfamily K member 13	protein-coding	KCNK13	potassium two pore domain channel subfamily K member 13	O	potassium channel subfamily K member 13|K2P13.1 potassium channel|potassium channel, subfamily K, member 13|potassium channel, two pore domain subfamily K, member 13|tandem pore domain halothane-inhibited potassium channel 1|tandem pore domain potassium channel THIK-1	20201124	-
9606	56660	KCNK12	-	K2p12.1|THIK-2|THIK2	MIM:607366|HGNC:HGNC:6274|Ensembl:ENSG00000184261	2	2p16.3	potassium two pore domain channel subfamily K member 12	protein-coding	KCNK12	potassium two pore domain channel subfamily K member 12	O	potassium channel subfamily K member 12|potassium channel, subfamily K, member 12|potassium channel, two pore domain subfamily K, member 12|tandem pore domain halothane-inhibited potassium channel 2|tandem pore domain potassium channel THIK-2	20201124	-
9606	56662	VTRNA1-3	-	HVG3|VAULTRC3|VR3|hvg-3	MIM:612697|HGNC:HGNC:12656|Ensembl:ENSG00000202515	5	5q31.3	vault RNA 1-3	ncRNA	VTRNA1-3	vault RNA 1-3	O	vault RNA component 3	20201124	-
9606	56663	VTRNA1-2	-	HVG2|VAULTRC2|VR2|hvg-2	MIM:612696|HGNC:HGNC:12655|Ensembl:ENSG00000202111	5	5q31.3	vault RNA 1-2	ncRNA	VTRNA1-2	vault RNA 1-2	O	vault RNA component 2	20201124	-
9606	56664	VTRNA1-1	-	HVG1|VAULTRC1|VR1|hvg-1|vRNA	MIM:612695|HGNC:HGNC:12654|Ensembl:ENSG00000199990	5	5q31.3	vault RNA 1-1	ncRNA	VTRNA1-1	vault RNA 1-1	O	vault RNA component 1	20201124	-
9606	56666	PANX2	-	PX2|hPANX2	MIM:608421|HGNC:HGNC:8600|Ensembl:ENSG00000073150	22	22q13.33	pannexin 2	protein-coding	PANX2	pannexin 2	O	pannexin-2	20201124	-
9606	56667	MUC13	-	DRCC1|MUC-13	MIM:612181|HGNC:HGNC:7511|Ensembl:ENSG00000173702	3	3q21.2	mucin 13, cell surface associated	protein-coding	MUC13	mucin 13, cell surface associated	O	mucin-13|down-regulated in colon cancer 1|mucin 13, epithelial transmembrane	20201124	-
9606	56670	SUCNR1	-	GPR91	MIM:606381|HGNC:HGNC:4542|Ensembl:ENSG00000198829	3	3q25.1	succinate receptor 1	protein-coding	SUCNR1	succinate receptor 1	O	succinate receptor 1|G-protein coupled receptor 91|P2Y purinoceptor 1	20201213	-
9606	56672	AKIP1	-	BCA3|C11orf17	MIM:609191|HGNC:HGNC:1170|Ensembl:ENSG00000166452	11	11p15.4	A-kinase interacting protein 1	protein-coding	AKIP1	A-kinase interacting protein 1	O	A-kinase-interacting protein 1|A kinase (PRKA) interacting protein 1|breast cancer associated gene 3|koyt binding protein 1|koyt binding protein 2|koyt binding protein 3|proline-rich protein BCA3	20201220	-
9606	56673	C11orf16	-	-	HGNC:HGNC:1169|Ensembl:ENSG00000176029	11	11p15.4	chromosome 11 open reading frame 16	protein-coding	C11orf16	chromosome 11 open reading frame 16	O	uncharacterized protein C11orf16	20201124	-
9606	56674	TMEM9B	-	C11orf15	HGNC:HGNC:1168|Ensembl:ENSG00000175348	11	11p15.4	TMEM9 domain family member B	protein-coding	TMEM9B	TMEM9 domain family member B	O	transmembrane protein 9B	20201124	-
9606	56675	NRIP3	-	C11orf14|NY-SAR-105	MIM:613125|HGNC:HGNC:1167|Ensembl:ENSG00000175352	11	11p15.4	nuclear receptor interacting protein 3	protein-coding	NRIP3	nuclear receptor interacting protein 3	O	nuclear receptor-interacting protein 3|sarcoma antigen NY-SAR-105	20201124	-
9606	56676	ASCL3	-	HASH3|SGN1|bHLHa42	MIM:609154|HGNC:HGNC:740|Ensembl:ENSG00000176009	11	11p15.4	achaete-scute family bHLH transcription factor 3	protein-coding	ASCL3	achaete-scute family bHLH transcription factor 3	O	achaete-scute homolog 3|achaete-scute complex homolog 3|bHLH transcription factor Sgn-1 (Salivary Glands 1)|bHLH transcriptional regulator Sgn-1|class A basic helix-loop-helix protein 42	20201124	-
9606	56677	FABP3P2	-	FABP3-ps|FABP3P	HGNC:HGNC:3558	13	13q14.11	fatty acid binding protein 3 pseudogene 2	pseudo	FABP3P2	fatty acid binding protein 3 pseudogene 2	O	-	20201124	-
9606	56681	SAR1A	-	SAR1|SARA1|Sara|masra2	MIM:607691|HGNC:HGNC:10534|Ensembl:ENSG00000079332	10	10q22.1	secretion associated Ras related GTPase 1A	protein-coding	SAR1A	secretion associated Ras related GTPase 1A	O	GTP-binding protein SAR1a|COPII-associated small GTPase|SAR1 gene homolog A|SAR1 homolog A|SAR1a gene homolog 1	20210109	-
9606	56683	CFAP298	-	C21orf48|C21orf59|CILD26|FBB18|Kur	MIM:615494|HGNC:HGNC:1301|Ensembl:ENSG00000159079	21	21q22.11	cilia and flagella associated protein 298	protein-coding	CFAP298	cilia and flagella associated protein 298	O	cilia- and flagella-associated protein 298|UPF0769 protein C21orf59|kurly homolog|prostate cancer upregulated protein 1|protein kurly homolog	20201124	-
9606	56694	BMIQ8	-	OB10P	MIM:603188	10	10p	body mass index quantitative trait locus 8	unknown	-	-	-	obesity, susceptibility to, on chromosome 10p	20170408	-
9606	56704	JPH1	-	CMT2K|JP-1|JP1	MIM:605266|HGNC:HGNC:14201|Ensembl:ENSG00000104369	8	8q21.11	junctophilin 1	protein-coding	JPH1	junctophilin 1	O	junctophilin-1|junctophilin type 1	20201206	-
9606	56729	RETN	-	ADSF|FIZZ3|RETN1|RSTN|XCP1	MIM:605565|HGNC:HGNC:20389|Ensembl:ENSG00000104918	19	19p13.2	resistin	protein-coding	RETN	resistin	O	resistin|C/EBP-epsilon regulated myeloid-specific secreted cysteine-rich protein precursor 1|adipose tissue-specific secretory factor|c/EBP-epsilon-regulated myeloid-specific secreted cysteine-rich protein|cysteine-rich secreted protein A12-alpha-like 2|cysteine-rich secreted protein FIZZ3|found in inflammatory zone 3|resistin delta2	20210118	-
9606	56731	SLC2A4RG	-	GEF|HDBP-1|HDBP1|Si-1-2|Si-1-2-19	MIM:609493|HGNC:HGNC:15930|Ensembl:ENSG00000125520	20	20q13.33	SLC2A4 regulator	protein-coding	SLC2A4RG	SLC2A4 regulator	O	SLC2A4 regulator|GLUT4 enhancer factor|Huntington's disease gene regulatory region-binding protein 1	20201124	-
9606	56751	BARHL1	-	-	MIM:605211|HGNC:HGNC:953|Ensembl:ENSG00000125492	9	9q34.13	BarH like homeobox 1	protein-coding	BARHL1	BarH like homeobox 1	O	barH-like 1 homeobox protein	20201213	-
9606	56776	FMN2	-	-	MIM:606373|HGNC:HGNC:14074|Ensembl:ENSG00000155816	1	1q43	formin 2	protein-coding	FMN2	formin 2	O	formin-2	20201213	-
9606	56797	HTGS	-	-	MIM:145750	-	-	Hypertriglyceridemia, familial	unknown	-	-	-	-	20170408	-
9606	56801	HDLCQ14	-	HDLD3|HYALP|HYLAP	MIM:605201	11	11q23.3	Hypoalphalipoproteinemia, primary	unknown	-	-	-	-	20190816	-
9606	56829	ZC3HAV1	-	ARTD13|FLB6421|PARP13|ZAP|ZC3H2|ZC3HDC2	MIM:607312|HGNC:HGNC:23721|Ensembl:ENSG00000105939	7	7q34	zinc finger CCCH-type containing, antiviral 1	protein-coding	ZC3HAV1	zinc finger CCCH-type containing, antiviral 1	O	zinc finger CCCH-type antiviral protein 1|ADP-ribosyltransferase diphtheria toxin-like 13|inactive Poly [ADP-ribose] polymerase 13|zinc finger CCCH domain-containing protein 2|zinc finger CCCH-type, antiviral 1	20210110	-
9606	56832	IFNK	-	IFNT1|INFE1	MIM:615326|HGNC:HGNC:21714|Ensembl:ENSG00000147896	9	9p21.2	interferon kappa	protein-coding	IFNK	interferon kappa	O	interferon kappa|IFN-kappa|interferon-like protein	20210110	-
9606	56833	SLAMF8	-	BLAME|CD353|SBBI42	MIM:606620|HGNC:HGNC:21391|Ensembl:ENSG00000158714	1	1q23.2	SLAM family member 8	protein-coding	SLAMF8	SLAM family member 8	O	SLAM family member 8|B lymphocyte activator macrophage expressed|BCM-like membrane protein	20201124	-
9606	56834	GPR137	-	C11orf4|GPR137A|TM7SF1L1	HGNC:HGNC:24300|Ensembl:ENSG00000173264	11	11q13.1	G protein-coupled receptor 137	protein-coding	GPR137	G protein-coupled receptor 137	O	integral membrane protein GPR137|transmembrane 7 superfamily member 1-like 1 protein	20201124	-
9606	56848	SPHK2	-	SK 2|SK-2|SPK 2|SPK-2	MIM:607092|HGNC:HGNC:18859|Ensembl:ENSG00000063176	19	19q13.33	sphingosine kinase 2	protein-coding	SPHK2	sphingosine kinase 2	O	sphingosine kinase 2	20201213	-
9606	56849	TCEAL7	-	WEX5	MIM:300771|HGNC:HGNC:28336|Ensembl:ENSG00000182916	X	Xq22.2	transcription elongation factor A like 7	protein-coding	TCEAL7	transcription elongation factor A like 7	O	transcription elongation factor A protein-like 7|TCEA-like protein 7|transcription elongation factor A (SII)-like 7|transcription elongation factor S-II protein-like 7	20201124	-
9606	56850	GRIPAP1	-	GRASP-1	MIM:300408|HGNC:HGNC:18706|Ensembl:ENSG00000068400	X	Xp11.23	GRIP1 associated protein 1	protein-coding	GRIPAP1	GRIP1 associated protein 1	O	GRIP1-associated protein 1	20201124	-
9606	56851	EMC7	-	C11orf3|C15orf24|HT022|ORF1-FL1	HGNC:HGNC:24301|Ensembl:ENSG00000134153	15	15q14	ER membrane protein complex subunit 7	protein-coding	EMC7	ER membrane protein complex subunit 7	O	ER membrane protein complex subunit 7|UPF0480 protein C15orf24|chromosome 15 hypothetical ATG/GTP binding protein	20210103	-
9606	56852	RAD18	-	RNF73	MIM:605256|HGNC:HGNC:18278|Ensembl:ENSG00000070950	3	3p25.3	RAD18 E3 ubiquitin protein ligase	protein-coding	RAD18	RAD18 E3 ubiquitin protein ligase	O	E3 ubiquitin-protein ligase RAD18|RAD18 homolog|RAD18, S. cerevisiae, homolog|RING finger protein 73|RING-type E3 ubiquitin transferase RAD18|hHR18|hRAD18|postreplication repair protein RAD18|postreplication repair protein hRAD18p	20210103	-
9606	56853	CELF4	-	BRUNOL4|CELF-4	MIM:612679|HGNC:HGNC:14015|Ensembl:ENSG00000101489	18	18q12.2	CUGBP Elav-like family member 4	protein-coding	CELF4	CUGBP Elav-like family member 4	O	CUGBP Elav-like family member 4|CUG-BP- and ETR-3-like factor 4|LYST-interacting protein LIP9|RNA-binding protein BRUNOL4|bruno-like 4, RNA binding protein|bruno-like protein 4	20210123	-
9606	56882	CDC42SE1	-	SCIP1|SPEC1	HGNC:HGNC:17719|Ensembl:ENSG00000197622	1	1q21.3	CDC42 small effector 1	protein-coding	CDC42SE1	CDC42 small effector 1	O	CDC42 small effector protein 1|1300002M12Rik|CDC42-binding protein SCIP1|signaling molecule SPEC1 beta|small effector of CDC42 protein 1|small protein effector 1 of Cdc42	20201213	-
9606	56884	FSTL5	-	-	HGNC:HGNC:21386|Ensembl:ENSG00000168843	4	4q32.2	follistatin like 5	protein-coding	FSTL5	follistatin like 5	O	follistatin-related protein 5|follistatin-like protein 5	20201124	-
9606	56886	UGGT1	-	HUGT1|UGCGL1|UGT1	MIM:605897|HGNC:HGNC:15663|Ensembl:ENSG00000136731	2	2q14.3	UDP-glucose glycoprotein glucosyltransferase 1	protein-coding	UGGT1	UDP-glucose glycoprotein glucosyltransferase 1	O	UDP-glucose:glycoprotein glucosyltransferase 1|UDP--Glc:glycoprotein glucosyltransferase|UDP-glucose ceramide glucosyltransferase-like 1	20210110	-
9606	56888	KCMF1	-	DEBT91|FIGC|PCMF|ZZZ1	MIM:614719|HGNC:HGNC:20589|Ensembl:ENSG00000176407	2	2p11.2	potassium channel modulatory factor 1	protein-coding	KCMF1	potassium channel modulatory factor 1	O	E3 ubiquitin-protein ligase KCMF1|FGF-induced in gastric cancer|FGF-induced ubiquitin-protein ligase in gastric cancers|RING-type E3 ubiquitin transferase KCMF1|ZZ-type zinc finger-containing protein 1|differentially expressed in branching tubulogenesis 91|zinc finger, ZZ domain containing 1	20210103	-
9606	56889	TM9SF3	-	EP70-P-iso|SMBP	MIM:616872|HGNC:HGNC:21529|Ensembl:ENSG00000077147	10	10q24.1	transmembrane 9 superfamily member 3	protein-coding	TM9SF3	transmembrane 9 superfamily member 3	O	transmembrane 9 superfamily member 3|SM-11044-binding protein|dinucleotide oxidase disulfide thiol exchanger 3 superfamily member 3|endomembrane protein emp70 precursor isolog	20210103	-
9606	56890	MDM1	-	-	MIM:613813|HGNC:HGNC:29917|Ensembl:ENSG00000111554	12	12q15	Mdm1 nuclear protein	protein-coding	MDM1	Mdm1 nuclear protein	O	nuclear protein MDM1|Mdm4, transformed 3T3 cell double minute 1, p53 binding protein|nuclear protein double minute 1	20201124	-
9606	56891	LGALS14	-	CLC2|PPL13	MIM:607260|HGNC:HGNC:30054|Ensembl:ENSG00000006659	19	19q13.2	galectin 14	protein-coding	LGALS14	galectin 14	O	placental protein 13-like|Charcot-Leyden crystal protein 2|gal-14|lectin, galactoside-binding, soluble, 14|placental protein 13-like protein	20210103	-
9606	56892	TCIM	-	C8orf4|TC-1|TC1	MIM:607702|HGNC:HGNC:1357|Ensembl:ENSG00000176907	8	8p11.21	transcriptional and immune response regulator	protein-coding	TCIM	transcriptional and immune response regulator	O	transcriptional and immune response regulator|human thyroid cancer 1|protein C8orf4|thyroid cancer protein 1	20201124	-
9606	56893	UBQLN4	-	A1U|A1Up|C1orf6|CIP75|UBIN	MIM:605440|HGNC:HGNC:1237|Ensembl:ENSG00000160803	1	1q22	ubiquilin 4	protein-coding	UBQLN4	ubiquilin 4	O	ubiquilin-4|ataxin-1 interacting ubiquitin-like protein|ataxin-1 ubiquitin-like interacting protein|ataxin-1 ubiquitin-like-interacting protein A1U|connexin43-interacting protein of 75 kDa	20201206	-
9606	56894	AGPAT3	-	1-AGPAT 3|LPAAT-GAMMA1|LPAAT3	MIM:614794|HGNC:HGNC:326|Ensembl:ENSG00000160216	21	21q22.3	1-acylglycerol-3-phosphate O-acyltransferase 3	protein-coding	AGPAT3	1-acylglycerol-3-phosphate O-acyltransferase 3	O	1-acyl-sn-glycerol-3-phosphate acyltransferase gamma|1-AGP acyltransferase 3|lysophosphatidic acid acyltransferase gamma|lysophosphatidic acid acyltransferase-gamma1	20201124	-
9606	56895	AGPAT4	-	1-AGPAT4|LPAAT-delta|dJ473J16.2	MIM:614795|HGNC:HGNC:20885|Ensembl:ENSG00000026652	6	6q26	1-acylglycerol-3-phosphate O-acyltransferase 4	protein-coding	AGPAT4	1-acylglycerol-3-phosphate O-acyltransferase 4	O	1-acyl-sn-glycerol-3-phosphate acyltransferase delta|1-AGP acyltransferase 4|1-AGPAT 4|1-acylglycerol-3-phosphate O-acyltransferase 4 (lysophosphatidic acid acyltransferase, delta)|lysophosphatidic acid acyltransferase delta|lysophosphatidic acid acyltransferase-delta (LPAAT-delta)	20201206	-
9606	56896	DPYSL5	-	CRAM|CRMP-5|CRMP5|CV2|Ulip6	MIM:608383|HGNC:HGNC:20637|Ensembl:ENSG00000157851	2	2p23.3	dihydropyrimidinase like 5	protein-coding	DPYSL5	dihydropyrimidinase like 5	O	dihydropyrimidinase-related protein 5|CRMP3-associated molecule|DRP-5|ULIP-6|UNC33-like phosphoprotein 6|collapsin response mediator protein-5	20201124	-
9606	56897	WRNIP1	-	CFAP93|FAP93|WHIP|bA420G6.2	MIM:608196|HGNC:HGNC:20876|Ensembl:ENSG00000124535	6	6p25.2	WRN helicase interacting protein 1	protein-coding	WRNIP1	WRN helicase interacting protein 1	O	ATPase WRNIP1|Werner helicase interacting protein 1|putative helicase RUVBL	20201213	-
9606	56898	BDH2	-	DHRS6|EFA6R|PRO20933|SDR15C1|UCPA-OR|UNQ6308	HGNC:HGNC:32389|Ensembl:ENSG00000164039	4	4q24	3-hydroxybutyrate dehydrogenase 2	protein-coding	BDH2	3-hydroxybutyrate dehydrogenase 2	O	3-hydroxybutyrate dehydrogenase type 2|3-hydroxybutyrate dehydrogenase, type 2|R-beta-hydroxybutyrate dehydrogenase|dehydrogenase/reductase SDR family member 6|oxidoreductase UCPA|short chain dehydrogenase/reductase family 15C member 1	20201124	-
9606	56899	ANKS1B	-	AIDA|AIDA-1|ANKS2|EB-1|EB1|cajalin-2	MIM:607815|HGNC:HGNC:24600|Ensembl:ENSG00000185046	12	12q23.1	ankyrin repeat and sterile alpha motif domain containing 1B	protein-coding	ANKS1B	ankyrin repeat and sterile alpha motif domain containing 1B	O	ankyrin repeat and sterile alpha motif domain-containing protein 1B|E2a-Pbx1-associated protein|amyloid-beta precursor protein intracellular domain associated protein 1|cajalin 2	20201124	-
9606	56900	TMEM167B	-	AD-020|C1orf119	HGNC:HGNC:30187|Ensembl:ENSG00000215717	1	1p13.3	transmembrane protein 167B	protein-coding	TMEM167B	transmembrane protein 167B	O	protein kish-B	20201124	-
9606	56901	NDUFA4L2	-	COXFA4L2|NUOMS	HGNC:HGNC:29836|Ensembl:ENSG00000185633	12	12q13.3	NDUFA4 mitochondrial complex associated like 2	protein-coding	NDUFA4L2	NDUFA4 mitochondrial complex associated like 2	O	NADH dehydrogenase [ubiquinone] 1 alpha subcomplex subunit 4-like 2|NADH dehydrogenase (ubiquinone) 1 alpha subcomplex, 4-like 2|NADH:ubiquinone oxidoreductase MLRQ subunit homolog|cytochrome c oxidase subunit FA4 like 2	20210118	-
9606	56902	PNO1	-	KHRBP1|RRP20	MIM:618710|HGNC:HGNC:32790|Ensembl:ENSG00000115946	2	2p14	partner of NOB1 homolog	protein-coding	PNO1	partner of NOB1 homolog	O	RNA-binding protein PNO1|KH-type RNA-binding protein 1|RNA binding protein	20201206	-
9606	56903	PAPOLB	-	PAPT|TPAP	MIM:607436|HGNC:HGNC:15970|Ensembl:ENSG00000218823	7	7p22.1	poly(A) polymerase beta	protein-coding	PAPOLB	poly(A) polymerase beta	O	poly(A) polymerase beta|PAP-beta|poly(A) polymerase beta (testis specific)|polynucleotide adenylyltransferase beta|testis-specific poly(A) polymerase	20201124	-
9606	56904	SH3GLB2	-	PP6569|PP9455|RRIG1	MIM:609288|HGNC:HGNC:10834|Ensembl:ENSG00000148341	9	9q34.11	SH3 domain containing GRB2 like, endophilin B2	protein-coding	SH3GLB2	SH3 domain containing GRB2 like, endophilin B2	O	endophilin-B2|SH3 domain-containing GRB2-like protein B2|SH3-containing protein SH3GLB2|SH3-domain GRB2-like endophilin B2|retinoid receptor-induced gene 1	20201124	-
9606	56905	C15orf39	-	-	HGNC:HGNC:24497|Ensembl:ENSG00000167173	15	15q24.2	chromosome 15 open reading frame 39	protein-coding	C15orf39	chromosome 15 open reading frame 39	O	uncharacterized protein C15orf39	20201124	-
9606	56906	THAP10	-	-	MIM:612538|HGNC:HGNC:23193|Ensembl:ENSG00000129028	15	15q23	THAP domain containing 10	protein-coding	THAP10	THAP domain containing 10	O	THAP domain-containing protein 10	20201213	-
9606	56907	SPIRE1	-	Spir-1	MIM:609216|HGNC:HGNC:30622|Ensembl:ENSG00000134278	18	18p11.21	spire type actin nucleation factor 1	protein-coding	SPIRE1	spire type actin nucleation factor 1	O	protein spire homolog 1|spire actin nucleation factor 1|spire family actin nucleation factor 1|spire homolog 1	20201124	-
9606	56910	STARD7	-	FAME2|GTT1	MIM:616712|HGNC:HGNC:18063|Ensembl:ENSG00000084090	2	2q11.2	StAR related lipid transfer domain containing 7	protein-coding	STARD7	StAR related lipid transfer domain containing 7	O	stAR-related lipid transfer protein 7, mitochondrial|START domain containing 7|START domain-containing protein 7|StAR-related lipid transfer (START) domain containing 7|gestational trophoblastic tumor protein 1	20201213	-
9606	56911	MAP3K7CL	-	C21orf7|HC21ORF7|TAK1L|TAKL|TAKL-1|TAKL-2|TAKL-4	MIM:611110|HGNC:HGNC:16457|Ensembl:ENSG00000156265	21	21q21.3	MAP3K7 C-terminal like	protein-coding	MAP3K7CL	MAP3K7 C-terminal like	O	MAP3K7 C-terminal-like protein|TAK1-like protein 1|TAK1-like protein 2|TAK1-like protein 4|TGF-beta activated kinase	20201124	-
9606	56912	IFT46	-	C11orf2|C11orf60|CFAP32	HGNC:HGNC:26146|Ensembl:ENSG00000118096	11	11q23.3	intraflagellar transport 46	protein-coding	IFT46	intraflagellar transport 46	O	intraflagellar transport protein 46 homolog|UPF0360|cilia and flagella associated protein 32|intraflagellar transport 46 homolog|intraflagellar transport protein IFT46	20201213	-
9606	56913	C1GALT1	-	C1GALT|T-synthase	MIM:610555|HGNC:HGNC:24337|Ensembl:ENSG00000106392	7	7p22.1-p21.3	core 1 synthase, glycoprotein-N-acetylgalactosamine 3-beta-galactosyltransferase 1	protein-coding	C1GALT1	core 1 synthase, glycoprotein-N-acetylgalactosamine 3-beta-galactosyltransferase 1	O	glycoprotein-N-acetylgalactosamine 3-beta-galactosyltransferase 1|B3Gal-T8|core 1 O-glycan T-synthase|core 1 UDP-galactose:N-acetylgalactosamine-alpha-R beta 1,3-galactosyltransferase 1|core 1 beta3-Gal-T1|epididymis secretory sperm binding protein	20210110	-
9606	56914	OTOR	-	FDP|MIAL1	MIM:606067|HGNC:HGNC:8517|Ensembl:ENSG00000125879	20	20p12.1	otoraplin	protein-coding	OTOR	otoraplin	O	otoraplin|fibrocyte-derived protein|melanoma inhibitory activity-like protein	20201124	-
9606	56915	EXOSC5	-	RRP41B|RRP46|Rrp46p|hRrp46p|p12B	MIM:606492|HGNC:HGNC:24662|Ensembl:ENSG00000077348	19	19q13.2	exosome component 5	protein-coding	EXOSC5	exosome component 5	O	exosome complex component RRP46|chronic myelogenous leukemia tumor antigen 28|exosome complex exonuclease RRP46|exosome component Rrp46|ribosomal RNA-processing protein 46	20201124	-
9606	56916	SMARCAD1	-	ADERM|BASNS|ETL1|HEL1|HRZ	MIM:612761|HGNC:HGNC:18398|Ensembl:ENSG00000163104	4	4q22.3	SWI/SNF-related, matrix-associated actin-dependent regulator of chromatin, subfamily a, containing DEAD/H box 1	protein-coding	SMARCAD1	SWI/SNF-related, matrix-associated actin-dependent regulator of chromatin, subfamily a, containing DEAD/H box 1	O	SWI/SNF-related matrix-associated actin-dependent regulator of chromatin subfamily A containing DEAD/H box 1|ATP-dependent helicase 1	20201213	-
9606	56917	MEIS3	-	MRG2	HGNC:HGNC:29537|Ensembl:ENSG00000105419	19	19q13.32	Meis homeobox 3	protein-coding	MEIS3	Meis homeobox 3	O	homeobox protein Meis3|Meis1, myeloid ecotropic viral integration site 1 homolog 3|meis1-related protein 2	20201213	-
9606	56918	C2orf83	-	-	HGNC:HGNC:25344|Ensembl:ENSG00000042304	2	2q36.3	chromosome 2 open reading frame 83	protein-coding	C2orf83	chromosome 2 open reading frame 83	O	folate transporter-like protein C2orf83	20201124	-
9606	56919	DHX33	-	DDX33	MIM:614405|HGNC:HGNC:16718|Ensembl:ENSG00000005100	17	17p13.2	DEAH-box helicase 33	protein-coding	DHX33	DEAH-box helicase 33	O	ATP-dependent RNA helicase DHX33|DEAD/H (Asp-Glu-Ala-Asp/His) box polypeptide 33|DEAH (Asp-Glu-Ala-His) box polypeptide 33|DEAH box protein 33|putative ATP-dependent RNA helicase DHX33	20201124	-
9606	56920	SEMA3G	-	sem2	HGNC:HGNC:30400|Ensembl:ENSG00000010319	3	3p21.1	semaphorin 3G	protein-coding	SEMA3G	semaphorin 3G	O	semaphorin-3G|sema domain, immunoglobulin domain (Ig), short basic domain, secreted, (semaphorin) 3G|semaphorin sem2	20201124	-
9606	56922	MCCC1	-	MCC-B|MCCA	MIM:609010|HGNC:HGNC:6936|Ensembl:ENSG00000078070	3	3q27.1	methylcrotonoyl-CoA carboxylase 1	protein-coding	MCCC1	methylcrotonoyl-CoA carboxylase 1	O	methylcrotonoyl-CoA carboxylase subunit alpha, mitochondrial|3-methylcrotonyl-CoA carboxylase 1|3-methylcrotonyl-CoA carboxylase biotin-containing subunit|3-methylcrotonyl-CoA:carbon dioxide ligase subunit alpha|MCCase subunit alpha|methylcrotonoyl-CoA carboxylase 1 (alpha)|methylcrotonoyl-CoA carboxylase alpha|methylcrotonoyl-Coenzyme A carboxylase 1 (alpha)	20201213	-
9606	56923	NMUR2	-	FM-4|FM4|NMU-R2|NMU2R|TGR-1|TGR1	MIM:605108|HGNC:HGNC:16454|Ensembl:ENSG00000132911	5	5q33.1	neuromedin U receptor 2	protein-coding	NMUR2	neuromedin U receptor 2	O	neuromedin-U receptor 2|G-protein coupled receptor FM-4|G-protein coupled receptor TGR-1|growth hormone secretagogue receptor family, member 4	20201124	-
9606	56924	PAK6	-	PAK5	MIM:608110|HGNC:HGNC:16061|Ensembl:ENSG00000137843	15	15q15.1	p21 (RAC1) activated kinase 6	protein-coding	PAK6	p21 (RAC1) activated kinase 6	O	serine/threonine-protein kinase PAK 6|p21 protein (Cdc42/Rac)-activated kinase 6|p21(CDKN1A)-activated kinase 6	20201213	-
9606	56925	LXN	-	ECI|TCI	MIM:609305|HGNC:HGNC:13347|Ensembl:ENSG00000079257	3	3q25.32	latexin	protein-coding	LXN	latexin	O	latexin|MUM|endogenous carboxypeptidase inhibitor|tissue carboxypeptidase inhibitor	20201124	-
9606	56926	NCLN	-	NET59	MIM:609156|HGNC:HGNC:26923|Ensembl:ENSG00000125912	19	19p13.3	nicalin	protein-coding	NCLN	nicalin	O	nicalin|nicalin homolog|nicastrin-like protein	20201124	-
9606	56927	GPR108	-	LUSTR2	MIM:618491|HGNC:HGNC:17829|Ensembl:ENSG00000125734	19	19p13.3	G protein-coupled receptor 108	protein-coding	GPR108	G protein-coupled receptor 108	O	protein GPR108|lung seven transmembrane receptor 2	20201124	-
9606	56928	SPPL2B	-	IMP-4|IMP4|PSH4|PSL1	MIM:608239|HGNC:HGNC:30627|Ensembl:ENSG00000005206	19	19p13.3	signal peptide peptidase like 2B	protein-coding	SPPL2B	signal peptide peptidase like 2B	O	signal peptide peptidase-like 2B|SPP-like 2B|intramembrane protease 4|presenilin homologous protein 4|presenilin-like protein 1	20201124	-
9606	56929	FEM1C	-	EUROIMAGE686608|EUROIMAGE783647|FEM1A	MIM:608767|HGNC:HGNC:16933|Ensembl:ENSG00000145780	5	5q22.3	fem-1 homolog C	protein-coding	FEM1C	fem-1 homolog C	O	protein fem-1 homolog C|FEM1-gamma	20201124	-
9606	56931	DUS3L	-	DUS3	HGNC:HGNC:26920|Ensembl:ENSG00000141994	19	19p13.3	dihydrouridine synthase 3 like	protein-coding	DUS3L	dihydrouridine synthase 3 like	O	tRNA-dihydrouridine(47) synthase [NAD(P)(+)]-like	20210114	-
9606	56934	CA10	-	CA-RPX|CARPX|HUCEP-15	MIM:604642|HGNC:HGNC:1369|Ensembl:ENSG00000154975	17	17q21.33-q22	carbonic anhydrase 10	protein-coding	CA10	carbonic anhydrase 10	O	carbonic anhydrase-related protein 10|CA-RP X|CARP X|carbonic anhydrase X|carbonic anhydrase-related protein X|cerebral protein-15|epididymis secretory sperm binding protein	20201124	-
9606	56935	SMCO4	-	C11orf75|FN5	MIM:609477|HGNC:HGNC:24810|Ensembl:ENSG00000166002	11	11q21	single-pass membrane protein with coiled-coil domains 4	protein-coding	SMCO4	single-pass membrane protein with coiled-coil domains 4	O	single-pass membrane and coiled-coil domain-containing protein 4|UPF0443 protein C11orf75	20201124	-
9606	56936	CCDC177	-	C14orf162|PLPL	HGNC:HGNC:23243|Ensembl:ENSG00000267909	14	14q24.1	coiled-coil domain containing 177	protein-coding	CCDC177	coiled-coil domain containing 177	O	coiled-coil domain-containing protein 177|myelin proteolipid protein-like protein	20201124	-
9606	56937	PMEPA1	-	STAG1|TMEPAI	MIM:606564|HGNC:HGNC:14107|Ensembl:ENSG00000124225	20	20q13.31	prostate transmembrane protein, androgen induced 1	protein-coding	PMEPA1	prostate transmembrane protein, androgen induced 1	O	protein TMEPAI|solid tumor-associated 1 protein|transmembrane, prostate androgen induced RNA	20201129	-
9606	56938	ARNTL2	-	BMAL2|CLIF|MOP9|PASD9|bHLHe6	MIM:614517|HGNC:HGNC:18984|Ensembl:ENSG00000029153	12	12p11.23	aryl hydrocarbon receptor nuclear translocator like 2	protein-coding	ARNTL2	aryl hydrocarbon receptor nuclear translocator like 2	O	aryl hydrocarbon receptor nuclear translocator-like protein 2|CYCLE-like factor|PAS domain-containing protein 9|basic-helix-loop-helix-PAS protein MOP9|brain and muscle ARNT-like 2|class E basic helix-loop-helix protein 6|member of PAS protein 9|transcription factor BMAL2	20201124	-
9606	56940	DUSP22	-	JKAP|JSP-1|JSP1|LMW-DSP2|LMWDSP2|MKP-x|MKPX|VHX	MIM:616778|HGNC:HGNC:16077|Ensembl:ENSG00000112679	6	6p25.3	dual specificity phosphatase 22	protein-coding	DUSP22	dual specificity phosphatase 22	O	dual specificity protein phosphatase 22|JNK-stimulating phosphatase 1|JNK-stimulatory phosphatase-1|MAP kinase phosphatase x|epididymis secretory sperm binding protein|homolog of mouse dual specificity phosphatase LMW-DSP2|low molecular weight dual specificity phosphatase 2|mitogen-activated protein kinase phosphatase x	20201213	-
9606	56941	HMCES	-	C3orf37|DC12|SRAPD1	MIM:618288|HGNC:HGNC:24446|Ensembl:ENSG00000183624	3	3q21.3	5-hydroxymethylcytosine binding, ES cell specific	protein-coding	HMCES	5-hydroxymethylcytosine binding, ES cell specific	O	abasic site processing protein HMCES|5-hydroxymethylcytosine (hmC) binding, ES cell-specific|ES cell-specific 5hmC-binding protein|SOS response associated peptidase domain containing 1|SRAP domain-containing protein 1|UPF0361 protein C3orf37|embryonic stem cell-specific 5-hydroxymethylcytosine-binding protein|peptidase HMCES|putative endonuclease HMCES|putative peptidase SRAPD1	20201124	-
9606	56942	CMC2	-	2310061C15Rik|C16orf61|DC13	HGNC:HGNC:24447|Ensembl:ENSG00000103121	16	16q23.2	C-X9-C motif containing 2	protein-coding	CMC2	C-X9-C motif containing 2	O	COX assembly mitochondrial protein 2 homolog|C-x(9)-C motif containing 2	20201124	-
9606	56943	ENY2	-	DC6|Sus1|e(y)2	MIM:619015|HGNC:HGNC:24449|Ensembl:ENSG00000120533	8	8q23.1	ENY2 transcription and export complex 2 subunit	protein-coding	ENY2	ENY2 transcription and export complex 2 subunit	O	transcription and mRNA export factor ENY2|enhancer of yellow 2 homolog|enhancer of yellow 2 transcription factor homolog	20201124	-
9606	56944	OLFML3	-	HNOEL-iso|OLF44	MIM:610088|HGNC:HGNC:24956|Ensembl:ENSG00000116774	1	1p13.2	olfactomedin like 3	protein-coding	OLFML3	olfactomedin like 3	O	olfactomedin-like protein 3|olfactomedin, 44-kd	20201124	-
9606	56945	MRPS22	-	C3orf5|COXPD5|GIBT|GK002|MRP-S22|ODG7|RPMS22	MIM:605810|HGNC:HGNC:14508|Ensembl:ENSG00000175110	3	3q23	mitochondrial ribosomal protein S22	protein-coding	MRPS22	mitochondrial ribosomal protein S22	O	28S ribosomal protein S22, mitochondrial|S22mt|mitochondrial small ribosomal subunit protein mS22	20210123	-
9606	56946	EMSY	-	C11orf30|GL002	MIM:608574|HGNC:HGNC:18071|Ensembl:ENSG00000158636	11	11q13.5	EMSY transcriptional repressor, BRCA2 interacting	protein-coding	EMSY	EMSY transcriptional repressor, BRCA2 interacting	O	BRCA2-interacting transcriptional repressor EMSY|EMSY, BRCA2 interacting transcriptional repressor|protein EMSY	20201124	-
9606	56947	MFF	-	C2orf33|EMPF2|GL004	MIM:614785|HGNC:HGNC:24858|Ensembl:ENSG00000168958	2	2q36.3	mitochondrial fission factor	protein-coding	MFF	mitochondrial fission factor	O	mitochondrial fission factor	20201124	-
9606	56948	SDR39U1	-	C14orf124|HCDI	MIM:616162|HGNC:HGNC:20275|Ensembl:ENSG00000100445	14	14q12	short chain dehydrogenase/reductase family 39U member 1	protein-coding	SDR39U1	short chain dehydrogenase/reductase family 39U member 1	O	epimerase family protein SDR39U1	20210114	-
9606	56949	XAB2	-	HCNP|HCRN|NTC90|SYF1	MIM:610850|HGNC:HGNC:14089|Ensembl:ENSG00000076924	19	19p13.2	XPA binding protein 2	protein-coding	XAB2	XPA binding protein 2	O	pre-mRNA-splicing factor SYF1|SYF1 homolog, RNA splicing factor|SYF1 pre-mRNA-splicing factor|crn-related protein kim1	20201206	-
9606	56950	SMYD2	-	HSKM-B|KMT3C|ZMYND14	MIM:610663|HGNC:HGNC:20982|Ensembl:ENSG00000143499	1	1q32.3	SET and MYND domain containing 2	protein-coding	SMYD2	SET and MYND domain containing 2	O	N-lysine methyltransferase SMYD2|SET and MYND domain-containing protein 2|histone methyltransferase SMYD2|lysine N-methyltransferase 3C|zinc finger, MYND domain containing 14	20210110	-
9606	56951	C5orf15	-	HTGN29|KCT2	HGNC:HGNC:20656|Ensembl:ENSG00000113583	5	5q31.1	chromosome 5 open reading frame 15	protein-coding	C5orf15	chromosome 5 open reading frame 15	O	keratinocyte-associated transmembrane protein 2|keratinocytes associated transmembrane protein 2	20201206	-
9606	56952	PRTFDC1	-	HHGP	MIM:610751|HGNC:HGNC:23333|Ensembl:ENSG00000099256	10	10p12.1	phosphoribosyl transferase domain containing 1	protein-coding	PRTFDC1	phosphoribosyl transferase domain containing 1	O	phosphoribosyltransferase domain-containing protein 1	20201124	-
9606	56953	NT5M	-	dNT-2|dNT2|mdN	MIM:605292|HGNC:HGNC:15769|Ensembl:ENSG00000205309	17	17p11.2	5',3'-nucleotidase, mitochondrial	protein-coding	NT5M	5',3'-nucleotidase, mitochondrial	O	5'(3')-deoxyribonucleotidase, mitochondrial|5' nucleotidase, mitochondrial|5(3)-deoxyribonucleotidase|deoxy-5'-nucleotidase 2|mitochondrial 5' nucleotidase	20201213	-
9606	56954	NIT2	-	HEL-S-8a	MIM:616769|HGNC:HGNC:29878|Ensembl:ENSG00000114021	3	3q12.2	nitrilase family member 2	protein-coding	NIT2	nitrilase family member 2	O	omega-amidase NIT2|Nit protein 2|epididymis secretory sperm binding protein Li 8a|nitrilase homolog 2	20201124	-
9606	56955	MEPE	-	OF45	MIM:605912|HGNC:HGNC:13361|Ensembl:ENSG00000152595	4	4q22.1	matrix extracellular phosphoglycoprotein	protein-coding	MEPE	matrix extracellular phosphoglycoprotein	O	matrix extracellular phosphoglycoprotein|matrix, extracellular phosphoglycoprotein with ASARM motif (bone)|osteoblast/osteocyte factor 45|osteoregulin	20201208	-
9606	56956	LHX9	-	-	MIM:606066|HGNC:HGNC:14222|Ensembl:ENSG00000143355	1	1q31.3	LIM homeobox 9	protein-coding	LHX9	LIM homeobox 9	O	LIM/homeobox protein Lhx9|LIM homeobox protein 9	20201124	-
9606	56957	OTUD7B	-	CEZANNE|ZA20D1	MIM:611748|HGNC:HGNC:16683|Ensembl:ENSG00000264522	1	1q21.2	OTU deubiquitinase 7B	protein-coding	OTUD7B	OTU deubiquitinase 7B	O	OTU domain-containing protein 7B|OTU domain containing 7B|cellular zinc finger anti-NF-kappa-B protein|cellular zinc finger anti-NF-kappaB Cezanne|zinc finger A20 domain-containing protein 1|zinc finger protein Cezanne|zinc finger, A20 domain containing 1	20210103	-
9606	56961	SHD	-	-	MIM:610481|HGNC:HGNC:30633|Ensembl:ENSG00000105251	19	19p13.3	Src homology 2 domain containing transforming protein D	protein-coding	SHD	Src homology 2 domain containing transforming protein D	O	SH2 domain-containing adapter protein D|src homology 2 domain-containing transforming protein D	20201124	-
9606	56963	RGMA	-	RGM	MIM:607362|HGNC:HGNC:30308|Ensembl:ENSG00000182175	15	15q26.1	repulsive guidance molecule BMP co-receptor a	protein-coding	RGMA	repulsive guidance molecule BMP co-receptor a	O	repulsive guidance molecule A|RGM domain family, member A|repulsive guidance molecule family member a	20210116	-
9606	56964	WDR93	-	C1d-87|CFAP297|FAP297	HGNC:HGNC:26924|Ensembl:ENSG00000140527	15	15q26.1	WD repeat domain 93	protein-coding	WDR93	WD repeat domain 93	O	WD repeat-containing protein 93	20201213	-
9606	56965	PARP6	-	ARTD17|PARP-6-B1|PARP-6-C|pART17	HGNC:HGNC:26921|Ensembl:ENSG00000137817	15	15q23	poly(ADP-ribose) polymerase family member 6	protein-coding	PARP6	poly(ADP-ribose) polymerase family member 6	O	protein mono-ADP-ribosyltransferase PARP6|ADP-ribosyltransferase diphtheria toxin-like 17|PARP-6|poly [ADP-ribose] polymerase 6	20201124	-
9606	56967	C14orf132	-	C14orf88	HGNC:HGNC:20346|Ensembl:ENSG00000227051	14	14q32.2	chromosome 14 open reading frame 132	protein-coding	C14orf132	chromosome 14 open reading frame 132	O	uncharacterized protein C14orf132	20201124	-
9606	56969	RPL23AP32	-	RPL23A_9_220	HGNC:HGNC:25345	2	2p16.2	ribosomal protein L23a pseudogene 32	pseudo	RPL23AP32	ribosomal protein L23a pseudogene 32	O	-	20201124	-
9606	56970	ATXN7L3	-	SGF11	MIM:619010|HGNC:HGNC:25416|Ensembl:ENSG00000087152	17	17q21.31	ataxin 7 like 3	protein-coding	ATXN7L3	ataxin 7 like 3	O	ataxin-7-like protein 3	20201217	-
9606	56971	CEACAM19	-	CEACM19|CEAL1	MIM:606691|HGNC:HGNC:31951|Ensembl:ENSG00000186567	19	19q13.31	CEA cell adhesion molecule 19	protein-coding	CEACAM19	CEA cell adhesion molecule 19	O	carcinoembryonic antigen-related cell adhesion molecule 19|carcinoembryonic antigen related cell adhesion molecule 19|carcinoembryonic antigen-like 1	20210114	-
9606	56975	FAM20C	-	DMP-4|DMP4|G-CK|GEF-CK|RNS	MIM:611061|HGNC:HGNC:22140|Ensembl:ENSG00000177706	7	7p22.3	FAM20C golgi associated secretory pathway kinase	protein-coding	FAM20C	FAM20C golgi associated secretory pathway kinase	O	extracellular serine/threonine protein kinase FAM20C|Golgi casein kinase|dentin matrix protein 4|family with sequence similarity 20, member C|golgi-enriched fraction casein kinase	20210118	-
9606	56977	STOX2	-	-	MIM:617359|HGNC:HGNC:25450|Ensembl:ENSG00000173320	4	4q35.1	storkhead box 2	protein-coding	STOX2	storkhead box 2	O	storkhead-box protein 2	20201213	-
9606	56978	PRDM8	-	EPM10|KMT8D|PFM5	MIM:616639|HGNC:HGNC:13993|Ensembl:ENSG00000152784	4	4q21.21	PR/SET domain 8	protein-coding	PRDM8	PR/SET domain 8	O	PR domain zinc finger protein 8|PR domain 8|PR-domain containing protein 8	20201124	-
9606	56979	PRDM9	-	KMT8B|MEISETZ|MSBP3|PFM6|ZNF899	MIM:609760|HGNC:HGNC:13994|Ensembl:ENSG00000164256	5	5p14.2	PR/SET domain 9	protein-coding	PRDM9	PR/SET domain 9	O	histone-lysine N-methyltransferase PRDM9|PR domain 9|PR domain containing 9|PR domain zinc finger protein 9|[histone H3]-lysine36 N-trimethyltransferase PRDM9|[histone H3]-lysine4 N-trimethyltransferase PRDM9|[histone H3]-lysine9 N-trimethyltransferase PRDM9|[histone H4]-N-methyl-L-lysine20 N-methyltransferase PRDM9|[histone H4]-lysine20 N-methyltransferase PRDM9|histone methyl transferase|minisatellite binding protein 3 (115kD)|protein-lysine N-methyltransferase PRDM9	20201124	-
9606	56980	PRDM10	-	PFM7|TRIS	MIM:618319|HGNC:HGNC:13995|Ensembl:ENSG00000170325	11	11q24.3	PR/SET domain 10	protein-coding	PRDM10	PR/SET domain 10	O	PR domain zinc finger protein 10|PR domain 10|PR domain containing 10|PR domain-containing protein 10|PR-domain family member 7|PRDM zinc finger transcription factor|tristanin	20201128	-
9606	56981	PRDM11	-	PFM8	MIM:616347|HGNC:HGNC:13996|Ensembl:ENSG00000019485	11	11p11.2	PR/SET domain 11	protein-coding	PRDM11	PR/SET domain 11	O	PR domain-containing protein 11|PR-domain containing protein 11	20201213	-
9606	56983	POGLUT1	-	C3orf9|CLP46|KDELCL1|KTELC1|LGMD2Z|LGMDR21|MDS010|MDSRP|Rumi|hCLP46	MIM:615618|HGNC:HGNC:22954|Ensembl:ENSG00000163389	3	3q13.33	protein O-glucosyltransferase 1	protein-coding	POGLUT1	protein O-glucosyltransferase 1	O	protein O-glucosyltransferase 1|9630046K23Rik|CAP10-like 46 kDa protein|KDELC family like 1|KTEL (Lys-Tyr-Glu-Leu) containing 1|KTEL motif-containing protein 1|O-glucosyltransferase Rumi homolog|hRumi|myelodysplastic syndromes relative protein|protein O-xylosyltransferase POGLUT1|x 010 protein	20201213	-
9606	56984	PSMG2	-	CLAST3|HCCA3|HsT1707|MDS003|PAC2|TNFSF5IP1	MIM:609702|HGNC:HGNC:24929|Ensembl:ENSG00000128789	18	18p11.21	proteasome assembly chaperone 2	protein-coding	PSMG2	proteasome assembly chaperone 2	O	proteasome assembly chaperone 2|CD40 ligand-activated specific transcript 3|HDCMC29P|HSPC260|PAC-2|hepatocellular carcinoma susceptibility protein|hepatocellular carcinoma-susceptibility protein 3|likely ortholog of mouse CD40 ligand-activated specific transcript 3 (Clast3)|proteasome (prosome, macropain) assembly chaperone 2|proteasome assembling chaperone 2|tumor necrosis factor superfamily member 5-induced protein 1|x 003 protein	20201124	-
9606	56985	ADPRM	-	C17orf48|MDS006|NBLA03831	HGNC:HGNC:30925|Ensembl:ENSG00000170222	17	17p13.1	ADP-ribose/CDP-alcohol diphosphatase, manganese dependent	protein-coding	ADPRM	ADP-ribose/CDP-alcohol diphosphatase, manganese dependent	O	manganese-dependent ADP-ribose/CDP-alcohol diphosphatase|ADP-ribose/CDP-alcohol pyrophosphatase|ADPRibase-Mn|CDP-choline phosphohydrolase	20201124	-
9606	56986	DTWD1	-	MDS009	HGNC:HGNC:30926|Ensembl:ENSG00000104047	15	15q21.2	DTW domain containing 1	protein-coding	DTWD1	DTW domain containing 1	O	tRNA-uridine aminocarboxypropyltransferase 1|DTW domain-containing protein 1|x 009 protein	20210103	-
9606	56987	BBX	-	ARTC1|HBP2|HSPC339|MDS001	HGNC:HGNC:14422|Ensembl:ENSG00000114439	3	3q13.12	BBX high mobility group box domain containing	protein-coding	BBX	BBX high mobility group box domain containing	O	HMG box transcription factor BBX|Ag recognized by Treg cells 1|BBX, HMG-box containing|HMG box-containing protein 2|bobby sox homolog|x 001 protein	20201124	-
9606	56990	CDC42SE2	-	SPEC2	HGNC:HGNC:18547|Ensembl:ENSG00000158985	5	5q31.1	CDC42 small effector 2	protein-coding	CDC42SE2	CDC42 small effector 2	O	CDC42 small effector protein 2|non-kinase Cdc42 effector protein SPEC2|small effector of CDC42 protein 2	20201213	-
9606	56992	KIF15	-	HKLP2|KLP2|KNSL7|NY-BR-62	MIM:617569|HGNC:HGNC:17273|Ensembl:ENSG00000163808	3	3p21.31	kinesin family member 15	protein-coding	KIF15	kinesin family member 15	O	kinesin-like protein KIF15|kinesin-like 7|kinesin-like protein 2|kinesin-like protein 7|serologically defined breast cancer antigen NY-BR-62	20210110	-
9606	56993	TOMM22	-	1C9-2|MST065|MSTP065|TOM22	MIM:607046|HGNC:HGNC:18002|Ensembl:ENSG00000100216	22	22q13.1	translocase of outer mitochondrial membrane 22	protein-coding	TOMM22	translocase of outer mitochondrial membrane 22	O	mitochondrial import receptor subunit TOM22 homolog|mitochondrial import receptor Tom22|translocase of outer membrane 22 kDa subunit homolog|translocase of outer mitochondrial membrane 22 homolog	20201124	-
9606	56994	CHPT1	-	CPT|CPT1	MIM:616747|HGNC:HGNC:17852|Ensembl:ENSG00000111666	12	12q23.2	choline phosphotransferase 1	protein-coding	CHPT1	choline phosphotransferase 1	O	cholinephosphotransferase 1|AAPT1-like protein|cholinephosphotransferase 1 alpha|diacylglycerol cholinephosphotransferase 1|hCPT1|phosphatidylcholine synthesizing enzyme	20201220	-
9606	56995	TULP4	-	TUSP	HGNC:HGNC:15530|Ensembl:ENSG00000130338	6	6q25.3	TUB like protein 4	protein-coding	TULP4	TUB like protein 4	O	tubby-related protein 4|tubby like protein 4|tubby super-family protein|tubby superfamily protein	20201124	-
9606	56996	SLC12A9	-	CCC6|CIP1|WO3.3|hCCC6	MIM:616861|HGNC:HGNC:17435|Ensembl:ENSG00000146828	7	7q22.1	solute carrier family 12 member 9	protein-coding	SLC12A9	solute carrier family 12 member 9	O	solute carrier family 12 member 9|CCC-interacting protein 1|cation-chloride cotransporter 6|cation-chloride cotransporter-interacting protein 1|potassium-chloride transporter 9|solute carrier family 12 (potassium/chloride transporters), member 9	20210103	-
9606	56997	COQ8A	-	ADCK3|ARCA2|CABC1|COQ10D4|COQ8|SCAR9	MIM:606980|HGNC:HGNC:16812|Ensembl:ENSG00000163050	1	1q42.13	coenzyme Q8A	protein-coding	COQ8A	coenzyme Q8A	O	atypical kinase COQ8A, mitochondrial|aarF domain-containing protein kinase 3|atypical kinase ADCK3, mitochondrial|chaperone activity of bc1 complex-like, mitochondrial|chaperone, ABC1 activity of bc1 complex homolog|coenzyme Q protein 8A|coenzyme Q8 homolog	20210123	-
9606	56998	CTNNBIP1	-	ICAT	MIM:607758|HGNC:HGNC:16913|Ensembl:ENSG00000178585	1	1p36.22	catenin beta interacting protein 1	protein-coding	CTNNBIP1	catenin beta interacting protein 1	O	beta-catenin-interacting protein 1|beta-catenin-interacting protein ICAT|inhibitor of beta-catenin and Tcf-4	20201124	-
9606	56999	ADAMTS9	-	-	MIM:605421|HGNC:HGNC:13202|Ensembl:ENSG00000163638	3	3p14.1	ADAM metallopeptidase with thrombospondin type 1 motif 9	protein-coding	ADAMTS9	ADAM metallopeptidase with thrombospondin type 1 motif 9	O	A disintegrin and metalloproteinase with thrombospondin motifs 9|a disintegrin-like and metalloprotease (reprolysin type) with thrombospondin type 1 motif, 9	20201213	-
9606	57000	GSN-AS1	-	C9orf31|MOST2	HGNC:HGNC:23372|Ensembl:ENSG00000235865	9	9q33.2	GSN antisense RNA 1	ncRNA	GSN-AS1	GSN antisense RNA 1	O	GSN antisense RNA 1 (non-protein coding)	20201124	-
9606	57001	SDHAF3	-	ACN9|DC11|LYRM10|Sdh7	MIM:615773|HGNC:HGNC:21752|Ensembl:ENSG00000196636	7	7q21.3	succinate dehydrogenase complex assembly factor 3	protein-coding	SDHAF3	succinate dehydrogenase complex assembly factor 3	O	succinate dehydrogenase assembly factor 3, mitochondrial|ACN9 homolog|SDH assembly factor 3|protein ACN9 homolog, mitochondrial	20201206	-
9606	57002	YAE1	-	C7orf36|CIAB2|GK003|YAE1D1	HGNC:HGNC:24857|Ensembl:ENSG00000241127	7	7p14.1	YAE1 maturation factor of ABCE1	protein-coding	YAE1	YAE1 maturation factor of ABCE1	O	protein YAE1 homolog|YAE1, ABCE1 maturation factor|Yae1 domain containing 1|yae1 domain-containing protein 1	20201124	-
9606	57003	CCDC47	-	GK001|MSTP041|THNS	MIM:618260|HGNC:HGNC:24856|Ensembl:ENSG00000108588	17	17q23.3	coiled-coil domain containing 47	protein-coding	CCDC47	coiled-coil domain containing 47	O	coiled-coil domain-containing protein 47|Calumin	20210103	-
9606	57004	UNGP1	-	-	HGNC:HGNC:18579	16	16q12.1	uracil-DNA glycosylase pseudogene 1	pseudo	UNGP1	uracil-DNA glycosylase pseudogene 1	O	-	20201124	-
9606	57005	UNGP2	-	-	HGNC:HGNC:18580	14	14q12	uracil-DNA glycosylase pseudogene 2	pseudo	UNGP2	uracil-DNA glycosylase pseudogene 2	O	-	20201124	-
9606	57007	ACKR3	-	CMKOR1|CXC-R7|CXCR-7|CXCR7|GPR159|RDC-1|RDC1	MIM:610376|HGNC:HGNC:23692|Ensembl:ENSG00000144476	2	2q37.3	atypical chemokine receptor 3	protein-coding	ACKR3	atypical chemokine receptor 3	O	atypical chemokine receptor 3|C-X-C chemokine receptor type 7|G protein-coupled receptor|G-protein coupled receptor 159|G-protein coupled receptor RDC1 homolog|chemokine (C-X-C motif) receptor 7|chemokine orphan receptor 1	20210118	-
9606	57008	RLFP1	-	RLFP	HGNC:HGNC:16738	4	4q26	RLF pseudogene 1	pseudo	RLFP1	RLF pseudogene 1	O	Zn-15 related zinc finger protein RLF pseudogene|rearranged L-myc fusion pseudogene 1	20201124	-
9606	57009	PTS-P1	-	-	-	9	9p11.2	6-pyruvoyltetrahydropterin synthase pseudogene	pseudo	-	-	-	-	20201124	-
9606	57010	CABP4	-	CRSD|CSNB2B	MIM:608965|HGNC:HGNC:1386|Ensembl:ENSG00000175544	11	11q13.2	calcium binding protein 4	protein-coding	CABP4	calcium binding protein 4	O	calcium-binding protein 4	20201124	-
9606	57016	AKR1B10	-	AKR1B11|AKR1B12|ALDRLn|ARL-1|ARL1|HIS|HSI	MIM:604707|HGNC:HGNC:382|Ensembl:ENSG00000198074	7	7q33	aldo-keto reductase family 1 member B10	protein-coding	AKR1B10	aldo-keto reductase family 1 member B10	O	aldo-keto reductase family 1 member B10|ARP|SI reductase|aldo-keto reductase family 1, member B10 (aldose reductase)|aldo-keto reductase family 1, member B11 (aldose reductase-like)|aldose reductase-like 1|aldose reductase-like peptide|aldose reductase-related protein|hARP|small intestine reductase	20210114	-
9606	57017	COQ9	-	C16orf49|COQ10D5	MIM:612837|HGNC:HGNC:25302|Ensembl:ENSG00000088682	16	16q21	coenzyme Q9	protein-coding	COQ9	coenzyme Q9	O	ubiquinone biosynthesis protein COQ9, mitochondrial|coenzyme Q9 homolog	20201217	-
9606	57018	CCNL1	-	ANIA6A|BM-001|PRO1073|ania-6a	MIM:613384|HGNC:HGNC:20569|Ensembl:ENSG00000163660	3	3q25.31	cyclin L1	protein-coding	CCNL1	cyclin L1	O	cyclin-L1|cyclin L ania-6a|cyclin L gamma|cyclin-L	20201124	-
9606	57019	CIAPIN1	-	Anamorsin|CIAE2|DRE2|PRO0915	MIM:608943|HGNC:HGNC:28050|Ensembl:ENSG00000005194	16	16q21	cytokine induced apoptosis inhibitor 1	protein-coding	CIAPIN1	cytokine induced apoptosis inhibitor 1	O	anamorsin|fe-S cluster assembly protein DRE2 homolog|predicted protein of HQ0915	20201206	-
9606	57020	VPS35L	-	C16orf62|EC97|RTSC3	MIM:618981|HGNC:HGNC:24641|Ensembl:ENSG00000103544	16	16p12.3	VPS35 endosomal protein sorting factor like	protein-coding	VPS35L	VPS35 endosomal protein sorting factor like	O	VPS35 endosomal protein-sorting factor-like|VPS35 endosomal protein sorting factor-like|UPF0505 protein C16orf62|esophageal cancer associated protein	20210102	-
9606	57026	PDXP	-	CIN|PLP|dJ37E16.5	MIM:609246|HGNC:HGNC:30259|Ensembl:ENSG00000241360	22	22q13.1	pyridoxal phosphatase	protein-coding	PDXP	pyridoxal phosphatase	O	pyridoxal phosphate phosphatase|PLP phosphatase|chronophin|pyridoxal (pyridoxine, vitamin B6) phosphatase|testicular secretory protein Li 36	20201206	-
9606	57030	SLC17A7	-	BNPI|VGLUT1	MIM:605208|HGNC:HGNC:16704|Ensembl:ENSG00000104888	19	19q13.33	solute carrier family 17 member 7	protein-coding	SLC17A7	solute carrier family 17 member 7	O	vesicular glutamate transporter 1|brain-specific Na(+)-dependent inorganic phosphate cotransporter|brain-specific Na-dependent inorganic phosphate cotransporter|solute carrier family 17 (sodium-dependent inorganic phosphate cotransporter), member 7|solute carrier family 17 (vesicular glutamate transporter), member 7	20201213	-
9606	57035	RSRP1	-	C1orf63|NPD014	HGNC:HGNC:25234|Ensembl:ENSG00000117616	1	1p36.11	arginine and serine rich protein 1	protein-coding	RSRP1	arginine and serine rich protein 1	O	arginine/serine-rich protein 1|UPF0471 protein C1orf63	20201124	-
9606	57037	ANKMY2	-	ZMYND20	HGNC:HGNC:25370|Ensembl:ENSG00000106524	7	7p21.1	ankyrin repeat and MYND domain containing 2	protein-coding	ANKMY2	ankyrin repeat and MYND domain containing 2	O	ankyrin repeat and MYND domain-containing protein 2	20201124	-
9606	57038	RARS2	-	ArgRS|DALRD2|PCH6|PRO1992|RARSL	MIM:611524|HGNC:HGNC:21406|Ensembl:ENSG00000146282	6	6q15	arginyl-tRNA synthetase 2, mitochondrial	protein-coding	RARS2	arginyl-tRNA synthetase 2, mitochondrial	O	probable arginine--tRNA ligase, mitochondrial|probable arginyl-tRNA synthetase, mitochondrial	20201124	-
9606	57042	IBD7	-	-	MIM:605225	1	1p36	inflammatory bowel disease 7	unknown	-	-	-	-	20191002	-
9606	57044	IDDM18	-	-	MIM:605598	5	5q31.1-q33.1	insulin dependent diabetes mellitus 18	unknown	-	-	-	-	20191002	-
9606	57045	TWSG1	-	TSG	MIM:605049|HGNC:HGNC:12429|Ensembl:ENSG00000128791	18	18p11.22	twisted gastrulation BMP signaling modulator 1	protein-coding	TWSG1	twisted gastrulation BMP signaling modulator 1	O	twisted gastrulation protein homolog 1|twisted gastrulation homolog 1	20201124	-
9606	57046	HRES2	-	-	-	-	-	HTLV-1 related endogenous sequence 2	protein-coding	-	-	-	HTLV-1 related endogenous sequence 2	20190324	-
9606	57047	PLSCR2	-	-	MIM:607610|HGNC:HGNC:16494|Ensembl:ENSG00000163746	3	3q24	phospholipid scramblase 2	protein-coding	PLSCR2	phospholipid scramblase 2	O	phospholipid scramblase 2|PL scramblase 2|ca(2+)-dependent phospholipid scramblase 2	20201213	-
9606	57048	PLSCR3	-	-	MIM:607611|HGNC:HGNC:16495|Ensembl:ENSG00000187838	17	17p13.1	phospholipid scramblase 3	protein-coding	PLSCR3	phospholipid scramblase 3	O	phospholipid scramblase 3|PL scramblase 3|ca(2+)-dependent phospholipid scramblase 3	20201124	-
9606	57050	UTP3	-	CRL1|CRLZ1|SAS10	MIM:611614|HGNC:HGNC:24477|Ensembl:ENSG00000132467	4	4q13.3	UTP3 small subunit processome component	protein-coding	UTP3	UTP3 small subunit processome component	O	something about silencing protein 10|UTP3 homolog|UTP3, small subunit processome component homolog|charged amino acid rich leucine zipper 1 homolog|charged amino acid-rich leucine zipper 1|disrupter of silencing 10|disrupter of silencing SAS10	20201124	-
9606	57053	CHRNA10	-	-	MIM:606372|HGNC:HGNC:13800|Ensembl:ENSG00000129749	11	11p15.4	cholinergic receptor nicotinic alpha 10 subunit	protein-coding	CHRNA10	cholinergic receptor nicotinic alpha 10 subunit	O	neuronal acetylcholine receptor subunit alpha-10|NACHR alpha-10|acetylcholine receptor, nicotinic, alpha 10 (neuronal)|cholinergic receptor, nicotinic alpha 10|cholinergic receptor, nicotinic, alpha 10 (neuronal)|cholinergic receptor, nicotinic, alpha polypeptide 10|nicotinic acetylcholine receptor subunit alpha-10	20201220	-
9606	57054	DAZ3	-	pDP1679	MIM:400027|HGNC:HGNC:15965|Ensembl:ENSG00000187191	Y	Yq11.23	deleted in azoospermia 3	protein-coding	DAZ3	deleted in azoospermia 3	O	deleted in azoospermia protein 3	20201124	-
9606	57055	DAZ2	-	pDP1678	MIM:400026|HGNC:HGNC:15964|Ensembl:ENSG00000205944	Y	Yq11.223	deleted in azoospermia 2	protein-coding	DAZ2	deleted in azoospermia 2	O	deleted in azoospermia protein 2	20201213	-
9606	57057	TBX20	-	ASD4	MIM:606061|HGNC:HGNC:11598|Ensembl:ENSG00000164532	7	7p14.2	T-box transcription factor 20	protein-coding	TBX20	T-box transcription factor 20	O	T-box transcription factor TBX20|T-box 20|T-box protein 20	20201213	-
9606	57060	PCBP4	-	CBP|LIP4|MCG10	MIM:608503|HGNC:HGNC:8652|Ensembl:ENSG00000090097	3	3p21.2	poly(rC) binding protein 4	protein-coding	PCBP4	poly(rC) binding protein 4	O	poly(rC)-binding protein 4|LYST-interacting protein|RNA binding protein MCG10|alpha-CP4	20201124	-
9606	57061	HYMAI	-	NCRNA00020	MIM:606546|HGNC:HGNC:5326|Ensembl:ENSG00000283122	6	6q24.2	hydatidiform mole associated and imprinted	ncRNA	HYMAI	hydatidiform mole associated and imprinted	O	hydatidiform mole associated and imprinted (non-protein coding)	20201124	-
9606	57062	DDX24	-	-	MIM:606181|HGNC:HGNC:13266|Ensembl:ENSG00000089737	14	14q32.12	DEAD-box helicase 24	protein-coding	DDX24	DEAD-box helicase 24	O	ATP-dependent RNA helicase DDX24|DEAD (Asp-Glu-Ala-Asp) box helicase 24|DEAD (Asp-Glu-Ala-Asp) box polypeptide 24|DEAD box protein 24|DEAD/H (Asp-Glu-Ala-Asp/His) box polypeptide 24|S. cerevisiae CHL1-like helicase	20210103	-
9606	57082	KNL1	-	AF15Q14|CASC5|CT29|D40|MCPH4|PPP1R55|Spc7|hKNL-1|hSpc105	MIM:609173|HGNC:HGNC:24054|Ensembl:ENSG00000137812	15	15q15.1	kinetochore scaffold 1	protein-coding	KNL1	kinetochore scaffold 1	O	kinetochore scaffold 1|ALL1-fused gene from chromosome 15q14 protein|blinkin, bub-linking kinetochore protein|cancer susceptibility candidate 5|cancer susceptibility candidate gene 5 protein|cancer/testis antigen 29|kinetochore null 1 homolog|kinetochore-null protein 1|microcephaly, primary autosomal recessive 4|protein phosphatase 1, regulatory subunit 55	20201124	-
9606	57084	SLC17A6	-	DNPI|VGLUT2	MIM:607563|HGNC:HGNC:16703|Ensembl:ENSG00000091664	11	11p14.3	solute carrier family 17 member 6	protein-coding	SLC17A6	solute carrier family 17 member 6	O	vesicular glutamate transporter 2|differentiation-associated BNPI|differentiation-associated Na(+)-dependent inorganic phosphate cotransporter|differentiation-associated Na-dependent inorganic phosphate cotransporter|solute carrier family 17 (sodium-dependent inorganic phosphate cotransporter), member 6|solute carrier family 17 (vesicular glutamate transporter), member 6	20201124	-
9606	57085	AGTRAP	-	ATRAP	MIM:608729|HGNC:HGNC:13539|Ensembl:ENSG00000177674	1	1p36.22	angiotensin II receptor associated protein	protein-coding	AGTRAP	angiotensin II receptor associated protein	O	type-1 angiotensin II receptor-associated protein|AT1 receptor-associated protein|ATI receptor-associated protein|angiotensin II, type I receptor-associated protein	20210118	-
9606	57088	PLSCR4	-	TRA1	MIM:607612|HGNC:HGNC:16497|Ensembl:ENSG00000114698	3	3q24	phospholipid scramblase 4	protein-coding	PLSCR4	phospholipid scramblase 4	O	phospholipid scramblase 4|Ca(2+)-dependent phospholipid scramblase 4|PL scramblase 4|cell growth inhibiting protein 43	20201124	-
9606	57089	ENTPD7	-	LALP1	MIM:616753|HGNC:HGNC:19745|Ensembl:ENSG00000198018	10	10q24.2	ectonucleoside triphosphate diphosphohydrolase 7	protein-coding	ENTPD7	ectonucleoside triphosphate diphosphohydrolase 7	O	ectonucleoside triphosphate diphosphohydrolase 7|NTPDase 7|lysosomal apyrase-like protein 1	20201213	-
9606	57091	CASS4	-	C20orf32|CAS4|HEFL|HEPL	MIM:618888|HGNC:HGNC:15878|Ensembl:ENSG00000087589	20	20q13.31	Cas scaffold protein family member 4	protein-coding	CASS4	Cas scaffold protein family member 4	O	cas scaffolding protein family member 4|HEF-like protein|HEF1-EFS-p130Cas-like protein	20201124	-
9606	57092	PCNP	-	-	MIM:615210|HGNC:HGNC:30023|Ensembl:ENSG00000081154	3	3q12.3	PEST proteolytic signal containing nuclear protein	protein-coding	PCNP	PEST proteolytic signal containing nuclear protein	O	PEST proteolytic signal-containing nuclear protein|PEST-containing nuclear protein	20201206	-
9606	57093	TRIM49	-	RNF18|TRIM49A|TRIM49L2	MIM:606124|HGNC:HGNC:13431|Ensembl:ENSG00000168930	11	11q14.3	tripartite motif containing 49	protein-coding	TRIM49	tripartite motif containing 49	O	tripartite motif-containing protein 49|ring finger protein 18|testis-specific RING Finger protein|testis-specific ring-finger protein	20201124	-
9606	57094	CPA6	-	CPAH|ETL5|FEB11	MIM:609562|HGNC:HGNC:17245|Ensembl:ENSG00000165078	8	8q13.2	carboxypeptidase A6	protein-coding	CPA6	carboxypeptidase A6	O	carboxypeptidase A6|carboxypeptidase B	20201124	-
9606	57095	PITHD1	-	C1orf128|HT014|TXNL1CL	MIM:618784|HGNC:HGNC:25022|Ensembl:ENSG00000057757	1	1p36.11	PITH domain containing 1	protein-coding	PITHD1	PITH domain containing 1	O	PITH domain-containing protein 1|PITH (C-terminal proteasome-interacting domain of thioredoxin-like) domain containing 1|TXNL1 C-terminal like	20201124	-
9606	57096	RPGRIP1	-	CORD13|LCA6|RGI1|RGRIP|RPGRIP|RPGRIP1d	MIM:605446|HGNC:HGNC:13436|Ensembl:ENSG00000092200	14	14q11.2	RPGR interacting protein 1	protein-coding	RPGRIP1	RPGR interacting protein 1	O	X-linked retinitis pigmentosa GTPase regulator-interacting protein 1|retinitis pigmentosa GTPase regulator interacting protein 1	20210123	-
9606	57097	PARP11	-	ARTD11|C12orf6|MIB006	MIM:616706|HGNC:HGNC:1186|Ensembl:ENSG00000111224	12	12p13.32	poly(ADP-ribose) polymerase family member 11	protein-coding	PARP11	poly(ADP-ribose) polymerase family member 11	O	protein mono-ADP-ribosyltransferase PARP11|ADP-ribosyltransferase diphtheria toxin-like 11|poly [ADP-ribose] polymerase 11	20201124	-
9606	57099	AVEN	-	PDCD12	MIM:605265|HGNC:HGNC:13509|Ensembl:ENSG00000169857	15	15q14	apoptosis and caspase activation inhibitor	protein-coding	AVEN	apoptosis and caspase activation inhibitor	O	cell death regulator Aven|apoptosis, caspase activation inhibitor|programmed cell death 12	20201124	-
9606	57101	ANO2	-	C12orf3|TMEM16B	MIM:610109|HGNC:HGNC:1183|Ensembl:ENSG00000047617	12	12p13.31	anoctamin 2	protein-coding	ANO2	anoctamin 2	O	anoctamin-2|anoctamin 2, calcium activated chloride channel|transmembrane protein 16B (eight membrane-spanning domains)	20201213	-
9606	57102	C12orf4	-	-	MIM:616082|HGNC:HGNC:1184|Ensembl:ENSG00000047621	12	12p13.32	chromosome 12 open reading frame 4	protein-coding	C12orf4	chromosome 12 open reading frame 4	O	protein C12orf4	20210123	-
9606	57103	TIGAR	-	C12orf5|FR2BP	MIM:610775|HGNC:HGNC:1185|Ensembl:ENSG00000078237	12	12p13.32	TP53 induced glycolysis regulatory phosphatase	protein-coding	TIGAR	TP53 induced glycolysis regulatory phosphatase	O	fructose-2,6-bisphosphatase TIGAR|TP53-induced glycolysis and apoptosis regulator|fructose-2,6-bisphosphate 2-phosphatase|probable fructose-2,6-bisphosphatase TIGAR|transactivated by NS3TP2 protein	20201124	-
9606	57104	PNPLA2	-	1110001C14Rik|ATGL|FP17548|PEDF-R|TTS-2.2|TTS2|iPLA2zeta	MIM:609059|HGNC:HGNC:30802|Ensembl:ENSG00000177666	11	11p15.5	patatin like phospholipase domain containing 2	protein-coding	PNPLA2	patatin like phospholipase domain containing 2	O	patatin-like phospholipase domain-containing protein 2|IPLA2-zeta|TTS2.2|adipose triglyceride lipase|calcium-independent phospholipase A2|desnutrin|mutant patatin-like phospholipase domain containing 2|pigment epithelium-derived factor|transport-secretion protein 2.2|triglyceride hydrolase	20210103	-
9606	57105	CYSLTR2	-	CYSLT2|CYSLT2R|GPCR21|HG57|HPN321|KPG_011|PSEC0146|hGPCR21	MIM:605666|HGNC:HGNC:18274|Ensembl:ENSG00000152207	13	13q14.2	cysteinyl leukotriene receptor 2	protein-coding	CYSLTR2	cysteinyl leukotriene receptor 2	O	cysteinyl leukotriene receptor 2|G-protein coupled receptor GPCR21|G-protein coupled receptor HG57|cysteinyl leukotriene CysLT2 receptor	20201124	-
9606	57106	NAT14	-	KLP1	HGNC:HGNC:28918|Ensembl:ENSG00000090971	19	19q13.42	N-acetyltransferase 14 (putative)	protein-coding	NAT14	N-acetyltransferase 14 (putative)	O	N-acetyltransferase 14|K562 cell-derived leucine-zipper-like protein 1|K562 cells-derived leucine-zipper-like protein 1|N-acetyltransferase 14 (GCN5-related, putative)	20210103	-
9606	57107	PDSS2	-	C6orf210|COQ10D3|COQ1B|DLP1|bA59I9.3|hDLP1	MIM:610564|HGNC:HGNC:23041|Ensembl:ENSG00000164494	6	6q21	decaprenyl diphosphate synthase subunit 2	protein-coding	PDSS2	decaprenyl diphosphate synthase subunit 2	O	all trans-polyprenyl-diphosphate synthase PDSS2|decaprenyl-diphosphate synthase subunit 2|all-trans-decaprenyl-diphosphate synthase subunit 2|decaprenyl pyrophosphate synthase subunit 2|decaprenyl pyrophosphate synthetase subunit 2|prenyl (decaprenyl) diphosphate synthase, subunit 2|solanesyl-diphosphate synthase subunit 2|subunit 2 of decaprenyl diphosphate synthase	20201219	-
9606	57108	KMT5AP1	-	SET07p|SET7|SETD8P1	HGNC:HGNC:30088	13	13q11	KMT5A pseudogene 1	pseudo	KMT5AP1	KMT5A pseudogene 1	O	PR/SET domain containing protein 07 pseudogene|SET domain containing 8 pseudogene 1	20201124	-
9606	57109	REXO4	-	REX4|XPMC2|XPMC2H	MIM:602930|HGNC:HGNC:12820|Ensembl:ENSG00000148300	9	9q34.2	REX4 homolog, 3'-5' exonuclease	protein-coding	REXO4	REX4 homolog, 3'-5' exonuclease	O	RNA exonuclease 4|REX4, RNA exonuclease 4 homolog|XPMC2 prevents mitotic catastrophe 2 homolog|Xenopus prevents mitotic catastrophe 2 homolog|exonuclease XPMC2	20201206	-
9606	57110	PLAAT1	-	A-C1|H-REV107|HRASLS|HRASLS1|HRSL1|HSD28|PLA/AT1|PLAAT-1	MIM:606487|HGNC:HGNC:14922|Ensembl:ENSG00000127252	3	3q29	phospholipase A and acyltransferase 1	protein-coding	PLAAT1	phospholipase A and acyltransferase 1	O	phospholipase A and acyltransferase 1|H-REV107 protein-related protein|HRAS like suppressor|HRAS-like suppressor 1|phospholipase A/acyltransferase 1|phospholipid-metabolizing enzyme A-C1	20201124	-
9606	57111	RAB25	-	CATX-8|RAB11C	MIM:612942|HGNC:HGNC:18238|Ensembl:ENSG00000132698	1	1q22	RAB25, member RAS oncogene family	protein-coding	RAB25	RAB25, member RAS oncogene family	O	ras-related protein Rab-25	20201124	-
9606	57113	TRPC7	-	TRP7	HGNC:HGNC:20754|Ensembl:ENSG00000069018	5	5q31.1	transient receptor potential cation channel subfamily C member 7	protein-coding	TRPC7	transient receptor potential cation channel subfamily C member 7	O	short transient receptor potential channel 7|likley ortholog of mouse transient receptor potential cation channel, subfamily C, member 7|putative capacitative calcium channel|transient receptor protein 7	20210118	-
9606	57115	PGLYRP4	-	PGLYRPIbeta|PGRP-Ibeta|PGRPIB|SBBI67	MIM:608198|HGNC:HGNC:30015|Ensembl:ENSG00000163218	1	1q21.3	peptidoglycan recognition protein 4	protein-coding	PGLYRP4	peptidoglycan recognition protein 4	O	peptidoglycan recognition protein 4|PGRP-I-beta|peptidoglycan recognition protein I-beta|peptidoglycan recognition protein intermediate beta	20201124	-
9606	57116	ZNF695	-	SBZF3	MIM:616348|HGNC:HGNC:30954|Ensembl:ENSG00000197472	1	1q44	zinc finger protein 695	protein-coding	ZNF695	zinc finger protein 695	O	zinc finger protein 695|zinc finger protein SBZF3	20201213	-
9606	57117	INTS12	-	INT12|PHF22|SBBI22	MIM:611355|HGNC:HGNC:25067|Ensembl:ENSG00000138785	4	4q24	integrator complex subunit 12	protein-coding	INTS12	integrator complex subunit 12	O	integrator complex subunit 12|PHD finger protein 22|hypothetical nuclear factor SBBI22	20201124	-
9606	57118	CAMK1D	-	CKLiK|CaM-K1|CaMKID	MIM:607957|HGNC:HGNC:19341|Ensembl:ENSG00000183049	10	10p13	calcium/calmodulin dependent protein kinase ID	protein-coding	CAMK1D	calcium/calmodulin dependent protein kinase ID	O	calcium/calmodulin-dependent protein kinase type 1D|CAMK1D/ANAPC5 fusion|CaM kinase ID|CamKI-like protein kinase|caM kinase I delta|caM-KI delta|caMKI delta	20201213	-
9606	57119	EPPIN	-	CT71|CT72|SPINLW1|WAP7|WFDC7|dJ461P17.2	MIM:609031|HGNC:HGNC:15932|Ensembl:ENSG00000101448	20	20q13.12	epididymal peptidase inhibitor	protein-coding	EPPIN	epididymal peptidase inhibitor	O	eppin|WAP four-disulfide core domain protein 7|cancer/testis antigen 71|cancer/testis antigen 72|epididymal protease inhibitor|epididymis secretory sperm binding protein|protease inhibitor WAP7|serine peptidase inhibitor-like, with Kunitz and WAP domains 1 (eppin)	20201124	-
9606	57120	GOPC	-	CAL|FIG|GOPC1|PIST|dJ94G16.2	MIM:606845|HGNC:HGNC:17643|Ensembl:ENSG00000047932	6	6q22.1	golgi associated PDZ and coiled-coil motif containing	protein-coding	GOPC	golgi associated PDZ and coiled-coil motif containing	O	Golgi-associated PDZ and coiled-coil motif-containing protein|CFTR-associated ligand|PDZ protein interacting specifically with TC10|PDZ/coiled-coil domain binding partner for the rho-family GTPase TC10|dJ94G16.2 PIST|fused in glioblastoma|golgi-associated PDZ and coiled-coil motif containing protein	20201206	-
9606	57121	LPAR5	-	GPR92|GPR93|KPG_010|LPA5	MIM:606926|HGNC:HGNC:13307|Ensembl:ENSG00000184574	12	12p13.31	lysophosphatidic acid receptor 5	protein-coding	LPAR5	lysophosphatidic acid receptor 5	O	lysophosphatidic acid receptor 5|G protein-coupled receptor 92|G-protein coupled receptor 93|LPA receptor 5|LPA-5	20210110	-
9606	57122	NUP107	-	NPHS11|NUP84|ODG6|ODG6; GAMOS7	MIM:607617|HGNC:HGNC:29914|Ensembl:ENSG00000111581	12	12q15	nucleoporin 107	protein-coding	NUP107	nucleoporin 107	O	nuclear pore complex protein Nup107|nucleoporin 107kDa	20210123	-
9606	57124	CD248	-	CD164L1|TEM1	MIM:606064|HGNC:HGNC:18219|Ensembl:ENSG00000174807	11	11q13.2	CD248 molecule	protein-coding	CD248	CD248 molecule	O	endosialin|2610111G01Rik|CD164 sialomucin-like 1|CD248 antigen, endosialin|CD248 molecule, endosialin|tumor endothelial marker 1	20201206	-
9606	57125	PLXDC1	-	TEM3|TEM7	MIM:606826|HGNC:HGNC:20945|Ensembl:ENSG00000161381	17	17q12	plexin domain containing 1	protein-coding	PLXDC1	plexin domain containing 1	O	plexin domain-containing protein 1|2410003I07Rik|tumor endothelial marker 3|tumor endothelial marker 7	20201124	-
9606	57126	CD177	-	HNA-2a|HNA2A|NB1|NB1 GP|PRV-1|PRV1	MIM:162860|HGNC:HGNC:30072|Ensembl:ENSG00000204936	19	19q13.31	CD177 molecule	protein-coding	CD177	CD177 molecule	O	CD177 antigen|NB1 glycoprotein|cell surface receptor|human neutrophil alloantigen 2a|polycythemia rubra vera protein 1	20201124	-
9606	57127	RHBG	-	SLC42A2	MIM:607079|HGNC:HGNC:14572|Ensembl:ENSG00000132677	1	1q22	Rh family B glycoprotein	protein-coding	RHBG	Rh family B glycoprotein	O	ammonium transporter Rh type B|Rhesus blood group, B glycoprotein	20201124	-
9606	57128	LYRM4	-	C6orf149|CGI-203|COXPD19|ISD11	MIM:613311|HGNC:HGNC:21365|Ensembl:ENSG00000214113	6	6p25.1	LYR motif containing 4	protein-coding	LYRM4	LYR motif containing 4	O	LYR motif-containing protein 4|homolog of yeast Isd11|mitochondrial matrix Nfs1 interacting protein	20201206	-
9606	57129	MRPL47	-	CGI-204|L47mt|MRP-L47|NCM1	MIM:611852|HGNC:HGNC:16652|Ensembl:ENSG00000136522	3	3q26.33	mitochondrial ribosomal protein L47	protein-coding	MRPL47	mitochondrial ribosomal protein L47	O	39S ribosomal protein L47, mitochondrial|mitochondrial large ribosomal subunit protein uL29m|nasopharyngeal carcinoma metastasis-related 1|nasopharyngeal carcinoma metastasis-related protein 1	20210103	-
9606	57130	ATP13A1	-	ATP13A|CGI-152	MIM:619118|HGNC:HGNC:24215|Ensembl:ENSG00000105726	19	19p13.11	ATPase 13A1	protein-coding	ATP13A1	ATPase 13A1	O	manganese-transporting ATPase 13A1|ATPase type 13A1|cation transporting ATPase|probable cation-transporting ATPase 13A1	20210103	-
9606	57132	CHMP1B	-	C10orf2|C18-ORF2|C18orf2|CHMP1.5|Vps46-2|Vps46B|hVps46-2	MIM:606486|HGNC:HGNC:24287|Ensembl:ENSG00000255112	18	18p11.21	charged multivesicular body protein 1B	protein-coding	CHMP1B	charged multivesicular body protein 1B	O	charged multivesicular body protein 1b|chromatin modifying protein 1B|chromatin-modifying protein 1b|vacuolar protein sorting 46-2|vacuolar protein sorting-associated protein 46-2	20201124	-
9606	57134	MAN1C1	-	HMIC|MAN1A3|MAN1C|pp6318	MIM:616772|HGNC:HGNC:19080|Ensembl:ENSG00000117643	1	1p36.11	mannosidase alpha class 1C member 1	protein-coding	MAN1C1	mannosidase alpha class 1C member 1	O	mannosyl-oligosaccharide 1,2-alpha-mannosidase IC|1,2-alpha-mannosidase IC|processing alpha-1,2-mannosidase IC	20201124	-
9606	57135	DAZ4	-	pDP1680|pDP1681	MIM:400048|HGNC:HGNC:15966|Ensembl:ENSG00000205916	Y	Yq11.23	deleted in azoospermia 4	protein-coding	DAZ4	deleted in azoospermia 4	O	deleted in azoospermia protein 4	20201208	-
9606	57136	APMAP	-	BSCv|C20orf3	MIM:615884|HGNC:HGNC:13238|Ensembl:ENSG00000101474	20	20p11.21	adipocyte plasma membrane associated protein	protein-coding	APMAP	adipocyte plasma membrane associated protein	O	adipocyte plasma membrane-associated protein|protein BSCv	20210103	-
9606	57139	RGL3	-	-	MIM:616743|HGNC:HGNC:30282|Ensembl:ENSG00000205517	19	19p13.2	ral guanine nucleotide dissociation stimulator like 3	protein-coding	RGL3	ral guanine nucleotide dissociation stimulator like 3	O	ral guanine nucleotide dissociation stimulator-like 3|RalGEF-like protein 3, mouse homolog|ralGDS-like 3	20201213	-
9606	57140	RNPEPL1	-	-	MIM:605287|HGNC:HGNC:10079|Ensembl:ENSG00000142327	2	2q37.3	arginyl aminopeptidase like 1	protein-coding	RNPEPL1	arginyl aminopeptidase like 1	O	aminopeptidase RNPEPL1|RNPEP-like 1|aminopeptidase B-like 1|argininyl aminopeptidase-like 1|arginyl aminopeptidase (aminopeptidase B)-like 1|methionyl aminopeptidase	20201124	-
9606	57142	RTN4	-	ASY|NI220/250|NOGO|NSP|NSP-CL|Nbla00271|Nbla10545|RTN-X|RTN4-A|RTN4-B1|RTN4-B2|RTN4-C	MIM:604475|HGNC:HGNC:14085|Ensembl:ENSG00000115310	2	2p16.1	reticulon 4	protein-coding	RTN4	reticulon 4	O	reticulon-4|Human NogoA|My043 protein|foocen|neurite growth inhibitor 220|neurite outgrowth inhibitor|neuroendocrine-specific protein C homolog|reticulon 5	20210103	-
9606	57143	ADCK1	-	-	HGNC:HGNC:19038|Ensembl:ENSG00000063761	14	14q24.3	aarF domain containing kinase 1	protein-coding	ADCK1	aarF domain containing kinase 1	O	aarF domain-containing protein kinase 1	20201124	-
9606	57144	PAK5	-	PAK7	MIM:608038|HGNC:HGNC:15916|Ensembl:ENSG00000101349	20	20p12.2	p21 (RAC1) activated kinase 5	protein-coding	PAK5	p21 (RAC1) activated kinase 5	O	serine/threonine-protein kinase PAK 5|PAK-5|PAK-7|p21 (RAC1) activated kinase 7|p21 protein (Cdc42/Rac)-activated kinase 7|p21(CDKN1A)-activated kinase 7|p21-activated kinase 5|p21-activated kinase 7|p21CDKN1A-activated kinase 7|protein kinase PAK5|serine/threonine-protein kinase PAK 7|serine/threonine-protein kinase PAK7	20201213	-
9606	57146	TMEM159	-	-	MIM:611304|HGNC:HGNC:30136|Ensembl:ENSG00000011638	16	16p12.3	transmembrane protein 159	protein-coding	TMEM159	transmembrane protein 159	O	lipid droplet assembly factor 1|PROMETHIN	20210103	-
9606	57147	SCYL3	-	PACE-1|PACE1	MIM:608192|HGNC:HGNC:19285|Ensembl:ENSG00000000457	1	1q24.2	SCY1 like pseudokinase 3	protein-coding	SCYL3	SCY1 like pseudokinase 3	O	protein-associating with the carboxyl-terminal domain of ezrin|SCY1-like 3|SCY1-like protein 3|SCY1-like, kinase-like 3|ezrin-binding partner PACE-1 (PACE-1)|ezrin-binding protein PACE-1	20201206	-
9606	57148	RALGAPB	-	KIAA1219|RalGAPbeta	MIM:618833|HGNC:HGNC:29221|Ensembl:ENSG00000170471	20	20q11.23	Ral GTPase activating protein non-catalytic subunit beta	protein-coding	RALGAPB	Ral GTPase activating protein non-catalytic subunit beta	O	ral GTPase-activating protein subunit beta|Ral GTPase activating protein non-catalytic beta subunit|Ral GTPase activating protein, beta subunit (non-catalytic)	20201124	-
9606	57149	LYRM1	-	A211C6.1	MIM:614709|HGNC:HGNC:25074|Ensembl:ENSG00000102897	16	16p12.3	LYR motif containing 1	protein-coding	LYRM1	LYR motif containing 1	O	LYR motif-containing protein 1	20201124	-
9606	57150	SMIM8	-	C6orf162|dJ102H19.2	HGNC:HGNC:21401|Ensembl:ENSG00000111850	6	6q15	small integral membrane protein 8	protein-coding	SMIM8	small integral membrane protein 8	O	small integral membrane protein 8|UPF0708 protein C6orf162	20201124	-
9606	57151	LYZL6	-	HEL-S-6a|LYC1|LYZB|PRO1485|TKAL754|UNQ754	MIM:612751|HGNC:HGNC:29614|Ensembl:ENSG00000275722	17	17q12	lysozyme like 6	protein-coding	LYZL6	lysozyme like 6	O	lysozyme-like protein 6|epididymis secretory sperm binding protein Li 6a|lysozyme B|lysozyme homolog	20201124	-
9606	57152	SLURP1	-	ANUP|ARS|ArsB|LY6-MT|LY6LS|MDM	MIM:606119|HGNC:HGNC:18746|Ensembl:ENSG00000126233	8	8q24.3	secreted LY6/PLAUR domain containing 1	protein-coding	SLURP1	secreted LY6/PLAUR domain containing 1	O	secreted Ly-6/uPAR-related protein 1|ARS(component B)-81/S|SLURP-1|anti-neoplastic urinary protein|lymphocyte antigen 6-like secreted|secreted Ly6/uPAR related protein 1	20201124	-
9606	57153	SLC44A2	-	CTL2|PP1292	MIM:606106|HGNC:HGNC:17292|Ensembl:ENSG00000129353	19	19p13.2	solute carrier family 44 member 2	protein-coding	SLC44A2	solute carrier family 44 member 2	O	choline transporter-like protein 2|solute carrier family 44 (choline transporter), member 2|testicular tissue protein Li 47	20210103	-
9606	57154	SMURF1	-	-	MIM:605568|HGNC:HGNC:16807|Ensembl:ENSG00000198742	7	7q22.1	SMAD specific E3 ubiquitin protein ligase 1	protein-coding	SMURF1	SMAD specific E3 ubiquitin protein ligase 1	O	E3 ubiquitin-protein ligase SMURF1|E3 ubiquitin ligase SMURF1|HECT-type E3 ubiquitin transferase SMURF1|Smad ubiquitination regulatory factor 1|Smad-specific E3 ubiquitin ligase 1|hSMURF1	20201213	-
9606	57156	TMEM63C	-	C14orf171|CSC1|hsCSC1	HGNC:HGNC:23787|Ensembl:ENSG00000165548	14	14q24.3	transmembrane protein 63C	protein-coding	TMEM63C	transmembrane protein 63C	O	calcium permeable stress-gated cation channel 1|calcium permeable stress-gated cation channel 1 homolog	20201124	-
9606	57157	PHTF2	-	-	MIM:616785|HGNC:HGNC:13411|Ensembl:ENSG00000006576	7	7q11.23-q21.11	putative homeodomain transcription factor 2	protein-coding	PHTF2	putative homeodomain transcription factor 2	O	protein PHTF2|putative homeodomain transcription factor 2	20201213	-
9606	57158	JPH2	-	CMH17|JP-2|JP2	MIM:605267|HGNC:HGNC:14202|Ensembl:ENSG00000149596	20	20q13.12	junctophilin 2	protein-coding	JPH2	junctophilin 2	O	junctophilin-2|junctophilin type 2	20201206	-
9606	57159	TRIM54	-	MURF|MURF-3|RNF30|muRF3	MIM:606474|HGNC:HGNC:16008|Ensembl:ENSG00000138100	2	2p23.3	tripartite motif containing 54	protein-coding	TRIM54	tripartite motif containing 54	O	tripartite motif-containing protein 54|muscle-specific RING finger protein 3|ring finger protein 30	20201124	-
9606	57160	TBX23P	-	TBX23	HGNC:HGNC:11601	1	1q25	T-box transcription factor 23, pseudogene	pseudo	TBX23P	T-box transcription factor 23, pseudogene	O	T-box 23, pseudogene	20200624	-
9606	57161	PELI2	-	-	MIM:614798|HGNC:HGNC:8828|Ensembl:ENSG00000139946	14	14q22.3	pellino E3 ubiquitin protein ligase family member 2	protein-coding	PELI2	pellino E3 ubiquitin protein ligase family member 2	O	E3 ubiquitin-protein ligase pellino homolog 2|RING-type E3 ubiquitin transferase pellino homolog 2|pellino homolog 2|pellino-2|protein pellino homolog 2	20201124	-
9606	57162	PELI1	-	-	MIM:614797|HGNC:HGNC:8827|Ensembl:ENSG00000197329	2	2p14	pellino E3 ubiquitin protein ligase 1	protein-coding	PELI1	pellino E3 ubiquitin protein ligase 1	O	E3 ubiquitin-protein ligase pellino homolog 1|RING-type E3 ubiquitin transferase pellino homolog 1|pellino homolog 1|pellino-1|pellino-related intracellular-signaling molecule|protein pellino homolog 1	20201124	-
9606	57165	GJC2	-	CX46.6|Cx47|GJA12|HLD2|LMPH1C|LMPHM3|PMLDAR|SPG44	MIM:608803|HGNC:HGNC:17494|Ensembl:ENSG00000198835	1	1q42.13	gap junction protein gamma 2	protein-coding	GJC2	gap junction protein gamma 2	O	gap junction gamma-2 protein|connexin-46.6|connexin-47|gap junction alpha-12 protein|gap junction protein, gamma 2, 47kDa	20201124	-
9606	57167	SALL4	-	DRRS|HSAL4|ZNF797	MIM:607343|HGNC:HGNC:15924|Ensembl:ENSG00000101115	20	20q13.2	spalt like transcription factor 4	protein-coding	SALL4	spalt like transcription factor 4	O	sal-like protein 4|zinc finger protein 797|zinc finger protein SALL4	20210116	-
9606	57168	ASPHD2	-	-	HGNC:HGNC:30437|Ensembl:ENSG00000128203	22	22q12.1	aspartate beta-hydroxylase domain containing 2	protein-coding	ASPHD2	aspartate beta-hydroxylase domain containing 2	O	aspartate beta-hydroxylase domain-containing protein 2	20210114	-
9606	57169	ZNFX1	-	-	MIM:618931|HGNC:HGNC:29271|Ensembl:ENSG00000124201	20	20q13.13	zinc finger NFX1-type containing 1	protein-coding	ZNFX1	zinc finger NFX1-type containing 1	O	NFX1-type zinc finger-containing protein 1	20201124	-
9606	57171	DOLPP1	-	LSFR2	MIM:614516|HGNC:HGNC:29565|Ensembl:ENSG00000167130	9	9q34.11	dolichyldiphosphatase 1	protein-coding	DOLPP1	dolichyldiphosphatase 1	O	dolichyldiphosphatase 1|dolichyl pyrophosphate phosphatase 1|linked to Surfeit genes in Fugu rubripes 2	20201124	-
9606	57172	CAMK1G	-	CLICK3|CLICKIII|VWS1|dJ272L16.1	MIM:614994|HGNC:HGNC:14585|Ensembl:ENSG00000008118	1	1q32.2	calcium/calmodulin dependent protein kinase IG	protein-coding	CAMK1G	calcium/calmodulin dependent protein kinase IG	O	calcium/calmodulin-dependent protein kinase type 1G|CLICK III|caM kinase I gamma|caM kinase IG|caM-KI gamma|caMK-like CREB kinase III|caMKI gamma|caMKIG	20201124	-
9606	57175	CORO1B	-	CORONIN-2	MIM:609849|HGNC:HGNC:2253|Ensembl:ENSG00000172725	11	11q13.2	coronin 1B	protein-coding	CORO1B	coronin 1B	O	coronin-1B|coronin, actin binding protein, 1B	20201206	-
9606	57176	VARS2	-	COXPD20|VALRS|VARS2L|VARSL	MIM:612802|HGNC:HGNC:21642|Ensembl:ENSG00000137411	6	6p21.33	valyl-tRNA synthetase 2, mitochondrial	protein-coding	VARS2	valyl-tRNA synthetase 2, mitochondrial	O	valine--tRNA ligase, mitochondrial|valine tRNA ligase 2, mitochondrial (putative)|valyl-tRNA synthetase like	20201206	-
9606	57178	ZMIZ1	-	MIZ|NEDDFSA|RAI17|TRAFIP10|ZIMP10	MIM:607159|HGNC:HGNC:16493|Ensembl:ENSG00000108175	10	10q22.3	zinc finger MIZ-type containing 1	protein-coding	ZMIZ1	zinc finger MIZ-type containing 1	O	zinc finger MIZ domain-containing protein 1|retinoic acid induced 17|zinc finger-containing, Miz1, PIAS-like protein on chromosome 10	20210123	-
9606	57179	KIAA1191	-	p33MONOX|p60MONOX	HGNC:HGNC:29209|Ensembl:ENSG00000122203	5	5q35.2	KIAA1191	protein-coding	KIAA1191	KIAA1191	O	putative monooxygenase p33MONOX|brain-derived rescue factor p60MONOX|flavin monooxygenase motif-containing protein of 33 kDa|flavine monooxygenase motif-containing protein of 33 kDa|p60MONOX brain-derived rescue factor	20210114	-
9606	57180	ACTR3B	-	ARP11|ARP3BETA	HGNC:HGNC:17256|Ensembl:ENSG00000133627	7	7q36.1-q36.2	actin related protein 3B	protein-coding	ACTR3B	actin related protein 3B	O	actin-related protein 3B|ARP3 actin related protein 3 homolog B|ARP3-beta|actin-like protein 3B|actin-related protein 3-beta|actin-related protein ARP4|actin-related protein Arp11	20210103	-
9606	57181	SLC39A10	-	LZT-Hs2	MIM:608733|HGNC:HGNC:20861|Ensembl:ENSG00000196950	2	2q32.3	solute carrier family 39 member 10	protein-coding	SLC39A10	solute carrier family 39 member 10	O	zinc transporter ZIP10|ZIP-10|solute carrier family 39 (metal ion transporter), member 10|solute carrier family 39 (zinc transporter), member 10|zrt- and Irt-like protein 10	20201213	-
9606	57182	ANKRD50	-	-	HGNC:HGNC:29223|Ensembl:ENSG00000151458	4	4q28.1	ankyrin repeat domain 50	protein-coding	ANKRD50	ankyrin repeat domain 50	O	ankyrin repeat domain-containing protein 50	20201124	-
9606	57184	FAM219B	-	C15orf17	HGNC:HGNC:24695|Ensembl:ENSG00000178761	15	15q24.1-q24.2	family with sequence similarity 219 member B	protein-coding	FAM219B	family with sequence similarity 219 member B	O	protein FAM219B|uncharacterized protein C15orf17	20201124	-
9606	57185	NIPAL3	-	DJ462O23.2|NPAL3|SLC57A5	HGNC:HGNC:25233|Ensembl:ENSG00000001461	1	1p36.11	NIPA like domain containing 3	protein-coding	NIPAL3	NIPA like domain containing 3	O	NIPA-like protein 3	20201206	-
9606	57186	RALGAPA2	-	AS250|C20orf74|bA287B20.1|dJ1049G11|dJ1049G11.4|p220	MIM:618836|HGNC:HGNC:16207|Ensembl:ENSG00000188559	20	20p11.23	Ral GTPase activating protein catalytic subunit alpha 2	protein-coding	RALGAPA2	Ral GTPase activating protein catalytic subunit alpha 2	O	ral GTPase-activating protein subunit alpha-2|250 kDa substrate of Akt|Ral GTPase activating protein catalytic alpha subunit 2|Ral GTPase activating protein, alpha subunit 2 (catalytic)|RapGAPalpha2|akt substrate AS250|ral GTPase-activating protein alpha subunit 2	20201124	-
9606	57187	THOC2	-	CXorf3|MRX12|MRX35|THO2|dJ506G2.1|hTREX120	MIM:300395|HGNC:HGNC:19073|Ensembl:ENSG00000125676	X	Xq25	THO complex 2	protein-coding	THOC2	THO complex 2	O	THO complex subunit 2|mental retardation, X-linked 12|mental retardation, X-linked 35	20210103	-
9606	57188	ADAMTSL3	-	ADAMTSL-3	MIM:609199|HGNC:HGNC:14633|Ensembl:ENSG00000156218	15	15q25.2	ADAMTS like 3	protein-coding	ADAMTSL3	ADAMTS like 3	O	ADAMTS-like protein 3|a disintegrin-like and metalloprotease domain with thrombospondin type I motifs-like 3|punctin-2	20201124	-
9606	57189	DENND11	-	KIAA1147|LCHN|PRO2561	HGNC:HGNC:29472|Ensembl:ENSG00000257093	7	7q34	DENN domain containing 11	protein-coding	DENND11	DENN domain containing 11	O	DENN domain-containing protein 11|predicted protein of HQ2561|protein LCHN	20201213	-
9606	57190	SELENON	-	CFTD|MDRS1|RSMD1|RSS|SELN|SEPN1	MIM:606210|HGNC:HGNC:15999|Ensembl:ENSG00000162430	1	1p36.11	selenoprotein N	protein-coding	SELENON	selenoprotein N	O	selenoprotein N|selenoprotein N, 1	20210114	-
9606	57191	VN1R1	-	V1RL1|VNR19I1|ZVNH1|ZVNR1	MIM:605234|HGNC:HGNC:13548|Ensembl:ENSG00000178201	19	19q13.43	vomeronasal 1 receptor 1	protein-coding	VN1R1	vomeronasal 1 receptor 1	O	vomeronasal type-1 receptor 1|G-protein coupled receptor GPCR24|V1R-like 1|V1r-like receptor 1|V3r-related gene protein|hGPCR24|vomeronasal olfactory receptor chromosome 19 subtype I member 1|vomeronasal olfactory receptor, (chromosome 19) subtype I, member 1	20201124	-
9606	57192	MCOLN1	-	MG-2|ML1|ML4|MLIV|MST080|MSTP080|TRP-ML1|TRPM-L1|TRPML1	MIM:605248|HGNC:HGNC:13356|Ensembl:ENSG00000090674	19	19p13.2	mucolipin TRP cation channel 1	protein-coding	MCOLN1	mucolipin TRP cation channel 1	O	mucolipin-1|mucolipidin|mucolipidosis type IV protein|mucolipin 1|transient receptor potential cation channel mucolipin subfamily member 1|transient receptor potential channel mucolipin 1|transient receptor potential mucolipin 1	20210103	-
9606	57194	ATP10A	-	ATP10C|ATPVA|ATPVC	MIM:605855|HGNC:HGNC:13542|Ensembl:ENSG00000206190	15	15q12	ATPase phospholipid transporting 10A (putative)	protein-coding	ATP10A	ATPase phospholipid transporting 10A (putative)	O	probable phospholipid-transporting ATPase VA|ATPase type IV, phospholipid transporting (P-type)|ATPase, Class V, type 10C|ATPase, class V, type 10A|P4-ATPase flippase complex alpha subunit ATP10A|aminophospholipid translocase VA|phospholipid-transporting ATPase VA	20201213	-
9606	57198	ATP8B2	-	ATPID	MIM:605867|HGNC:HGNC:13534|Ensembl:ENSG00000143515	1	1q21.3	ATPase phospholipid transporting 8B2	protein-coding	ATP8B2	ATPase phospholipid transporting 8B2	O	phospholipid-transporting ATPase ID|36/8-9 fusion protein with epitope for anti-lectin antibody|ATPase, aminophospholipid transporter, class I, type 8B, member 2|ATPase, class I, type 8B, member 2|P4-ATPase flippase complex alpha subunit ATP8B2|probable phospholipid-transporting ATPase ID	20201213	-
9606	57205	ATP10D	-	ATPVD	HGNC:HGNC:13549|Ensembl:ENSG00000145246	4	4p12	ATPase phospholipid transporting 10D (putative)	protein-coding	ATP10D	ATPase phospholipid transporting 10D (putative)	O	probable phospholipid-transporting ATPase VD|ATPase, class V, type 10D|P4-ATPase flippase complex alpha subunit ATP10D|type IV aminophospholipid transporting ATPase	20201213	-
9606	57209	ZNF248	-	bA162G10.3	HGNC:HGNC:13041|Ensembl:ENSG00000198105	10	10p11.21	zinc finger protein 248	protein-coding	ZNF248	zinc finger protein 248	O	zinc finger protein 248|KRAB protein domain|Kruppel-type zinc finger protein|bA162G10.3 (zinc finger protein)	20201213	-
9606	57210	SLC45A4	-	-	HGNC:HGNC:29196|Ensembl:ENSG00000022567	8	8q24.3	solute carrier family 45 member 4	protein-coding	SLC45A4	solute carrier family 45 member 4	O	solute carrier family 45 member 4	20201124	-
9606	57211	ADGRG6	-	APG1|DREG|GPR126|LCCS9|PR126|PS1TP2|VIGR	MIM:612243|HGNC:HGNC:13841|Ensembl:ENSG00000112414	6	6q24.2	adhesion G protein-coupled receptor G6	protein-coding	ADGRG6	adhesion G protein-coupled receptor G6	O	adhesion G-protein coupled receptor G6|G-protein coupled receptor 126|HBV PreS1-transactivated protein 2|developmentally regulated G-protein-coupled receptor|vascular-inducible G protein-coupled receptor	20201213	-
9606	57212	TP73-AS1	-	KIAA0495|PDAM	HGNC:HGNC:29052|Ensembl:ENSG00000227372	1	1p36.32	TP73 antisense RNA 1	ncRNA	TP73-AS1	TP73 antisense RNA 1	O	TP73 antisense RNA 1 (non-protein coding)|p53-dependent apoptosis modulator	20201124	-
9606	57213	SPRYD7	-	C13orf1|CLLD6	MIM:607866|HGNC:HGNC:14297|Ensembl:ENSG00000123178	13	13q14.2	SPRY domain containing 7	protein-coding	SPRYD7	SPRY domain containing 7	O	SPRY domain-containing protein 7|CLL deletion region gene 6 protein|chronic lymphocytic leukemia deletion region gene 6 protein|epididymis secretory sperm binding protein	20201124	-
9606	57214	CEMIP	-	CCSP1|HYBID|KIAA1199|TMEM2L	MIM:608366|HGNC:HGNC:29213|Ensembl:ENSG00000103888	15	15q25.1	cell migration inducing hyaluronidase 1	protein-coding	CEMIP	cell migration inducing hyaluronidase 1	O	cell migration-inducing and hyaluronan-binding protein|cell migration inducing hyaluronan binding protein|cell migration inducing protein, hyaluronan binding|colon cancer secreted protein 1|hyaluronan-binding protein involved in hyaluronan depolymerization	20210110	-
9606	57215	THAP11	-	CTG-B43a|CTG-B45d|HRIHFB2206|RONIN	MIM:609119|HGNC:HGNC:23194|Ensembl:ENSG00000168286	16	16q22.1	THAP domain containing 11	protein-coding	THAP11	THAP domain containing 11	O	THAP domain-containing protein 11	20201219	-
9606	57216	VANGL2	-	LPP1|LTAP|STB1|STBM|STBM1	MIM:600533|HGNC:HGNC:15511|Ensembl:ENSG00000162738	1	1q23.2	VANGL planar cell polarity protein 2	protein-coding	VANGL2	VANGL planar cell polarity protein 2	O	vang-like protein 2|loop-tail protein 1 homolog|loop-tail-associated protein|strabismus 1|van Gogh-like protein 2|vang-like 2 (van gogh, Drosophila)	20201213	-
9606	57217	TTC7A	-	GIDID|MINAT|TTC7	MIM:609332|HGNC:HGNC:19750|Ensembl:ENSG00000068724	2	2p21	tetratricopeptide repeat domain 7A	protein-coding	TTC7A	tetratricopeptide repeat domain 7A	O	tetratricopeptide repeat protein 7A|TPR repeat protein 7A	20201205	-
9606	57221	ARFGEF3	-	A7322|BIG3|C6orf92|KIAA1244|PPP1R33|dJ171N11.1	MIM:617411|HGNC:HGNC:21213|Ensembl:ENSG00000112379	6	6q23.3-q24.1	ARFGEF family member 3	protein-coding	ARFGEF3	ARFGEF family member 3	O	brefeldin A-inhibited guanine nucleotide-exchange protein 3|protein phosphatase 1, regulatory subunit 33	20201124	-
9606	57222	ERGIC1	-	AMC2|AMCN|ERGIC-32|ERGIC32|NET24	MIM:617946|HGNC:HGNC:29205|Ensembl:ENSG00000113719	5	5q35.1	endoplasmic reticulum-golgi intermediate compartment 1	protein-coding	ERGIC1	endoplasmic reticulum-golgi intermediate compartment 1	O	endoplasmic reticulum-Golgi intermediate compartment protein 1|ER-Golgi intermediate compartment 32 kDa protein|endoplasmic reticulum-golgi intermediate compartment (ERGIC) 1|endoplasmic reticulum-golgi intermediate compartment 32 kDa protein	20210123	-
9606	57223	PPP4R3B	-	FLFL2|PP4R3B|PSY2|SMEK2|smk1	MIM:610352|HGNC:HGNC:29267|Ensembl:ENSG00000275052	2	2p16.1	protein phosphatase 4 regulatory subunit 3B	protein-coding	PPP4R3B	protein phosphatase 4 regulatory subunit 3B	O	serine/threonine-protein phosphatase 4 regulatory subunit 3B|SMEK homolog 2, suppressor of mek1	20201124	-
9606	57224	NHSL1	-	C6orf63	HGNC:HGNC:21021|Ensembl:ENSG00000135540	6	6q24.1	NHS like 1	protein-coding	NHSL1	NHS like 1	O	NHS-like protein 1	20201124	-
9606	57226	LYRM2	-	DJ122O8.2	HGNC:HGNC:25229|Ensembl:ENSG00000083099	6	6q15	LYR motif containing 2	protein-coding	LYRM2	LYR motif containing 2	O	LYR motif-containing protein 2	20201124	-
9606	57228	SMAGP	-	hSMAGP	HGNC:HGNC:26918|Ensembl:ENSG00000170545	12	12q13.13	small cell adhesion glycoprotein	protein-coding	SMAGP	small cell adhesion glycoprotein	O	small cell adhesion glycoprotein|small cell transmembrane and glycosylated protein|small trans-membrane and glycosylated protein|small transmembrane and glycosylated protein	20201213	-
9606	57231	SNX14	-	RGS-PX2|SCAR20	MIM:616105|HGNC:HGNC:14977|Ensembl:ENSG00000135317	6	6q14.3	sorting nexin 14	protein-coding	SNX14	sorting nexin 14	O	sorting nexin-14	20210103	-
9606	57232	ZNF630	-	dJ54B20.2	MIM:300819|HGNC:HGNC:28855|Ensembl:ENSG00000221994	X	Xp11.23	zinc finger protein 630	protein-coding	ZNF630	zinc finger protein 630	O	zinc finger protein 630|dJ54B20.2 (novel KRAB box containing C2H2 type zinc finger protein)	20201124	-
9606	57234	LINC00869	-	FAM91A2	HGNC:HGNC:29050|Ensembl:ENSG00000277147	1	1q21.2	long intergenic non-protein coding RNA 869	ncRNA	LINC00869	long intergenic non-protein coding RNA 869	O	family with sequence similarity 91, member A2	20201124	-
9606	57282	SLC4A10	-	NBCn2|NCBE	MIM:605556|HGNC:HGNC:13811|Ensembl:ENSG00000144290	2	2q24.2	solute carrier family 4 member 10	protein-coding	SLC4A10	solute carrier family 4 member 10	O	sodium-driven chloride bicarbonate exchanger|solute carrier family 4, sodium bicarbonate cotransporter-like, member 10|solute carrier family 4, sodium bicarbonate transporter, member 10	20201124	-
9606	57289	IGHV7-4-1	-	IGHV7-41|IGHV741	HGNC:HGNC:5665|Ensembl:ENSG00000282122|IMGT/GENE-DB:IGHV7-4-1	14	14q32.33	immunoglobulin heavy variable 7-4-1	other	IGHV7-4-1	immunoglobulin heavy variable 7-4-1	O	-	20201124	-
9606	57290	IGHV3-30-3	-	IGHV3-3|IGHV3303	HGNC:HGNC:5593|IMGT/GENE-DB:IGHV3-30-3	14	14q32.33	immunoglobulin heavy variable 3-30-3	other	IGHV3-30-3	immunoglobulin heavy variable 3-30-3	O	-	20190512	-
9606	57291	DANCR	-	AGU2|ANCR|KIAA0114|SNHG13|lncRNA-ANCR	MIM:614625|HGNC:HGNC:28964|Ensembl:ENSG00000226950	4	4q12	differentiation antagonizing non-protein coding RNA	ncRNA	DANCR	differentiation antagonizing non-protein coding RNA	O	adipogenesis up-regulated transcript 2|anti-differentiation ncRNA|anti-differentiation noncoding RNA|small nucleolar RNA host gene 13 (non-protein coding)	20210118	-
9606	57292	KIR2DL5A	-	CD158F|KIR2DL5|KIR2DL5.1|KIR2DL5.3	MIM:605305|HGNC:HGNC:16345	19	19p13.3	killer cell immunoglobulin like receptor, two Ig domains and long cytoplasmic tail 5A	protein-coding	KIR2DL5A	killer cell immunoglobulin like receptor, two Ig domains and long cytoplasmic tail 5A	O	killer cell immunoglobulin-like receptor 2DL5A|killer cell immunoglobulin-like receptor KIR2DL5A|killer cell immunoglobulin-like receptor, two domains, long cytoplasmic tail, 5|killer cell immunoglobulin-like receptor, two domains, long cytoplasmic tail, 5A	20201124	-
9606	57306	CUP2Q35	-	C2DUPq35|SD1|SDTY1	MIM:185900	2	2q34-q36	Syndactyly, type I	unknown	-	-	-	-	20190816	-
9606	57309	SPG14	-	-	MIM:605229	3	3q27-q28	spastic paraplegia 14 (autosomal recessive)	unknown	-	-	-	-	20191002	-
9606	57324	TSE2	-	-	MIM:601136	2	-	transsuppressor of expression 2	unknown	-	-	-	-	20200625	-
9606	57325	KAT14	-	ATAC2|CRP2BP|CSRP2BP|PRO1194|dJ717M23.1	MIM:617501|HGNC:HGNC:15904|Ensembl:ENSG00000149474	20	20p11.23	lysine acetyltransferase 14	protein-coding	KAT14	lysine acetyltransferase 14	O	cysteine-rich protein 2-binding protein|ADA2A-containing complex subunit 2|ATAC component 2 homolog|CRP2 binding partner|CRP2 binding protein|CSRP2-binding protein	20201213	-
9606	57326	PBXIP1	-	HPIP	MIM:618819|HGNC:HGNC:21199|Ensembl:ENSG00000163346	1	1q21.3	PBX homeobox interacting protein 1	protein-coding	PBXIP1	PBX homeobox interacting protein 1	O	pre-B-cell leukemia transcription factor-interacting protein 1|hematopoietic PBX-interacting protein|pre-B-cell leukemia homeobox interacting protein 1	20210103	-
9606	57332	CBX8	-	PC3|RC1	MIM:617354|HGNC:HGNC:15962|Ensembl:ENSG00000141570	17	17q25.3	chromobox 8	protein-coding	CBX8	chromobox 8	O	chromobox protein homolog 8|Pc class 3 homolog|chromobox homolog 8 (Pc class homolog, Drosophila)|polycomb 3|rectachrome 1	20210118	-
9606	57333	RCN3	-	RLP49	MIM:619032|HGNC:HGNC:21145|Ensembl:ENSG00000142552	19	19q13.33	reticulocalbin 3	protein-coding	RCN3	reticulocalbin 3	O	reticulocalbin-3|EF-hand calcium-binding protein RLP49|reticulocabin|reticulocalbin 3, EF-hand calcium binding domain	20201213	-
9606	57335	ZNF286A	-	ZNF286	HGNC:HGNC:13501|Ensembl:ENSG00000187607	17	17p12	zinc finger protein 286A	protein-coding	ZNF286A	zinc finger protein 286A	O	zinc finger protein 286A|zinc finger protein ZNF286	20201124	-
9606	57336	ZNF287	-	ZKSCAN13|ZSCAN45	HGNC:HGNC:13502|Ensembl:ENSG00000141040	17	17p11.2	zinc finger protein 287	protein-coding	ZNF287	zinc finger protein 287	O	zinc finger protein 287|zinc finger protein with KRAB and SCAN domains 13	20201213	-
9606	57337	SENP7	-	-	MIM:612846|HGNC:HGNC:30402|Ensembl:ENSG00000138468	3	3q12.3	SUMO specific peptidase 7	protein-coding	SENP7	SUMO specific peptidase 7	O	sentrin-specific protease 7|SUMO-1-specific protease 2|SUMO1/sentrin specific peptidase 7|sentrin/SUMO-specific protease SENP7	20201124	-
9606	57338	JPH3	-	CAGL237|HDL2|JP-3|JP3|TNRC22	MIM:605268|HGNC:HGNC:14203|Ensembl:ENSG00000154118	16	16q24.2	junctophilin 3	protein-coding	JPH3	junctophilin 3	O	junctophilin-3|junctophilin type 3|trinucleotide repeat containing 22	20201206	-
9606	57343	ZNF304	-	-	MIM:613840|HGNC:HGNC:13505|Ensembl:ENSG00000131845	19	19q13.43	zinc finger protein 304	protein-coding	ZNF304	zinc finger protein 304	O	zinc finger protein 304|KRAB-containing zinc finger protein	20201124	-
9606	57348	TTYH1	-	-	MIM:605784|HGNC:HGNC:13476|Ensembl:ENSG00000167614	19	19q13.42	tweety family member 1	protein-coding	TTYH1	tweety family member 1	O	protein tweety homolog 1|hTTY1|tweety homolog 1	20201213	-
9606	57369	GJD2	-	CX36|GJA9	MIM:607058|HGNC:HGNC:19154|Ensembl:ENSG00000159248	15	15q14	gap junction protein delta 2	protein-coding	GJD2	gap junction protein delta 2	O	gap junction delta-2 protein|connexin-36|gap junction alpha-9 protein|gap junction protein, delta 2, 36kDa	20201213	-
9606	57379	AICDA	-	AID|ARP2|CDA2|HEL-S-284|HIGM2	MIM:605257|HGNC:HGNC:13203|Ensembl:ENSG00000111732	12	12p13.31	activation induced cytidine deaminase	protein-coding	AICDA	activation induced cytidine deaminase	O	single-stranded DNA cytosine deaminase|cytidine aminohydrolase|epididymis secretory protein Li 284|integrated into Burkitt's lymphoma cell line Ramos	20210110	-
9606	57380	MRS2	-	HPT|MRS2L	HGNC:HGNC:13785|Ensembl:ENSG00000124532	6	6p22.3	magnesium transporter MRS2	protein-coding	MRS2	magnesium transporter MRS2	O	magnesium transporter MRS2 homolog, mitochondrial|MRS2, magnesium transporter|MRS2-like protein|MRS2-like, magnesium homeostasis factor|putative magnesium transporter	20201124	-
9606	57381	RHOJ	-	ARHJ|RASL7B|TC10B|TCL	MIM:607653|HGNC:HGNC:688|Ensembl:ENSG00000126785	14	14q23.2	ras homolog family member J	protein-coding	RHOJ	ras homolog family member J	O	rho-related GTP-binding protein RhoJ|RAS-like, family 7, member B|TC10-like Rho GTPase|ras homolog gene family, member J|ras-like protein family member 7B|tc10-like GTP-binding protein	20201124	-
9606	57393	CLTRN	-	NX-17|NX17|TMEM27	MIM:300631|HGNC:HGNC:29437|Ensembl:ENSG00000147003	X	Xp22.2	collectrin, amino acid transport regulator	protein-coding	CLTRN	collectrin, amino acid transport regulator	O	collectrin|kidney-specific membrane protein|transmembrane protein 27	20201124	-
9606	57396	CLK4	-	-	MIM:607969|HGNC:HGNC:13659|Ensembl:ENSG00000113240	5	5q35.3	CDC like kinase 4	protein-coding	CLK4	CDC like kinase 4	O	dual specificity protein kinase CLK4|protein serine threonine kinase Clk4	20201124	-
9606	57402	S100A14	-	BCMP84|S100A15	MIM:607986|HGNC:HGNC:18901|Ensembl:ENSG00000189334	1	1q21.3	S100 calcium binding protein A14	protein-coding	S100A14	S100 calcium binding protein A14	O	protein S100-A14|S114|breast cancer membrane protein 84	20201206	-
9606	57403	RAB22A	-	-	MIM:612966|HGNC:HGNC:9764|Ensembl:ENSG00000124209	20	20q13.32	RAB22A, member RAS oncogene family	protein-coding	RAB22A	RAB22A, member RAS oncogene family	O	ras-related protein Rab-22A|GTP-binding protein RAB22A|rab-22	20210103	-
9606	57404	CYP20A1	-	CYP-M	HGNC:HGNC:20576|Ensembl:ENSG00000119004	2	2q33.2	cytochrome P450 family 20 subfamily A member 1	protein-coding	CYP20A1	cytochrome P450 family 20 subfamily A member 1	O	cytochrome P450 20A1|cytochrome P450 monooxygenase|cytochrome P450, family 20, subfamily A, polypeptide 1	20210114	-
9606	57405	SPC25	-	AD024|SPBC25|hSpc25	MIM:609395|HGNC:HGNC:24031|Ensembl:ENSG00000152253	2	2q24.3	SPC25 component of NDC80 kinetochore complex	protein-coding	SPC25	SPC25 component of NDC80 kinetochore complex	O	kinetochore protein Spc25|2600017H08Rik|SPC25, NDC80 kinetochore complex component, homolog|spindle pole body component 25 homolog	20201124	-
9606	57406	ABHD6	-	-	MIM:616966|HGNC:HGNC:21398|Ensembl:ENSG00000163686	3	3p14.3	abhydrolase domain containing 6, acylglycerol lipase	protein-coding	ABHD6	abhydrolase domain containing 6, acylglycerol lipase	O	monoacylglycerol lipase ABHD6|2-arachidonoylglycerol hydrolase|abhydrolase domain-containing protein 6|lipase protein	20201220	-
9606	57407	NMRAL1	-	HSCARG|SDR48A1	HGNC:HGNC:24987|Ensembl:ENSG00000153406	16	16p13.3	NmrA like redox sensor 1	protein-coding	NMRAL1	NmrA like redox sensor 1	O	nmrA-like family domain-containing protein 1|NmrA-like family domain containing 1|epididymis secretory sperm binding protein|short chain dehydrogenase/reductase family 48A, member 1	20201206	-
9606	57408	LRTM1	-	HT017	HGNC:HGNC:25023|Ensembl:ENSG00000144771	3	3p14.3	leucine rich repeats and transmembrane domains 1	protein-coding	LRTM1	leucine rich repeats and transmembrane domains 1	O	leucine-rich repeat and transmembrane domain-containing protein 1	20201213	-
9606	57409	MIF4GD	-	AD023|MIFD|SLIP1	MIM:612072|HGNC:HGNC:24030|Ensembl:ENSG00000125457	17	17q25.1	MIF4G domain containing	protein-coding	MIF4GD	MIF4G domain containing	O	MIF4G domain-containing protein|SLBP (stem loop binding protein)-interacting protein 1|SLBP-interacting protein 1	20201208	-
9606	57410	SCYL1	-	GKLP|HT019|NKTL|NTKL|P105|SCAR21|TAPK|TEIF|TRAP	MIM:607982|HGNC:HGNC:14372|Ensembl:ENSG00000142186	11	11q13.1	SCY1 like pseudokinase 1	protein-coding	SCYL1	SCY1 like pseudokinase 1	O	N-terminal kinase-like protein|SCY1-like protein 1|SCY1-like, kinase-like 1|coated vesicle-associated kinase of 90 kDa|likely ortholog of mouse N-terminal kinase-like protein|telomerase regulation-associated protein|telomerase transcriptional elements-interacting factor|teratoma-associated tyrosine kinase	20210110	-
9606	57412	AS3MT	-	CYT19	MIM:611806|HGNC:HGNC:17452|Ensembl:ENSG00000214435	10	10q24.32	arsenite methyltransferase	protein-coding	AS3MT	arsenite methyltransferase	O	arsenite methyltransferase|S-adenosyl-L-methionine:arsenic(III) methyltransferase|S-adenosylmethionine:arsenic (III) methyltransferase|arsenic (+3 oxidation state) methyltransferase|methylarsonite methyltransferase|methyltransferase cyt19	20201124	-
9606	57413	TMIGD3	-	AD026	HGNC:HGNC:51375|Ensembl:ENSG00000121933	1	1p13.2	transmembrane and immunoglobulin domain containing 3	protein-coding	TMIGD3	transmembrane and immunoglobulin domain containing 3	O	transmembrane and immunoglobulin domain containing 3|AD026 protein (AD026)|transmembrane domain-containing protein TMIGD3	20201124	-
9606	57414	RHBDD2	-	NPD007|RHBDL7	MIM:615203|HGNC:HGNC:23082|Ensembl:ENSG00000005486	7	7q11.23	rhomboid domain containing 2	protein-coding	RHBDD2	rhomboid domain containing 2	O	rhomboid domain-containing protein 2|rhomboid, veinlet-like 7	20210110	-
9606	57415	C3orf14	-	HT021	HGNC:HGNC:25024|Ensembl:ENSG00000114405	3	3p14.2	chromosome 3 open reading frame 14	protein-coding	C3orf14	chromosome 3 open reading frame 14	O	uncharacterized protein C3orf14	20201124	-
9606	57418	WDR18	-	Ipi3|R32184_1	HGNC:HGNC:17956|Ensembl:ENSG00000065268	19	19p13.3	WD repeat domain 18	protein-coding	WDR18	WD repeat domain 18	O	WD repeat-containing protein 18|Involved in Processing ITS2 3 homolog	20201124	-
9606	57419	SLC24A3	-	NCKX3	MIM:609839|HGNC:HGNC:10977|Ensembl:ENSG00000185052	20	20p11.23	solute carrier family 24 member 3	protein-coding	SLC24A3	solute carrier family 24 member 3	O	sodium/potassium/calcium exchanger 3|Na(+)/K(+)/Ca(2+)-exchange protein 3|sodium calcium exchanger|solute carrier family 24 (sodium/potassium/calcium exchanger), member 3	20201124	-
9606	57446	NDRG3	-	-	MIM:605273|HGNC:HGNC:14462|Ensembl:ENSG00000101079	20	20q11.23	NDRG family member 3	protein-coding	NDRG3	NDRG family member 3	O	protein NDRG3|N-myc downstream-regulated gene 3 protein	20201124	-
9606	57447	NDRG2	-	SYLD	MIM:605272|HGNC:HGNC:14460|Ensembl:ENSG00000165795	14	14q11.2	NDRG family member 2	protein-coding	NDRG2	NDRG family member 2	O	protein NDRG2|N-myc downstream regulator 2|N-myc downstream-regulated gene 2 protein|NDR1-related protein NDR2|cytoplasmic protein Ndr1|syld709613 protein	20210103	-
9606	57448	BIRC6	-	APOLLON|BRUCE	MIM:605638|HGNC:HGNC:13516|Ensembl:ENSG00000115760	2	2p22.3	baculoviral IAP repeat containing 6	protein-coding	BIRC6	baculoviral IAP repeat containing 6	O	baculoviral IAP repeat-containing protein 6|BIR repeat-containing ubiquitin-conjugating enzyme|RING-type E3 ubiquitin transferase BIRC6|ubiquitin-conjugating BIR-domain enzyme apollon	20210108	-
9606	57449	PLEKHG5	-	CMTRIC|DSMA4|GEF720|Syx|Tech	MIM:611101|HGNC:HGNC:29105|Ensembl:ENSG00000171680	1	1p36.31	pleckstrin homology and RhoGEF domain containing G5	protein-coding	PLEKHG5	pleckstrin homology and RhoGEF domain containing G5	O	pleckstrin homology domain-containing family G member 5|NFkB activating protein|PH domain-containing family G member 5|guanine nucleotide exchange factor 720|novel PH domain-containing protein|pleckstrin homology domain containing, family G (with RhoGef domain) member 5|synectin-binding guanine exchange factor	20201213	-
9606	57451	TENM2	-	ODZ2|TEN-M2|TEN2|TNM2|ten-2	MIM:610119|HGNC:HGNC:29943|Ensembl:ENSG00000145934	5	5q34	teneurin transmembrane protein 2	protein-coding	TENM2	teneurin transmembrane protein 2	O	teneurin-2|neurestin alpha|odd Oz/ten-m homolog 2|odz, odd Oz/ten-m homolog 2|protein Odd Oz/ten-m homolog 2|tenascin-M2	20201124	-
9606	57452	GALNT16	-	GALNACT16|GALNTL1|GalNAc-T16	MIM:615132|HGNC:HGNC:23233|Ensembl:ENSG00000100626	14	14q24.1	polypeptide N-acetylgalactosaminyltransferase 16	protein-coding	GALNT16	polypeptide N-acetylgalactosaminyltransferase 16	O	polypeptide N-acetylgalactosaminyltransferase 16|UDP-GalNAc:polypeptide N-acetylgalactosaminyltransferase-like protein 1|UDP-N-acetyl-alpha-D-galactosamine:polypeptide N-acetylgalactosaminyltransferase 16|UDP-N-acetyl-alpha-D-galactosamine:polypeptide N-acetylgalactosaminyltransferase-like 1|galNAc-T-like protein 1|polypeptide GalNAc transferase 16|polypeptide GalNAc transferase-like protein 1|polypeptide N-acetylgalactosaminyltransferase-like protein 1|pp-GaNTase-like protein 1|protein-UDP acetylgalactosaminyltransferase-like protein 1|putative polypeptide N-acetylgalactosaminyltransferase-like protein 1	20201213	-
9606	57453	DSCAML1	-	DSCAM2	MIM:611782|HGNC:HGNC:14656|Ensembl:ENSG00000177103	11	11q23.3	DS cell adhesion molecule like 1	protein-coding	DSCAML1	DS cell adhesion molecule like 1	O	Down syndrome cell adhesion molecule-like protein 1|DSCAM-like 1|Downs syndrome cell adhesion molecule like 1|down syndrome cell adhesion molecule 2	20201124	-
9606	57455	REXO1	-	ELOABP1|EloA-BP1|REX1|TCEB3BP1	MIM:609614|HGNC:HGNC:24616|Ensembl:ENSG00000079313	19	19p13.3	RNA exonuclease 1 homolog	protein-coding	REXO1	RNA exonuclease 1 homolog	O	RNA exonuclease 1 homolog|REX1, RNA exonuclease 1 homolog|elongin-A-binding protein 1|transcription elongation factor B polypeptide 3-binding protein 1	20201124	-
9606	57456	KIAA1143	-	-	HGNC:HGNC:29198|Ensembl:ENSG00000163807	3	3p21.31	KIAA1143	protein-coding	KIAA1143	KIAA1143	O	uncharacterized protein KIAA1143	20201124	-
9606	57458	TMCC3	-	-	MIM:617459|HGNC:HGNC:29199|Ensembl:ENSG00000057704	12	12q22	transmembrane and coiled-coil domain family 3	protein-coding	TMCC3	transmembrane and coiled-coil domain family 3	O	transmembrane and coiled-coil domain protein 3|transmembrane and coiled-coil domains 3|transmembrane and coiled-coil domains protein 3	20201124	-
9606	57459	GATAD2B	-	GANDS|MRD18|P66beta|p68	MIM:614998|HGNC:HGNC:30778|Ensembl:ENSG00000143614	1	1q21.3	GATA zinc finger domain containing 2B	protein-coding	GATAD2B	GATA zinc finger domain containing 2B	O	transcriptional repressor p66-beta|GATA zinc finger domain-containing protein 2B|transcription repressor p66 beta component of the MeCP1 complex	20210103	-
9606	57460	PPM1H	-	ARHCL1|NERPP-2C|URCC2	MIM:616016|HGNC:HGNC:18583|Ensembl:ENSG00000111110	12	12q14.1-q14.2	protein phosphatase, Mg2+/Mn2+ dependent 1H	protein-coding	PPM1H	protein phosphatase, Mg2+/Mn2+ dependent 1H	O	protein phosphatase 1H|neurite extension-related protein phosphatase related to PP2C|protein phosphatase 1H (PP2C domain containing)|ras homolog gene family, member C like 1	20201213	-
9606	57461	ISY1	-	FSAP33	MIM:612764|HGNC:HGNC:29201|Ensembl:ENSG00000240682	3	3q21.3	ISY1 splicing factor homolog	protein-coding	ISY1	ISY1 splicing factor homolog	O	pre-mRNA-splicing factor ISY1 homolog|functional spliceosome-associated protein 33	20201206	-
9606	57462	MYORG	-	IBGC7|KIAA1161|NET37	MIM:618255|HGNC:HGNC:19918|Ensembl:ENSG00000164976	9	9p13.3	myogenesis regulating glycosidase (putative)	protein-coding	MYORG	myogenesis regulating glycosidase (putative)	O	myogenesis-regulating glycosidase	20210123	-
9606	57463	AMIGO1	-	ALI2|AMIGO|AMIGO-1	MIM:615689|HGNC:HGNC:20824|Ensembl:ENSG00000181754	1	1p13.3	adhesion molecule with Ig like domain 1	protein-coding	AMIGO1	adhesion molecule with Ig like domain 1	O	amphoterin-induced protein 1|alivin-2|amphoterin-induced gene and ORF	20201213	-
9606	57464	STRIP2	-	FAM40B|FAR11B	MIM:617919|HGNC:HGNC:22209|Ensembl:ENSG00000128578	7	7q32.1	striatin interacting protein 2	protein-coding	STRIP2	striatin interacting protein 2	O	striatin-interacting protein 2|FAR11 factor arrest 11 homolog B|family with sequence similarity 40, member B|homolog of yeast FAR11 protein 2|protein FAM40B	20201124	-
9606	57465	TBC1D24	-	DEE16|DFNA65|DFNB86|DOORS|EIEE16|EPRPDC|FIME|TLDC6	MIM:613577|HGNC:HGNC:29203|Ensembl:ENSG00000162065	16	16p13.3	TBC1 domain family member 24	protein-coding	TBC1D24	TBC1 domain family member 24	O	TBC1 domain family member 24|TBC/LysM-associated domain containing 6|skywalker homolog	20210118	-
9606	57466	SCAF4	-	SFRS15|SRA4	MIM:616023|HGNC:HGNC:19304|Ensembl:ENSG00000156304	21	21q22.11	SR-related CTD associated factor 4	protein-coding	SCAF4	SR-related CTD associated factor 4	O	SR-related and CTD-associated factor 4|CTD-binding SR-like protein rA4|SR-like CTD-associated factor 4|pre-mRNA splicing SR protein rA4|splicing factor serine alanine 15|splicing factor, arginine/serine-rich 15	20210103	-
9606	57467	HHATL	-	C3orf3|GUP1|MBOAT3|MSTP002|OACT3	MIM:608116|HGNC:HGNC:13242|Ensembl:ENSG00000010282	3	3p22.1	hedgehog acyltransferase like	protein-coding	HHATL	hedgehog acyltransferase like	O	protein-cysteine N-palmitoyltransferase HHAT-like protein|GUP1 glycerol uptake/transporter homolog|glycerol uptake/transporter homolog|hedgehog acyltransferase-like protein|membrane bound O-acyltransferase domain containing 3	20201124	-
9606	57468	SLC12A5	-	DEE34|EIEE34|EIG14|KCC2|hKCC2	MIM:606726|HGNC:HGNC:13818|Ensembl:ENSG00000124140	20	20q13.12	solute carrier family 12 member 5	protein-coding	SLC12A5	solute carrier family 12 member 5	O	solute carrier family 12 member 5|K-Cl cotransporter 2|electroneutral potassium-chloride cotransporter 2|erythroid K-Cl cotransporter 2|neuronal K-Cl cotransporter|solute carrier family 12 (potassium/chloride transporter), member 5	20210109	-
9606	57469	PNMA8B	-	PNMAL2	HGNC:HGNC:29206|Ensembl:ENSG00000204851	19	19q13.32	PNMA family member 8B	protein-coding	PNMA8B	PNMA family member 8B	O	paraneoplastic antigen-like protein 8B|PNMA-like 2|PNMA-like protein 2|paraneoplastic Ma antigen family like 2|paraneoplastic Ma antigen family member 8B	20201124	-
9606	57470	LRRC47	-	-	MIM:619154|HGNC:HGNC:29207|Ensembl:ENSG00000130764	1	1p36.32	leucine rich repeat containing 47	protein-coding	LRRC47	leucine rich repeat containing 47	O	leucine-rich repeat-containing protein 47	20210115	-
9606	57471	ERMN	-	JN|KIAA1189	MIM:610072|HGNC:HGNC:29208|Ensembl:ENSG00000136541	2	2q24.1	ermin	protein-coding	ERMN	ermin	O	ermin|ermin, ERM-like protein|juxtanodin	20201124	-
9606	57472	CNOT6	-	CCR4|Ccr4a	MIM:608951|HGNC:HGNC:14099|Ensembl:ENSG00000113300	5	5q35.3	CCR4-NOT transcription complex subunit 6	protein-coding	CNOT6	CCR4-NOT transcription complex subunit 6	O	CCR4-NOT transcription complex subunit 6|carbon catabolite repression 4 protein|carbon catabolite repressor protein 4 homolog|cytoplasmic deadenylase	20201213	-
9606	57473	ZNF512B	-	GM632	MIM:617886|HGNC:HGNC:29212|Ensembl:ENSG00000196700	20	20q13.33	zinc finger protein 512B	protein-coding	ZNF512B	zinc finger protein 512B	O	zinc finger protein 512B	20201213	-
9606	57474	ZNF490	-	-	HGNC:HGNC:23705|Ensembl:ENSG00000188033	19	19p13.2-p13.13	zinc finger protein 490	protein-coding	ZNF490	zinc finger protein 490	O	zinc finger protein 490	20201124	-
9606	57475	PLEKHH1	-	-	HGNC:HGNC:17733|Ensembl:ENSG00000054690	14	14q24.1	pleckstrin homology, MyTH4 and FERM domain containing H1	protein-coding	PLEKHH1	pleckstrin homology, MyTH4 and FERM domain containing H1	O	pleckstrin homology domain-containing family H member 1|PH domain-containing family H member 1|pleckstrin homology domain containing, family H (with MyTH4 domain) member 1	20201124	-
9606	57476	GRAMD1B	-	LINC01059	HGNC:HGNC:29214|Ensembl:ENSG00000023171	11	11q24.1	GRAM domain containing 1B	protein-coding	GRAMD1B	GRAM domain containing 1B	O	protein Aster-B|GRAM domain-containing protein 1B|long intergenic non-protein coding RNA 1059	20201208	-
9606	57477	SHROOM4	-	SHAP|shrm4	MIM:300579|HGNC:HGNC:29215|Ensembl:ENSG00000158352	X	Xp11.22	shroom family member 4	protein-coding	SHROOM4	shroom family member 4	O	protein Shroom4|second homolog of apical protein	20201213	-
9606	57478	USP31	-	-	HGNC:HGNC:20060|Ensembl:ENSG00000103404	16	16p12.2	ubiquitin specific peptidase 31	protein-coding	USP31	ubiquitin specific peptidase 31	O	ubiquitin carboxyl-terminal hydrolase 31|deubiquitinating enzyme 31|ubiquitin specific proteinase 31|ubiquitin thioesterase 31|ubiquitin thiolesterase 31|ubiquitin-specific-processing protease 31	20201213	-
9606	57479	PRR12	-	KIAA1205	MIM:616633|HGNC:HGNC:29217|Ensembl:ENSG00000126464	19	19q13.33	proline rich 12	protein-coding	PRR12	proline rich 12	O	proline-rich protein 12	20201124	-
9606	57480	PLEKHG1	-	ARHGEF41	HGNC:HGNC:20884|Ensembl:ENSG00000120278	6	6q25.1	pleckstrin homology and RhoGEF domain containing G1	protein-coding	PLEKHG1	pleckstrin homology and RhoGEF domain containing G1	O	pleckstrin homology domain-containing family G member 1|pleckstrin homology domain containing, family G (with RhoGef domain) member 1	20201213	-
9606	57481	KIAA1210	-	-	MIM:300995|HGNC:HGNC:29218|Ensembl:ENSG00000250423	X	Xq24	KIAA1210	protein-coding	KIAA1210	KIAA1210	O	acrosomal protein KIAA1210	20201124	-
9606	57482	CRACD	-	CRAD|KIAA1211	MIM:618327|HGNC:HGNC:29219|Ensembl:ENSG00000109265	4	4q12	capping protein inhibiting regulator of actin dynamics	protein-coding	CRACD	capping protein inhibiting regulator of actin dynamics	O	capping protein inhibiting regulator of actin dynamics|cancer-related regulator of actin dynamics	20201124	-
9606	57484	RNF150	-	-	HGNC:HGNC:23138|Ensembl:ENSG00000170153	4	4q31.21	ring finger protein 150	protein-coding	RNF150	ring finger protein 150	O	RING finger protein 150	20201124	-
9606	57486	NLN	-	AGTBP|EP24.16|MEP|MOP	MIM:611530|HGNC:HGNC:16058|Ensembl:ENSG00000123213	5	5q12.3	neurolysin	protein-coding	NLN	neurolysin	O	neurolysin, mitochondrial|angiotensin binding protein|endopeptidase 24.16|microsomal endopeptidase|mitochondrial oligopeptidase M|neurolysin (metallopeptidase M3 family)|neurotensin endopeptidase	20201124	-
9606	57488	ESYT2	-	CHR2SYT|E-Syt2|FAM62B	MIM:616691|HGNC:HGNC:22211|Ensembl:ENSG00000117868	7	7q36.3	extended synaptotagmin 2	protein-coding	ESYT2	extended synaptotagmin 2	O	extended synaptotagmin-2|chr2 synaptotagmin|extended synaptotagmin like protein 2|extended synaptotagmin protein 2|family with sequence similarity 62 (C2 domain containing), member B	20210103	-
9606	57489	ODF2L	-	-	HGNC:HGNC:29225|Ensembl:ENSG00000122417	1	1p22.3	outer dense fiber of sperm tails 2 like	protein-coding	ODF2L	outer dense fiber of sperm tails 2 like	O	protein BCAP|basal body centriole-associated protein	20201124	-
9606	57491	AHRR	-	AHH|AHHR|bHLHe77	MIM:606517|HGNC:HGNC:346|Ensembl:ENSG00000063438	5	5p15.33	aryl-hydrocarbon receptor repressor	protein-coding	AHRR	aryl-hydrocarbon receptor repressor	O	aryl hydrocarbon receptor repressor|ahR repressor|aryl hydrocarbon hydroxylase regulator|class E basic helix-loop-helix protein 77|dioxin receptor repressor	20210110	-
9606	57492	ARID1B	-	6A3-5|BAF250B|BRIGHT|CSS1|DAN15|ELD/OSA1|MRD12|OSA2|P250R	MIM:614556|HGNC:HGNC:18040|Ensembl:ENSG00000049618	6	6q25.3	AT-rich interaction domain 1B	protein-coding	ARID1B	AT-rich interaction domain 1B	O	AT-rich interactive domain-containing protein 1B|ARID domain-containing protein 1B|AT rich interactive domain 1B (SWI1-like)|BRG1-associated factor 250b|BRG1-binding protein ELD/OSA1|ELD (eyelid)/OSA protein	20210118	-
9606	57493	HEG1	-	HEG|MST112|MSTP112	MIM:614182|HGNC:HGNC:29227|Ensembl:ENSG00000173706	3	3q21.2	heart development protein with EGF like domains 1	protein-coding	HEG1	heart development protein with EGF like domains 1	O	protein HEG homolog 1|heart of glass	20201129	-
9606	57494	RIMKLB	-	FAM80B|NAAGS|NAAGS-I	MIM:614054|HGNC:HGNC:29228|Ensembl:ENSG00000166532	12	12p13.31	ribosomal modification protein rimK like family member B	protein-coding	RIMKLB	ribosomal modification protein rimK like family member B	O	beta-citrylglutamate synthase B|N-acetyl-aspartyl-glutamate synthetase B|N-acetyl-aspartylglutamate synthetase B|N-acetylaspartyl-glutamate synthetase B|NAAG synthetase B|beta-citryl-glutamate synthase B|family with sequence similarity 80, member B|ribosomal protein S6 modification-like protein B	20201124	-
9606	57495	NWD2	-	KIAA1239	HGNC:HGNC:29229|Ensembl:ENSG00000174145	4	4p14	NACHT and WD repeat domain containing 2	protein-coding	NWD2	NACHT and WD repeat domain containing 2	O	NACHT and WD repeat domain-containing protein 2	20201124	-
9606	57496	MRTFB	-	MKL2|MRTF-B|NPD001	MIM:609463|HGNC:HGNC:29819|Ensembl:ENSG00000186260	16	16p13.12	myocardin related transcription factor B	protein-coding	MRTFB	myocardin related transcription factor B	O	myocardin-related transcription factor B|CTA-276F8.1|MKL and myocardin family member 2|MKL/myocardin like 2|MKL/myocardin-like protein 2|MKL1/myocardin like 2|megakaryoblastic leukemia 2	20201206	-
9606	57497	LRFN2	-	FIGLER2|KIAA1246|SALM1	MIM:612808|HGNC:HGNC:21226|Ensembl:ENSG00000156564	6	6p21.2-p21.1	leucine rich repeat and fibronectin type III domain containing 2	protein-coding	LRFN2	leucine rich repeat and fibronectin type III domain containing 2	O	leucine-rich repeat and fibronectin type-III domain-containing protein 2|fibronectin type III, immunoglobulin and leucine rich repeat domains 2|synaptic adhesion-like molecule 1	20201124	-
9606	57498	KIDINS220	-	ARMS|SINO	MIM:615759|HGNC:HGNC:29508|Ensembl:ENSG00000134313	2	2p25.1	kinase D interacting substrate 220	protein-coding	KIDINS220	kinase D interacting substrate 220	O	kinase D-interacting substrate of 220 kDa|ankyrin repeat-rich membrane-spanning protein|kinase D-interacting substrate 220kDa	20201206	-
9606	57501	CFAP92	-	FAP92|KIAA1257	HGNC:HGNC:29231|Ensembl:ENSG00000114656	3	3q21.3	cilia and flagella associated protein 92 (putative)	protein-coding	CFAP92	cilia and flagella associated protein 92 (putative)	O	uncharacterized protein KIAA1257|putative cilia and flagella associated protein 92	20201124	-
9606	57502	NLGN4X	-	ASPGX2|AUTSX2|HLNX|HNL4X|NLGN4	MIM:300427|HGNC:HGNC:14287|Ensembl:ENSG00000146938	X	Xp22.32-p22.31	neuroligin 4 X-linked	protein-coding	NLGN4X	neuroligin 4 X-linked	O	neuroligin-4, X-linked	20201124	-
9606	57504	MTA3	-	-	MIM:609050|HGNC:HGNC:23784|Ensembl:ENSG00000057935	2	2p21	metastasis associated 1 family member 3	protein-coding	MTA3	metastasis associated 1 family member 3	O	metastasis-associated protein MTA3|metastasis associated gene family, member 3	20201213	-
9606	57505	AARS2	-	AARSL|COXPD8|LKENP|MT-ALARS|MTALARS	MIM:612035|HGNC:HGNC:21022|Ensembl:ENSG00000124608	6	6p21.1	alanyl-tRNA synthetase 2, mitochondrial	protein-coding	AARS2	alanyl-tRNA synthetase 2, mitochondrial	O	alanine--tRNA ligase, mitochondrial|alanine tRNA ligase 2, mitochondrial (putative)|alanyl-tRNA synthetase 2, mitochondrial (putative)|alanyl-tRNA synthetase like|probable alanyl-tRNA synthetase, mitochondrial	20210103	-
9606	57506	MAVS	-	CARDIF|IPS-1|IPS1|VISA	MIM:609676|HGNC:HGNC:29233|Ensembl:ENSG00000088888	20	20p13	mitochondrial antiviral signaling protein	protein-coding	MAVS	mitochondrial antiviral signaling protein	O	mitochondrial antiviral-signaling protein|CARD adapter inducing interferon beta|CARD adaptor inducing IFN-beta|IFN-B promoter stimulator 1|interferon beta promoter stimulator protein 1|putative NF-kappa-B-activating protein 031N|virus-induced signaling adaptor|virus-induced-signaling adapter	20210103	-
9606	57507	ZNF608	-	NY-REN-36	HGNC:HGNC:29238|Ensembl:ENSG00000168916	5	5q23.2	zinc finger protein 608	protein-coding	ZNF608	zinc finger protein 608	O	zinc finger protein 608|renal carcinoma antigen NY-REN-36	20201124	-
9606	57508	INTS2	-	INT2|KIAA1287	MIM:611346|HGNC:HGNC:29241|Ensembl:ENSG00000108506	17	17q23.2	integrator complex subunit 2	protein-coding	INTS2	integrator complex subunit 2	O	integrator complex subunit 2	20201124	-
9606	57509	MTUS1	-	ATBP|ATIP|ATIP3|ICIS|MP44|MTSG1	MIM:609589|HGNC:HGNC:29789|Ensembl:ENSG00000129422	8	8p22	microtubule associated scaffold protein 1	protein-coding	MTUS1	microtubule associated scaffold protein 1	O	microtubule-associated tumor suppressor 1|AT2 receptor-binding protein|AT2 receptor-interacting protein|AT2R binding protein|angiotensin-II type 2 receptor-interacting protein|erythroid differentiation-related|microtubule associated tumor suppressor 1|mitochondrial tumor suppressor gene 1|transcription factor MTSG1	20201124	-
9606	57510	XPO5	-	exp5	MIM:607845|HGNC:HGNC:17675|Ensembl:ENSG00000124571	6	6p21.1	exportin 5	protein-coding	XPO5	exportin 5	O	exportin-5|ran-binding protein 21	20210103	-
9606	57511	COG6	-	CDG2L|COD2|SHNS	MIM:606977|HGNC:HGNC:18621|Ensembl:ENSG00000133103	13	13q14.11	component of oligomeric golgi complex 6	protein-coding	COG6	component of oligomeric golgi complex 6	O	conserved oligomeric Golgi complex subunit 6|COG complex subunit 6|complexed with Dor1p 2|conserved oligomeric Golgi complex protein 6|testicular tissue protein Li 41	20201124	-
9606	57512	GPR158	-	-	MIM:614573|HGNC:HGNC:23689|Ensembl:ENSG00000151025	10	10p12.1	G protein-coupled receptor 158	protein-coding	GPR158	G protein-coupled receptor 158	O	probable G-protein coupled receptor 158	20201124	-
9606	57513	CASKIN2	-	ANKS5B	MIM:612185|HGNC:HGNC:18200|Ensembl:ENSG00000177303	17	17q25.1	CASK interacting protein 2	protein-coding	CASKIN2	CASK interacting protein 2	O	caskin-2	20201124	-
9606	57514	ARHGAP31	-	AOS1|CDGAP	MIM:610911|HGNC:HGNC:29216|Ensembl:ENSG00000031081	3	3q13.32-q13.33	Rho GTPase activating protein 31	protein-coding	ARHGAP31	Rho GTPase activating protein 31	O	rho GTPase-activating protein 31|Cdc42 GTPase-activating protein	20201124	-
9606	57515	SERINC1	-	TDE1L|TDE2|TMS-2|TMS2	MIM:614548|HGNC:HGNC:13464|Ensembl:ENSG00000111897	6	6q22.31	serine incorporator 1	protein-coding	SERINC1	serine incorporator 1	O	serine incorporator 1|tumor differentially expressed protein 2	20210103	-
9606	57519	STARD9	-	KIF16A	MIM:614642|HGNC:HGNC:19162|Ensembl:ENSG00000159433	15	15q15.2	StAR related lipid transfer domain containing 9	protein-coding	STARD9	StAR related lipid transfer domain containing 9	O	stAR-related lipid transfer protein 9|START domain-containing protein 9|StAR-related lipid transfer (START) domain containing 9	20201206	-
9606	57520	HECW2	-	NDHSAL|NEDL2	MIM:617245|HGNC:HGNC:29853|Ensembl:ENSG00000138411	2	2q32.3	HECT, C2 and WW domain containing E3 ubiquitin protein ligase 2	protein-coding	HECW2	HECT, C2 and WW domain containing E3 ubiquitin protein ligase 2	O	E3 ubiquitin-protein ligase HECW2|HECT-type E3 ubiquitin transferase HECW2|NEDD4-like E3 ubiquitin-protein ligase 2|NEDD4-related E3 ubiquitin ligase NEDL2	20201206	-
9606	57521	RPTOR	-	KOG1|Mip1	MIM:607130|HGNC:HGNC:30287|Ensembl:ENSG00000141564	17	17q25.3	regulatory associated protein of MTOR complex 1	protein-coding	RPTOR	regulatory associated protein of MTOR complex 1	O	regulatory-associated protein of mTOR|p150 target of rapamycin (TOR)-scaffold protein containing WD-repeats|raptor	20201206	-
9606	57522	SRGAP1	-	ARHGAP13|NMTC2	MIM:606523|HGNC:HGNC:17382|Ensembl:ENSG00000196935	12	12q14.2	SLIT-ROBO Rho GTPase activating protein 1	protein-coding	SRGAP1	SLIT-ROBO Rho GTPase activating protein 1	O	SLIT-ROBO Rho GTPase-activating protein 1|rho GTPase-activating protein 13	20210123	-
9606	57523	NYNRIN	-	CGIN1|KIAA1305	HGNC:HGNC:20165|Ensembl:ENSG00000205978	14	14q12	NYN domain and retroviral integrase containing	protein-coding	NYNRIN	NYN domain and retroviral integrase containing	O	protein NYNRIN|Cousin of GIN1|NYN domain and retroviral integrase catalytic domain-containing protein|protein cousin of GIN1	20201124	-
9606	57524	CASKIN1	-	ANKS5A	MIM:612184|HGNC:HGNC:20879|Ensembl:ENSG00000167971	16	16p13.3	CASK interacting protein 1	protein-coding	CASKIN1	CASK interacting protein 1	O	caskin-1	20201124	-
9606	57526	PCDH19	-	DEE9|EFMR|EIEE9	MIM:300460|HGNC:HGNC:14270|Ensembl:ENSG00000165194	X	Xq22.1	protocadherin 19	protein-coding	PCDH19	protocadherin 19	O	protocadherin-19	20210110	-
9606	57528	KCTD16	-	-	MIM:613423|HGNC:HGNC:29244|Ensembl:ENSG00000183775	5	5q31.3	potassium channel tetramerization domain containing 16	protein-coding	KCTD16	potassium channel tetramerization domain containing 16	O	BTB/POZ domain-containing protein KCTD16|potassium channel tetramerisation domain containing 16|potassium channel tetramerization domain-containing protein 16	20201124	-
9606	57529	RTL9	-	MAR9|MART9|RGAG1|SIRH10	MIM:300965|HGNC:HGNC:29245|Ensembl:ENSG00000243978	X	Xq23	retrotransposon Gag like 9	protein-coding	RTL9	retrotransposon Gag like 9	O	retrotransposon Gag-like protein 9|Sushi-Ichi retrotransposon homolog 10|mammalian retrotransposon-derived 9|retrotransposon gag domain containing 1|retrotransposon gag domain-containing protein 1|tumor antigen BJ-HCC-23|tumor antigen BJHCC23	20201124	-
9606	57530	CGN	-	-	MIM:609473|HGNC:HGNC:17429|Ensembl:ENSG00000143375	1	1q21.3	cingulin	protein-coding	CGN	cingulin	O	cingulin	20201206	-
9606	57531	HACE1	-	SPPRS	MIM:610876|HGNC:HGNC:21033|Ensembl:ENSG00000085382	6	6q16.3	HECT domain and ankyrin repeat containing E3 ubiquitin protein ligase 1	protein-coding	HACE1	HECT domain and ankyrin repeat containing E3 ubiquitin protein ligase 1	O	E3 ubiquitin-protein ligase HACE1|HECT-type E3 ubiquitin transferase HACE1	20201124	-
9606	57532	NUFIP2	-	182-FIP|82-FIP|FIP-82|PIG1	MIM:609356|HGNC:HGNC:17634|Ensembl:ENSG00000108256	17	17q11.2	nuclear FMR1 interacting protein 2	protein-coding	NUFIP2	nuclear FMR1 interacting protein 2	O	nuclear fragile X mental retardation-interacting protein 2|82 kDa FMRP-interacting protein|82-kD FMRP Interacting Protein|FMRP-interacting protein 2|Fragile X Mental Retardation Protein|NUFIP2, FMR1 interacting protein 2|cell proliferation-inducing gene 1 protein|nuclear fragile X mental retardation protein interacting protein 2|proliferation-inducing gene 1	20210103	-
9606	57533	TBC1D14	-	-	MIM:614855|HGNC:HGNC:29246|Ensembl:ENSG00000132405	4	4p16.1	TBC1 domain family member 14	protein-coding	TBC1D14	TBC1 domain family member 14	O	TBC1 domain family member 14	20201213	-
9606	57534	MIB1	-	DIP-1|DIP1|LVNC7|MIB|ZZANK2|ZZZ6	MIM:608677|HGNC:HGNC:21086|Ensembl:ENSG00000101752	18	18q11.2	MIB E3 ubiquitin protein ligase 1	protein-coding	MIB1	MIB E3 ubiquitin protein ligase 1	O	E3 ubiquitin-protein ligase MIB1|DAPK-interacting protein 1|RING-type E3 ubiquitin transferase MIB1|mindbomb E3 ubiquitin protein ligase 1|ubiquitin ligase mind bomb|zinc finger ZZ type with ankyrin repeat domain protein 2	20201124	-
9606	57535	ELAPOR1	-	EIG121|KIAA1324	MIM:611298|HGNC:HGNC:29618|Ensembl:ENSG00000116299	1	1p13.3	endosome-lysosome associated apoptosis and autophagy regulator 1	protein-coding	ELAPOR1	endosome-lysosome associated apoptosis and autophagy regulator 1	O	endosome/lysosome-associated apoptosis and autophagy regulator 1|estrogen-induced gene 121 protein|maba1	20210118	-
9606	57536	KIAA1328	-	-	MIM:616480|HGNC:HGNC:29248|Ensembl:ENSG00000150477	18	18q12.2	KIAA1328	protein-coding	KIAA1328	KIAA1328	O	protein hinderin|hinderin	20201124	-
9606	57537	SORCS2	-	-	MIM:606284|HGNC:HGNC:16698|Ensembl:ENSG00000184985	4	4p16.1	sortilin related VPS10 domain containing receptor 2	protein-coding	SORCS2	sortilin related VPS10 domain containing receptor 2	O	VPS10 domain-containing receptor SorCS2|VPS10 domain receptor protein	20201124	-
9606	57538	ALPK3	-	CMH27|MAK|MIDORI	MIM:617608|HGNC:HGNC:17574|Ensembl:ENSG00000136383	15	15q25.3	alpha kinase 3	protein-coding	ALPK3	alpha kinase 3	O	alpha-protein kinase 3|muscle alpha-kinase|muscle alpha-protein kinase|myocyte induction differentiation originator	20210123	-
9606	57539	WDR35	-	CED2|FAP118|IFT121|IFTA1|SRTD7	MIM:613602|HGNC:HGNC:29250|Ensembl:ENSG00000118965	2	2p24.1	WD repeat domain 35	protein-coding	WDR35	WD repeat domain 35	O	WD repeat-containing protein 35|intraflagellar transport protein 121 homolog|naofen	20201213	-
9606	57540	DISP3	-	PTCHD2	MIM:611251|HGNC:HGNC:29251|Ensembl:ENSG00000204624	1	1p36.22	dispatched RND transporter family member 3	protein-coding	DISP3	dispatched RND transporter family member 3	O	protein dispatched homolog 3|dispatched 3|dispatched homolog 3|patched domain containing 2|patched domain-containing protein 2	20201213	-
9606	57541	ZNF398	-	P51|P71|ZER6	MIM:618593|HGNC:HGNC:18373|Ensembl:ENSG00000197024	7	7q36.1	zinc finger protein 398	protein-coding	ZNF398	zinc finger protein 398	O	zinc finger protein 398|zinc finger DNA binding protein ZER6|zinc finger DNA binding protein p52/p71|zinc finger-estrogen receptor interaction, clone 6	20201213	-
9606	57542	KLHL42	-	Ctb9|KLHDC5	MIM:618919|HGNC:HGNC:29252|Ensembl:ENSG00000087448	12	12p11.22	kelch like family member 42	protein-coding	KLHL42	kelch like family member 42	O	kelch-like protein 42|cullin-3-binding protein 9|kelch domain containing 5|kelch domain-containing protein 5	20201212	-
9606	57544	TXNDC16	-	ERp90|KIAA1344	MIM:616179|HGNC:HGNC:19965|Ensembl:ENSG00000087301	14	14q22.1	thioredoxin domain containing 16	protein-coding	TXNDC16	thioredoxin domain containing 16	O	thioredoxin domain-containing protein 16	20201124	-
9606	57545	CC2D2A	-	COACH2|JBTS9|MKS6	MIM:612013|HGNC:HGNC:29253|Ensembl:ENSG00000048342	4	4p15.32	coiled-coil and C2 domain containing 2A	protein-coding	CC2D2A	coiled-coil and C2 domain containing 2A	O	coiled-coil and C2 domain-containing protein 2A	20210103	-
9606	57546	PDP2	-	PDPC 2|PPM2B|PPM2C2	MIM:615499|HGNC:HGNC:30263|Ensembl:ENSG00000172840	16	16q22.1	pyruvate dehyrogenase phosphatase catalytic subunit 2	protein-coding	PDP2	pyruvate dehyrogenase phosphatase catalytic subunit 2	O	[Pyruvate dehydrogenase [acetyl-transferring]]-phosphatase 2, mitochondrial|protein phosphatase 2C, magnesium-dependent, catalytic subunit 2|protein phosphatase, Mg2+/Mn2+ dependent 2B|pyruvate dehydrogenase phosphatase isoenzyme 2	20210123	-
9606	57547	ZNF624	-	-	HGNC:HGNC:29254|Ensembl:ENSG00000197566	17	17p11.2	zinc finger protein 624	protein-coding	ZNF624	zinc finger protein 624	O	zinc finger protein 624	20201124	-
9606	57549	IGSF9	-	FP18798|IGSF9A|Nrt1	MIM:609738|HGNC:HGNC:18132|Ensembl:ENSG00000085552	1	1q23.2	immunoglobulin superfamily member 9	protein-coding	IGSF9	immunoglobulin superfamily member 9	O	protein turtle homolog A|immunoglobulin superfamily member 9A	20201124	-
9606	57551	TAOK1	-	KFC-B|MAP3K16|MARKK|PSK-2|PSK2|TAO1|hKFC-B|hTAOK1	MIM:610266|HGNC:HGNC:29259|Ensembl:ENSG00000160551	17	17q11.2	TAO kinase 1	protein-coding	TAOK1	TAO kinase 1	O	serine/threonine-protein kinase TAO1|MARK Kinase|STE20-like kinase PSK2|kinase from chicken homolog B|microtubule affinity regulating kinase kinase|prostate-derived STE20-like kinase 2|prostate-derived sterile 20-like kinase 2|serine/threonine protein kinase TAO1 homolog|thousand and one amino acid protein 1|thousand and one amino acid protein kinase 1	20201213	-
9606	57552	NCEH1	-	AADACL1|NCEH	MIM:613234|HGNC:HGNC:29260|Ensembl:ENSG00000144959	3	3q26.31	neutral cholesterol ester hydrolase 1	protein-coding	NCEH1	neutral cholesterol ester hydrolase 1	O	neutral cholesterol ester hydrolase 1|acetylalkylglycerol acetylhydrolase|alkylacetylglycerol acetylhydrolase|arylacetamide deacetylase-like 1	20210103	-
9606	57553	MICAL3	-	MICAL-3	MIM:608882|HGNC:HGNC:24694|Ensembl:ENSG00000243156	22	22q11.21	microtubule associated monooxygenase, calponin and LIM domain containing 3	protein-coding	MICAL3	microtubule associated monooxygenase, calponin and LIM domain containing 3	O	[F-actin]-monooxygenase MICAL3|[F-actin]-methionine sulfoxide oxidase MICAL3|flavoprotein oxidoreductase MICAL3|molecule interacting with CasL protein 3|protein MICAL-3|protein-methionine sulfoxide oxidase MICAL3	20210114	-
9606	57554	LRRC7	-	DENSIN	MIM:614453|HGNC:HGNC:18531|Ensembl:ENSG00000033122	1	1p31.1	leucine rich repeat containing 7	protein-coding	LRRC7	leucine rich repeat containing 7	O	leucine-rich repeat-containing protein 7|densin-180	20201124	-
9606	57555	NLGN2	-	-	MIM:606479|HGNC:HGNC:14290|Ensembl:ENSG00000169992	17	17p13.1	neuroligin 2	protein-coding	NLGN2	neuroligin 2	O	neuroligin-2	20201124	-
9606	57556	SEMA6A	-	HT018|SEMA|SEMA6A1|SEMAQ|VIA	MIM:605885|HGNC:HGNC:10738|Ensembl:ENSG00000092421	5	5q23.1	semaphorin 6A	protein-coding	SEMA6A	semaphorin 6A	O	semaphorin-6A|SEMA6A-1|sema VIa|sema domain, transmembrane domain (TM), and cytoplasmic domain, (semaphorin) 6A|semaphorin 6A-1|semaphorin VIA	20201206	-
9606	57558	USP35	-	-	HGNC:HGNC:20061|Ensembl:ENSG00000118369	11	11q14.1	ubiquitin specific peptidase 35	protein-coding	USP35	ubiquitin specific peptidase 35	O	ubiquitin carboxyl-terminal hydrolase 35|deubiquitinating enzyme 35|ubiquitin specific protease 35|ubiquitin thioesterase 35|ubiquitin thiolesterase 35|ubiquitin-specific-processing protease 35	20201213	-
9606	57559	STAMBPL1	-	ALMalpha|AMSH-FP|AMSH-LP|bA399O19.2	MIM:612352|HGNC:HGNC:24105|Ensembl:ENSG00000138134	10	10q23.31	STAM binding protein like 1	protein-coding	STAMBPL1	STAM binding protein like 1	O	AMSH-like protease|associated molecule with the SH3 domain of STAM (AMSH) - Family Protein|associated molecule with the SH3 domain of STAM (AMSH) like protein	20201213	-
9606	57560	IFT80	-	ATD2|FAP167|SRTD2|WDR56	MIM:611177|HGNC:HGNC:29262|Ensembl:ENSG00000068885	3	3q25.33	intraflagellar transport 80	protein-coding	IFT80	intraflagellar transport 80	O	intraflagellar transport protein 80 homolog|WD repeat domain 56|WD repeat-containing protein 56|intraflagellar transport 80 homolog	20201213	-
9606	57561	ARRDC3	-	TLIMP	MIM:612464|HGNC:HGNC:29263|Ensembl:ENSG00000113369	5	5q14.3	arrestin domain containing 3	protein-coding	ARRDC3	arrestin domain containing 3	O	arrestin domain-containing protein 3|TBP-2-like inducible membrane protein|alpha-arrestin 3	20201124	-
9606	57562	CEP126	-	KIAA1377	MIM:614634|HGNC:HGNC:29264|Ensembl:ENSG00000110318	11	11q22.1	centrosomal protein 126	protein-coding	CEP126	centrosomal protein 126	O	centrosomal protein of 126 kDa|centrosomal protein 126kDa	20210103	-
9606	57563	KLHL8	-	-	MIM:611967|HGNC:HGNC:18644|Ensembl:ENSG00000145332	4	4q22.1	kelch like family member 8	protein-coding	KLHL8	kelch like family member 8	O	kelch-like protein 8|kelch-like 8	20201124	-
9606	57565	KLHL14	-	-	MIM:613772|HGNC:HGNC:29266|Ensembl:ENSG00000197705	18	18q12.1	kelch like family member 14	protein-coding	KLHL14	kelch like family member 14	O	kelch-like protein 14|kelch-like 14|printor|protein interactor of Torsin-1A	20201124	-
9606	57567	ZNF319	-	ZFP319	HGNC:HGNC:13644|Ensembl:ENSG00000166188	16	16q21	zinc finger protein 319	protein-coding	ZNF319	zinc finger protein 319	O	zinc finger protein 319	20201206	-
9606	57568	SIPA1L2	-	SPAL2|SPAR2	MIM:611609|HGNC:HGNC:23800|Ensembl:ENSG00000116991	1	1q42.2	signal induced proliferation associated 1 like 2	protein-coding	SIPA1L2	signal induced proliferation associated 1 like 2	O	signal-induced proliferation-associated 1-like protein 2|SIPA1-like protein 2|SPA-1-like 2|spine-associated RapGAP 2	20210103	-
9606	57569	ARHGAP20	-	RARHOGAP	MIM:609568|HGNC:HGNC:18357|Ensembl:ENSG00000137727	11	11q22.3-q23.1	Rho GTPase activating protein 20	protein-coding	ARHGAP20	Rho GTPase activating protein 20	O	rho GTPase-activating protein 20|RA and RhoGAP domain containing protein|rho GTPase activating protein 20 variant 2|rho-type GTPase-activating protein 20	20201124	-
9606	57570	TRMT5	-	COXPD26|KIAA1393|TRM5	MIM:611023|HGNC:HGNC:23141|Ensembl:ENSG00000126814	14	14q23.1	tRNA methyltransferase 5	protein-coding	TRMT5	tRNA methyltransferase 5	O	tRNA (guanine(37)-N1)-methyltransferase|M1G-methyltransferase|TRM5 tRNA methyltransferase 5 homolog|tRNA (guanine-N(1)-)-methyltransferase|tRNA [GM37] methyltransferase|tRNA-N1G37 methyltransferase	20201124	-
9606	57571	CARNS1	-	ATPGD1	MIM:613368|HGNC:HGNC:29268|Ensembl:ENSG00000172508	11	11q13.2	carnosine synthase 1	protein-coding	CARNS1	carnosine synthase 1	O	carnosine synthase 1|ATP-grasp domain containing 1|ATP-grasp domain-containing protein 1	20201124	-
9606	57572	DOCK6	-	AOS2|ZIR1	MIM:614194|HGNC:HGNC:19189|Ensembl:ENSG00000130158	19	19p13.2	dedicator of cytokinesis 6	protein-coding	DOCK6	dedicator of cytokinesis 6	O	dedicator of cytokinesis protein 6	20210103	-
9606	57573	ZNF471	-	ERP1|Z1971|Zfp78	HGNC:HGNC:23226|Ensembl:ENSG00000196263	19	19q13.43	zinc finger protein 471	protein-coding	ZNF471	zinc finger protein 471	O	zinc finger protein 471|EZFIT-related protein 1	20201124	-
9606	57574	MARCHF4	-	MARCH-IV|MARCH4|RNF174	MIM:608208|HGNC:HGNC:29269|Ensembl:ENSG00000144583	2	2q35	membrane associated ring-CH-type finger 4	protein-coding	MARCHF4	membrane associated ring-CH-type finger 4	O	E3 ubiquitin-protein ligase MARCHF4|E3 ubiquitin-protein ligase MARCH4|RING finger protein 174|RING-type E3 ubiquitin transferase MARCH4|RING-type E3 ubiquitin transferase MARCHF4|membrane associated ring finger 4|membrane-associated RING finger protein 4|membrane-associated RING-CH protein IV|membrane-associated ring finger (C3HC4) 4, E3 ubiquitin protein ligase	20201124	-
9606	57575	PCDH10	-	OL-PCDH|PCDH19	MIM:608286|HGNC:HGNC:13404|Ensembl:ENSG00000138650	4	4q28.3	protocadherin 10	protein-coding	PCDH10	protocadherin 10	O	protocadherin-10	20201124	-
9606	57576	KIF17	-	KIF17B|KIF3X|KLP-2|OSM-3	MIM:605037|HGNC:HGNC:19167|Ensembl:ENSG00000117245	1	1p36.12	kinesin family member 17	protein-coding	KIF17	kinesin family member 17	O	kinesin-like protein KIF17|KIF17 variant protein|KIF3-related motor protein	20201124	-
9606	57577	CCDC191	-	KIAA1407	HGNC:HGNC:29272|Ensembl:ENSG00000163617	3	3q13.31	coiled-coil domain containing 191	protein-coding	CCDC191	coiled-coil domain containing 191	O	coiled-coil domain-containing protein 191	20201124	-
9606	57578	UNC79	-	KIAA1409	MIM:616884|HGNC:HGNC:19966|Ensembl:ENSG00000133958	14	14q32.12	unc-79 homolog, NALCN channel complex subunit	protein-coding	UNC79	unc-79 homolog, NALCN channel complex subunit	O	protein unc-79 homolog	20201213	-
9606	57579	FAM135A	-	KIAA1411	HGNC:HGNC:21084|Ensembl:ENSG00000082269	6	6q13	family with sequence similarity 135 member A	protein-coding	FAM135A	family with sequence similarity 135 member A	O	protein FAM135A	20201124	-
9606	57580	PREX1	-	P-REX1	MIM:606905|HGNC:HGNC:32594|Ensembl:ENSG00000124126	20	20q13.13	phosphatidylinositol-3,4,5-trisphosphate dependent Rac exchange factor 1	protein-coding	PREX1	phosphatidylinositol-3,4,5-trisphosphate dependent Rac exchange factor 1	O	phosphatidylinositol 3,4,5-trisphosphate-dependent Rac exchanger 1 protein|PIP3 dependent Rac exchange factor 1|ptdIns(3,4,5)-dependent Rac exchanger 1	20201213	-
9606	57582	KCNT1	-	DEE14|EIEE14|ENFL5|KCa4.1|SLACK|Slo2.2|bA100C15.2	MIM:608167|HGNC:HGNC:18865|Ensembl:ENSG00000107147	9	9q34.3	potassium sodium-activated channel subfamily T member 1	protein-coding	KCNT1	potassium sodium-activated channel subfamily T member 1	O	potassium channel subfamily T member 1|Sequence like a calcium-activated K+ channel|potassium channel, sodium activated subfamily T, member 1|potassium channel, subfamily T, member 1	20210109	-
9606	57583	TMEM181	-	GPR178|KIAA1423	MIM:613209|HGNC:HGNC:20958|Ensembl:ENSG00000146433	6	6q25.3	transmembrane protein 181	protein-coding	TMEM181	transmembrane protein 181	O	transmembrane protein 181|G protein-coupled receptor 178	20210103	-
9606	57584	ARHGAP21	-	ARHGAP10	MIM:609870|HGNC:HGNC:23725|Ensembl:ENSG00000107863	10	10p12.1|10p12.3	Rho GTPase activating protein 21	protein-coding	ARHGAP21	Rho GTPase activating protein 21	O	rho GTPase-activating protein 21|Rho-GTPase activating protein 10|rho GTPase-activating protein 10|rho-type GTPase-activating protein 21	20210103	-
9606	57585	CRAMP1	-	CRAMP1L|HN1L|TCE4	HGNC:HGNC:14122|Ensembl:ENSG00000007545	16	16p13.3	cramped chromatin regulator homolog 1	protein-coding	CRAMP1	cramped chromatin regulator homolog 1	O	protein cramped-like|Crm, cramped-like|T-complex expressed gene 4|hematological and neurological expressed 1-like protein	20201124	-
9606	57586	SYT13	-	-	MIM:607716|HGNC:HGNC:14962|Ensembl:ENSG00000019505	11	11p11.2	synaptotagmin 13	protein-coding	SYT13	synaptotagmin 13	O	synaptotagmin-13|synaptotagmin XIII|sytXIII	20201124	-
9606	57587	CFAP97	-	KIAA1430|hmw	MIM:616047|HGNC:HGNC:29276|Ensembl:ENSG00000164323	4	4q35.1	cilia and flagella associated protein 97	protein-coding	CFAP97	cilia and flagella associated protein 97	O	cilia- and flagella-associated protein 97	20201124	-
9606	57589	RIC1	-	CATIFA|CIP150|KIAA1432|bA207C16.1	MIM:610354|HGNC:HGNC:17686|Ensembl:ENSG00000107036	9	9p24.1	RIC1 homolog, RAB6A GEF complex partner 1	protein-coding	RIC1	RIC1 homolog, RAB6A GEF complex partner 1	O	guanine nucleotide exchange factor subunit RIC1|RAB6A GEF complex partner 1|RAB6A-GEF complex partner protein 1|connexin 43-interacting protein 150 kDa|connexin-43-interacting protein of 150 kDa|protein RIC1 homolog	20210123	-
9606	57590	WDFY1	-	FENS-1|FENS1|WDF1|ZFYVE17	MIM:618080|HGNC:HGNC:20451|Ensembl:ENSG00000085449	2	2q36.1	WD repeat and FYVE domain containing 1	protein-coding	WDFY1	WD repeat and FYVE domain containing 1	O	WD repeat and FYVE domain-containing protein 1|FYVE domain-containing protein localized to endosomes 1|WD40- and FYVE domain-containing protein 1|phosphoinositide-binding protein SR1|zinc finger FYVE domain-containing protein 17	20201124	-
9606	57591	MRTFA	-	BSAC|MAL|MKL|MKL1|MRTF-A	MIM:606078|HGNC:HGNC:14334|Ensembl:ENSG00000196588	22	22q13.1-q13.2	myocardin related transcription factor A	protein-coding	MRTFA	myocardin related transcription factor A	O	myocardin-related transcription factor A|MKL/myocardin-like protein 1|basic, SAP and coiled-coil domain|megakaryoblastic leukemia (translocation) 1|megakaryoblastic leukemia 1 protein|megakaryocytic acute leukemia protein	20210123	-
9606	57592	ZNF687	-	PDB6	MIM:610568|HGNC:HGNC:29277|Ensembl:ENSG00000143373	1	1q21.3	zinc finger protein 687	protein-coding	ZNF687	zinc finger protein 687	O	zinc finger protein 687	20201124	-
9606	57593	EBF4	-	COE4|O/E-4	MIM:609935|HGNC:HGNC:29278|Ensembl:ENSG00000088881	20	20p13	EBF family member 4	protein-coding	EBF4	EBF family member 4	O	transcription factor COE4|OE-4|early B cell factor 4|olf-1/EBF-like 4	20201213	-
9606	57594	HOMEZ	-	KIAA1443	MIM:608119|HGNC:HGNC:20164|Ensembl:ENSG00000215271	14	14q11.2	homeobox and leucine zipper encoding	protein-coding	HOMEZ	homeobox and leucine zipper encoding	O	homeobox and leucine zipper protein Homez|homeodomain leucine zipper-containing factor	20201124	-
9606	57595	PDZD4	-	LNX5|LU1|PDZK4|PDZRN4L	MIM:300634|HGNC:HGNC:21167|Ensembl:ENSG00000067840	X	Xq28	PDZ domain containing 4	protein-coding	PDZD4	PDZ domain containing 4	O	PDZ domain-containing protein 4|PDZ domain-containing RING finger protein 4-like protein	20201124	-
9606	57596	BEGAIN	-	-	MIM:618597|HGNC:HGNC:24163|Ensembl:ENSG00000183092	14	14q32.2	brain enriched guanylate kinase associated	protein-coding	BEGAIN	brain enriched guanylate kinase associated	O	brain-enriched guanylate kinase-associated protein|brain-enriched guanylate kinase-associated homolog	20201124	-
9606	57597	BAHCC1	-	BAHD2	MIM:617646|HGNC:HGNC:29279|Ensembl:ENSG00000266074	17	17q25.3	BAH domain and coiled-coil containing 1	protein-coding	BAHCC1	BAH domain and coiled-coil containing 1	O	BAH and coiled-coil domain-containing protein 1|BAH domain-containing protein 2|bromo adjacent homology domain-containing protein 2	20210123	-
9606	57599	WDR48	-	P80|SPG60|UAF1	MIM:612167|HGNC:HGNC:30914|Ensembl:ENSG00000114742	3	3p22.2	WD repeat domain 48	protein-coding	WDR48	WD repeat domain 48	O	WD repeat-containing protein 48|USP1 associated factor 1|WD repeat endosomal protein|testicular tissue protein Li 224	20210103	-
9606	57600	FNIP2	-	FNIPL|MAPO1	MIM:612768|HGNC:HGNC:29280|Ensembl:ENSG00000052795	4	4q32.1	folliculin interacting protein 2	protein-coding	FNIP2	folliculin interacting protein 2	O	folliculin-interacting protein 2|FNIP1-like protein|O6-methylguanine-induced apoptosis 1 protein	20201124	-
9606	57602	USP36	-	DUB1	MIM:612543|HGNC:HGNC:20062|Ensembl:ENSG00000055483	17	17q25.3	ubiquitin specific peptidase 36	protein-coding	USP36	ubiquitin specific peptidase 36	O	ubiquitin carboxyl-terminal hydrolase 36|deubiquitinating enzyme 36|ubiquitin specific protease 36|ubiquitin thioesterase 36|ubiquitin-specific-processing protease 36	20210118	-
9606	57604	TRMT9B	-	C8orf79|KIAA1456|TRM9L|hTRM9L	MIM:615666|HGNC:HGNC:26725|Ensembl:ENSG00000250305	8	8p22	tRNA methyltransferase 9B (putative)	protein-coding	TRMT9B	tRNA methyltransferase 9B (putative)	O	probable tRNA methyltransferase 9B|probable tRNA methyltransferase 9-like protein	20210114	-
9606	57605	PITPNM2	-	NIR-3|NIR3|RDGB2|RDGBA2	MIM:608920|HGNC:HGNC:21044|Ensembl:ENSG00000090975	12	12q24.31	phosphatidylinositol transfer protein membrane associated 2	protein-coding	PITPNM2	phosphatidylinositol transfer protein membrane associated 2	O	membrane-associated phosphatidylinositol transfer protein 2|PYK2 N-terminal domain-interacting receptor 3|retinal degeneration B alpha 2	20201208	-
9606	57606	SLAIN2	-	KIAA1458	MIM:610492|HGNC:HGNC:29282|Ensembl:ENSG00000109171	4	4p11	SLAIN motif family member 2	protein-coding	SLAIN2	SLAIN motif family member 2	O	SLAIN motif-containing protein 2	20210103	-
9606	57608	JCAD	-	KIAA1462	MIM:614398|HGNC:HGNC:29283|Ensembl:ENSG00000165757	10	10p11.23	junctional cadherin 5 associated	protein-coding	JCAD	junctional cadherin 5 associated	O	junctional protein associated with coronary artery disease	20201213	-
9606	57609	DIP2B	-	-	MIM:611379|HGNC:HGNC:29284|Ensembl:ENSG00000066084	12	12q13.12	disco interacting protein 2 homolog B	protein-coding	DIP2B	disco interacting protein 2 homolog B	O	disco-interacting protein 2 homolog B|DIP2 disco-interacting protein 2 homolog B	20201213	-
9606	57610	RANBP10	-	-	MIM:614031|HGNC:HGNC:29285|Ensembl:ENSG00000141084	16	16q22.1	RAN binding protein 10	protein-coding	RANBP10	RAN binding protein 10	O	ran-binding protein 10	20201213	-
9606	57611	ISLR2	-	LINX	MIM:614179|HGNC:HGNC:29286|Ensembl:ENSG00000167178	15	15q24.1	immunoglobulin superfamily containing leucine rich repeat 2	protein-coding	ISLR2	immunoglobulin superfamily containing leucine rich repeat 2	O	immunoglobulin superfamily containing leucine-rich repeat protein 2|leucine-rich repeat domain and immunoglobulin domain-containing axon extension protein	20201124	-
9606	57612	ERV3-2	-	-	HGNC:HGNC:22218	7	7q33	endogenous retrovirus group 3 member 2	other	ERV3-2	endogenous retrovirus group 3 member 2	O	-	20170408	-
9606	57613	FAM234B	-	KIAA1467	MIM:617838|HGNC:HGNC:29288|Ensembl:ENSG00000084444	12	12p13.1	family with sequence similarity 234 member B	protein-coding	FAM234B	family with sequence similarity 234 member B	O	protein FAM234B	20201206	-
9606	57614	RELCH	-	HsT3308|HsT885|KIAA1468	MIM:618001|HGNC:HGNC:29289|Ensembl:ENSG00000134444	18	18q21.33	RAB11 binding and LisH domain, coiled-coil and HEAT repeat containing	protein-coding	RELCH	RAB11 binding and LisH domain, coiled-coil and HEAT repeat containing	O	RAB11-binding protein RELCH|RAB11-binding protein containing LisH, coiled-coil, and HEAT repeats	20201124	-
9606	57615	ZNF492	-	ZNF115	HGNC:HGNC:23707|Ensembl:ENSG00000229676	19	19p12	zinc finger protein 492	protein-coding	ZNF492	zinc finger protein 492	O	zinc finger protein 492|zinc finger protein 115 (Y20)	20201213	-
9606	57616	TSHZ3	-	TSH3|ZNF537	MIM:614119|HGNC:HGNC:30700|Ensembl:ENSG00000121297	19	19q12	teashirt zinc finger homeobox 3	protein-coding	TSHZ3	teashirt zinc finger homeobox 3	O	teashirt homolog 3|teashirt family zinc finger 3|zinc finger protein 537	20210103	-
9606	57617	VPS18	-	PEP3	MIM:608551|HGNC:HGNC:15972|Ensembl:ENSG00000104142	15	15q15.1	VPS18 core subunit of CORVET and HOPS complexes	protein-coding	VPS18	VPS18 core subunit of CORVET and HOPS complexes	O	vacuolar protein sorting-associated protein 18 homolog|VPS18, CORVET/HOPS core subunit|hVPS18|vacuolar protein sorting 18 homolog|vacuolar protein sorting protein 18	20201213	-
9606	57619	SHROOM3	-	APXL3|MSTP013|SHRM|ShrmL	MIM:604570|HGNC:HGNC:30422|Ensembl:ENSG00000138771	4	4q21.1	shroom family member 3	protein-coding	SHROOM3	shroom family member 3	O	protein Shroom3|F-actin-binding protein|shroom-related protein	20201206	-
9606	57620	STIM2	-	-	MIM:610841|HGNC:HGNC:19205|Ensembl:ENSG00000109689	4	4p15.2	stromal interaction molecule 2	protein-coding	STIM2	stromal interaction molecule 2	O	stromal interaction molecule 2	20201206	-
9606	57621	ZBTB2	-	ZNF437	MIM:616595|HGNC:HGNC:20868|Ensembl:ENSG00000181472	6	6q25.1	zinc finger and BTB domain containing 2	protein-coding	ZBTB2	zinc finger and BTB domain containing 2	O	zinc finger and BTB domain-containing protein 2	20201124	-
9606	57622	LRFN1	-	SALM2	MIM:612807|HGNC:HGNC:29290|Ensembl:ENSG00000128011	19	19q13.2	leucine rich repeat and fibronectin type III domain containing 1	protein-coding	LRFN1	leucine rich repeat and fibronectin type III domain containing 1	O	leucine-rich repeat and fibronectin type III domain-containing protein 1|CTC-246B18.8|synaptic adhesion-like molecule 2	20201124	-
9606	57623	ZFAT	-	AITD3|ZFAT1|ZNF406	MIM:610931|HGNC:HGNC:19899|Ensembl:ENSG00000066827	8	8q24.22	zinc finger and AT-hook domain containing	protein-coding	ZFAT	zinc finger and AT-hook domain containing	O	zinc finger protein ZFAT|zinc finger gene in autoimmune thyroid disease|zinc finger protein 406|zinc-finger gene in AITD susceptibility region	20201213	-
9606	57624	NYAP2	-	KIAA1486	MIM:615478|HGNC:HGNC:29291|Ensembl:ENSG00000144460	2	2q36.3	neuronal tyrosine-phosphorylated phosphoinositide-3-kinase adaptor 2	protein-coding	NYAP2	neuronal tyrosine-phosphorylated phosphoinositide-3-kinase adaptor 2	O	neuronal tyrosine-phosphorylated phosphoinositide-3-kinase adapter 2	20201217	-
9606	57626	KLHL1	-	MRP2	MIM:605332|HGNC:HGNC:6352|Ensembl:ENSG00000150361	13	13q21.33	kelch like family member 1	protein-coding	KLHL1	kelch like family member 1	O	kelch-like protein 1|Mayven-related protein 2	20201124	-
9606	57628	DPP10	-	DPL2|DPPY|DPRP-3|DPRP3	MIM:608209|HGNC:HGNC:20823|Ensembl:ENSG00000175497	2	2q14.1	dipeptidyl peptidase like 10	protein-coding	DPP10	dipeptidyl peptidase like 10	O	inactive dipeptidyl peptidase 10|DPP X|dipeptidyl peptidase 10|dipeptidyl peptidase IV-related protein 3|dipeptidyl peptidase X|dipeptidyl peptidase-like protein 2|dipeptidyl-peptidase 10 (inactive)|dipeptidyl-peptidase 10 (non-functional)	20201217	-
9606	57630	SH3RF1	-	POSH|RNF142|SH3MD2	MIM:618642|HGNC:HGNC:17650|Ensembl:ENSG00000154447	4	4q32.3-q33	SH3 domain containing ring finger 1	protein-coding	SH3RF1	SH3 domain containing ring finger 1	O	E3 ubiquitin-protein ligase SH3RF1|RING-type E3 ubiquitin transferase SH3RF1|SH3 domain-containing RING finger protein 1|SH3 multiple domains 2|SH3 multiple domains protein 2|plenty of SH3 domains|plenty of SH3s|putative E3 ubiquitin-protein ligase SH3RF1|ring finger protein 142	20201213	-
9606	57631	LRCH2	-	dA204F4.4	HGNC:HGNC:29292|Ensembl:ENSG00000130224	X	Xq23	leucine rich repeats and calponin homology domain containing 2	protein-coding	LRCH2	leucine rich repeats and calponin homology domain containing 2	O	leucine-rich repeat and calponin homology domain-containing protein 2|leucine-rich repeats and calponin homology (CH) domain containing 2	20201124	-
9606	57633	LRRN1	-	FIGLER3|NLRR-1	HGNC:HGNC:20980|Ensembl:ENSG00000175928	3	3p26.2	leucine rich repeat neuronal 1	protein-coding	LRRN1	leucine rich repeat neuronal 1	O	leucine-rich repeat neuronal protein 1|fibronectin type III, immunoglobulin and leucine rich repeat domains 3|neuronal leucine-rich repeat protein 1	20201124	-
9606	57634	EP400	-	CAGH32|P400|TNRC12	MIM:606265|HGNC:HGNC:11958|Ensembl:ENSG00000183495	12	12q24.33	E1A binding protein p400	protein-coding	EP400	E1A binding protein p400	O	E1A-binding protein p400|CAG repeat protein 32|domino homolog|hDomino|hDomino(p400)|p400 SWI2/SNF2-related protein|p400 kDa SWI2/SNF2-related protein|trinucleotide repeat containing 12|trinucleotide repeat-containing gene 12 protein	20201213	-
9606	57636	ARHGAP23	-	-	MIM:610590|HGNC:HGNC:29293|Ensembl:ENSG00000275832	17	17q12	Rho GTPase activating protein 23	protein-coding	ARHGAP23	Rho GTPase activating protein 23	O	rho GTPase-activating protein 23|rho-type GTPase-activating protein 23	20201124	-
9606	57639	CCDC146	-	MBO2	HGNC:HGNC:29296|Ensembl:ENSG00000135205	7	7q11.23	coiled-coil domain containing 146	protein-coding	CCDC146	coiled-coil domain containing 146	O	coiled-coil domain-containing protein 146	20201124	-
9606	57642	COL20A1	-	-	HGNC:HGNC:14670|Ensembl:ENSG00000101203	20	20q13.33	collagen type XX alpha 1 chain	protein-coding	COL20A1	collagen type XX alpha 1 chain	O	collagen alpha-1(XX) chain|collagen, type XX, alpha 1|collagen-like protein	20201124	-
9606	57643	ZSWIM5	-	-	HGNC:HGNC:29299|Ensembl:ENSG00000162415	1	1p34.1	zinc finger SWIM-type containing 5	protein-coding	ZSWIM5	zinc finger SWIM-type containing 5	O	zinc finger SWIM domain-containing protein 5|zinc finger, SWIM domain containing 5	20201124	-
9606	57644	MYH7B	-	MHC14|MYH14	MIM:609928|HGNC:HGNC:15906|Ensembl:ENSG00000078814	20	20q11.22	myosin heavy chain 7B	protein-coding	MYH7B	myosin heavy chain 7B	O	myosin-7B|U937-associated antigen|antigen MLAA-21|myosin, heavy chain 7B, cardiac muscle, beta|myosin, heavy polypeptide 7B, cardiac muscle, beta|slow A MYH14	20201213	-
9606	57645	POGK	-	BASS2|KRBOX2|LST003	HGNC:HGNC:18800|Ensembl:ENSG00000143157	1	1q24.1	pogo transposable element derived with KRAB domain	protein-coding	POGK	pogo transposable element derived with KRAB domain	O	pogo transposable element with KRAB domain|KRAB box domain containing 2	20201213	-
9606	57646	USP28	-	-	MIM:610748|HGNC:HGNC:12625|Ensembl:ENSG00000048028	11	11q23.2	ubiquitin specific peptidase 28	protein-coding	USP28	ubiquitin specific peptidase 28	O	ubiquitin carboxyl-terminal hydrolase 28|deubiquitinating enzyme 28|ubiquitin carboxyl-terminal hydrolase 28 variant 1|ubiquitin thioesterase 28|ubiquitin thiolesterase 28|ubiquitin-specific-processing protease 28	20210107	-
9606	57647	DHX37	-	DDX37|Dhr1|NEDBAVC|SRXY11	MIM:617362|HGNC:HGNC:17210|Ensembl:ENSG00000150990	12	12q24.31	DEAH-box helicase 37	protein-coding	DHX37	DEAH-box helicase 37	O	probable ATP-dependent RNA helicase DHX37|DEAD/DEAH box helicase DDX37|DEAD/H (Asp-Glu-Ala-Asp/His) box polypeptide 37|DEAH (Asp-Glu-Ala-His) box polypeptide 37|DEAH box protein 37	20210123	-
9606	57648	KIAA1522	-	-	HGNC:HGNC:29301|Ensembl:ENSG00000162522	1	1p35.1	KIAA1522	protein-coding	KIAA1522	KIAA1522	O	uncharacterized protein KIAA1522	20201124	-
9606	57649	PHF12	-	PF1	MIM:618645|HGNC:HGNC:20816|Ensembl:ENSG00000109118	17	17q11.2	PHD finger protein 12	protein-coding	PHF12	PHD finger protein 12	O	PHD finger protein 12|PHD factor 1|PHD zinc finger transcription factor	20201124	-
9606	57650	CIP2A	-	KIAA1524|p90	MIM:610643|HGNC:HGNC:29302|Ensembl:ENSG00000163507	3	3q13.13	cellular inhibitor of PP2A	protein-coding	CIP2A	cellular inhibitor of PP2A	O	protein CIP2A|cancerous inhibitor of PP2A|cancerous inhibitor of protein phosphatase 2A|cell proliferation regulating inhibitor of protein phosphatase 2A|p90 autoantigen	20201213	-
9606	57653	SUGT1P4-STRA6LP-CCDC180	-	LOC100499484-C9ORF174	HGNC:HGNC:53835|Ensembl:ENSG00000255036	9	9q22.33	SUGT1P4-STRA6LP-CCDC180 readthrough	ncRNA	SUGT1P4-STRA6LP-CCDC180	SUGT1P4-STRA6LP-CCDC180 readthrough	O	Behcet's Disease Associated Gene 1|LOC100499484-C9orf174 readthrough	20201124	-
9606	57654	UVSSA	-	KIAA1530|UVSS3	MIM:614632|HGNC:HGNC:29304|Ensembl:ENSG00000163945	4	4p16.3	UV stimulated scaffold protein A	protein-coding	UVSSA	UV stimulated scaffold protein A	O	UV-stimulated scaffold protein A	20210103	-
9606	57655	GRAMD1A	-	KIAA1533	HGNC:HGNC:29305|Ensembl:ENSG00000089351	19	19q13.11	GRAM domain containing 1A	protein-coding	GRAMD1A	GRAM domain containing 1A	O	protein Aster-A|GRAM domain-containing protein 1A	20210103	-
9606	57657	HCN3	-	-	MIM:609973|HGNC:HGNC:19183|Ensembl:ENSG00000143630	1	1q22	hyperpolarization activated cyclic nucleotide gated potassium channel 3	protein-coding	HCN3	hyperpolarization activated cyclic nucleotide gated potassium channel 3	O	potassium/sodium hyperpolarization-activated cyclic nucleotide-gated channel 3	20201124	-
9606	57658	CALCOCO1	-	Cocoa|PP13275|calphoglin	HGNC:HGNC:29306|Ensembl:ENSG00000012822	12	12q13.13	calcium binding and coiled-coil domain 1	protein-coding	CALCOCO1	calcium binding and coiled-coil domain 1	O	calcium-binding and coiled-coil domain-containing protein 1|coiled-coil coactivator protein|coiled-coil leucine zipper coactivator 1|inorganic pyrophosphatase activator|sarcoma antigen NY-SAR-3	20210118	-
9606	57659	ZBTB4	-	KAISO-L1|ZNF903	MIM:612308|HGNC:HGNC:23847|Ensembl:ENSG00000174282	17	17p13.1	zinc finger and BTB domain containing 4	protein-coding	ZBTB4	zinc finger and BTB domain containing 4	O	zinc finger and BTB domain-containing protein 4|KAISO-like zinc finger protein 1	20201213	-
9606	57661	PHRF1	-	PPP1R125|RNF221	MIM:611780|HGNC:HGNC:24351|Ensembl:ENSG00000070047	11	11p15.5	PHD and ring finger domains 1	protein-coding	PHRF1	PHD and ring finger domains 1	O	PHD and RING finger domain-containing protein 1|CTD-binding SR-like protein rA9|protein phosphatase 1, regulatory subunit 125	20201124	-
9606	57662	CAMSAP3	-	KIAA1543|NEZHA|PPP1R80	MIM:612685|HGNC:HGNC:29307|Ensembl:ENSG00000076826	19	19p13.2	calmodulin regulated spectrin associated protein family member 3	protein-coding	CAMSAP3	calmodulin regulated spectrin associated protein family member 3	O	calmodulin-regulated spectrin-associated protein 3|protein phosphatase 1, regulatory subunit 80	20201213	-
9606	57663	USP29	-	HOM-TES-84/86	MIM:609546|HGNC:HGNC:18563|Ensembl:ENSG00000131864	19	19q13.43	ubiquitin specific peptidase 29	protein-coding	USP29	ubiquitin specific peptidase 29	O	ubiquitin carboxyl-terminal hydrolase 29|deubiquitinating enzyme 29|ubiquitin thioesterase 29|ubiquitin thiolesterase 29|ubiquitin-specific processing protease|ubiquitin-specific-processing protease 29	20210110	-
9606	57664	PLEKHA4	-	PEPP1	MIM:607769|HGNC:HGNC:14339|Ensembl:ENSG00000105559	19	19q13.33	pleckstrin homology domain containing A4	protein-coding	PLEKHA4	pleckstrin homology domain containing A4	O	pleckstrin homology domain-containing family A member 4|PH domain-containing family A member 4|phosphoinositol 3-phosphate-binding PH domain protein 1|pleckstrin homology domain containing, family A (phosphoinositide binding specific) member 4	20201124	-
9606	57665	RDH14	-	PAN2|SDR7C4	MIM:616796|HGNC:HGNC:19979|Ensembl:ENSG00000240857	2	2p24.2	retinol dehydrogenase 14	protein-coding	RDH14	retinol dehydrogenase 14	O	retinol dehydrogenase 14|alcohol dehydrogenase PAN2|pancreas protein 2|retinol dehydrogenase 14 (all-trans and 9-cis)|retinol dehydrogenase 14 (all-trans/9-cis/11-cis)|short chain dehydrogenase/reductase family 7C member 4	20210114	-
9606	57666	FBRSL1	-	-	HGNC:HGNC:29308|Ensembl:ENSG00000112787	12	12q24.33	fibrosin like 1	protein-coding	FBRSL1	fibrosin like 1	O	fibrosin-1-like protein|AUTS2-like protein|HBV X-transactivated gene 9 protein|HBV XAg-transactivated protein 9	20201124	-
9606	57669	EPB41L5	-	BE37|LULU|LULU1|YMO1|YRT	MIM:611730|HGNC:HGNC:19819|Ensembl:ENSG00000115109	2	2q14.2	erythrocyte membrane protein band 4.1 like 5	protein-coding	EPB41L5	erythrocyte membrane protein band 4.1 like 5	O	band 4.1-like protein 5|yurt homolog	20201213	-
9606	57670	KIAA1549	-	RP86	MIM:613344|HGNC:HGNC:22219|Ensembl:ENSG00000122778	7	7q34	KIAA1549	protein-coding	KIAA1549	KIAA1549	O	UPF0606 protein KIAA1549	20210123	-
9606	57673	BEND3	-	KIAA1553	MIM:616374|HGNC:HGNC:23040|Ensembl:ENSG00000178409	6	6q21	BEN domain containing 3	protein-coding	BEND3	BEN domain containing 3	O	BEN domain-containing protein 3	20201213	-
9606	57674	RNF213	-	ALO17|C17orf27|KIAA1618|MYMY2|MYSTR|NET57	MIM:613768|HGNC:HGNC:14539|Ensembl:ENSG00000173821	17	17q25.3	ring finger protein 213	protein-coding	RNF213	ring finger protein 213	O	E3 ubiquitin-protein ligase RNF213|ALK lymphoma oligomerization partner on chromosome 17|RING-type E3 ubiquitin transferase RNF213|mysterin	20201206	-
9606	57677	ZFP14	-	ZNF531	HGNC:HGNC:29312|Ensembl:ENSG00000142065	19	19q13.12	ZFP14 zinc finger protein	protein-coding	ZFP14	ZFP14 zinc finger protein	O	zinc finger protein 14 homolog|zinc finger protein 531	20201213	-
9606	57678	GPAM	-	GPAT|GPAT1	MIM:602395|HGNC:HGNC:24865|Ensembl:ENSG00000119927	10	10q25.2	glycerol-3-phosphate acyltransferase, mitochondrial	protein-coding	GPAM	glycerol-3-phosphate acyltransferase, mitochondrial	O	glycerol-3-phosphate acyltransferase 1, mitochondrial|GPAT-1	20201213	-
9606	57679	ALS2	-	ALS2CR6|ALSJ|IAHSP|PLSJ	MIM:606352|HGNC:HGNC:443|Ensembl:ENSG00000003393	2	2q33.1	alsin Rho guanine nucleotide exchange factor ALS2	protein-coding	ALS2	alsin Rho guanine nucleotide exchange factor ALS2	O	alsin|ALS2, alsin Rho guanine nucleotide exchange factor|amyotrophic lateral sclerosis 2 (juvenile)|amyotrophic lateral sclerosis 2 chromosomal region candidate gene 6 protein|amyotrophic lateral sclerosis 2 protein	20210123	-
9606	57680	CHD8	-	AUTS18|HELSNF1	MIM:610528|HGNC:HGNC:20153|Ensembl:ENSG00000100888	14	14q11.2	chromodomain helicase DNA binding protein 8	protein-coding	CHD8	chromodomain helicase DNA binding protein 8	O	chromodomain-helicase-DNA-binding protein 8|ATP-dependent helicase CHD8|axis duplication inhibitor|duplin|helicase with SNF2 domain 1	20210110	-
9606	57683	ZDBF2	-	Slx9	MIM:617059|HGNC:HGNC:29313|Ensembl:ENSG00000204186	2	2q33.3	zinc finger DBF-type containing 2	protein-coding	ZDBF2	zinc finger DBF-type containing 2	O	DBF4-type zinc finger-containing protein 2	20201124	-
9606	57684	ZBTB26	-	ZNF481|bioref	HGNC:HGNC:23383|Ensembl:ENSG00000171448	9	9q33.2	zinc finger and BTB domain containing 26	protein-coding	ZBTB26	zinc finger and BTB domain containing 26	O	zinc finger and BTB domain-containing protein 26|zinc finger protein 481|zinc finger protein 483|zinc finger protein Bioref	20201124	-
9606	57685	CACHD1	-	-	HGNC:HGNC:29314|Ensembl:ENSG00000158966	1	1p31.3	cache domain containing 1	protein-coding	CACHD1	cache domain containing 1	O	VWFA and cache domain-containing protein 1|cache domain-containing protein 1|von Willebrand factor type A and cache domain containing 1	20201124	-
9606	57687	VAT1L	-	-	HGNC:HGNC:29315|Ensembl:ENSG00000171724	16	16q23.1	vesicle amine transport 1 like	protein-coding	VAT1L	vesicle amine transport 1 like	O	synaptic vesicle membrane protein VAT-1 homolog-like|vesicle amine transport protein 1 homolog (T. californica)-like|vesicle amine transport protein 1 homolog-like (T. californica)	20210114	-
9606	57688	ZSWIM6	-	AFND|NEDMAGA	MIM:615951|HGNC:HGNC:29316|Ensembl:ENSG00000130449	5	5q12.1	zinc finger SWIM-type containing 6	protein-coding	ZSWIM6	zinc finger SWIM-type containing 6	O	zinc finger SWIM domain-containing protein 6|zinc finger, SWIM domain containing 6	20210123	-
9606	57689	LRRC4C	-	NGL-1|NGL1	MIM:608817|HGNC:HGNC:29317|Ensembl:ENSG00000148948	11	11p12	leucine rich repeat containing 4C	protein-coding	LRRC4C	leucine rich repeat containing 4C	O	leucine-rich repeat-containing protein 4C|netrin-G1 ligand	20201213	-
9606	57690	TNRC6C	-	-	MIM:610741|HGNC:HGNC:29318|Ensembl:ENSG00000078687	17	17q25.3	trinucleotide repeat containing adaptor 6C	protein-coding	TNRC6C	trinucleotide repeat containing adaptor 6C	O	trinucleotide repeat-containing gene 6C protein|trinucleotide repeat containing 6C	20201206	-
9606	57691	KIAA1586	-	-	HGNC:HGNC:21360|Ensembl:ENSG00000168116	6	6p12.1	KIAA1586	protein-coding	KIAA1586	KIAA1586	O	E3 SUMO-protein ligase KIAA1586	20201124	-
9606	57692	MAGEE1	-	DAMAGE|HCA1	MIM:300759|HGNC:HGNC:24934|Ensembl:ENSG00000198934	X	Xq13.3	MAGE family member E1	protein-coding	MAGEE1	MAGE family member E1	O	melanoma-associated antigen E1|MAGE-E1 antigen|alpha-dystrobrevin-associated MAGE Protein|dystrobrevin-associated MAGE protein|hepatocellular carcinoma-associated HCA1|hepatocellular carcinoma-associated protein 1|melanoma antigen family E, 1|melanoma antigen family E1	20201124	-
9606	57693	ZNF317	-	-	MIM:613864|HGNC:HGNC:13507|Ensembl:ENSG00000130803	19	19p13.2	zinc finger protein 317	protein-coding	ZNF317	zinc finger protein 317	O	zinc finger protein 317|KRAB-containing zinc finger protein 317	20201124	-
9606	57695	USP37	-	-	HGNC:HGNC:20063|Ensembl:ENSG00000135913	2	2q35	ubiquitin specific peptidase 37	protein-coding	USP37	ubiquitin specific peptidase 37	O	ubiquitin carboxyl-terminal hydrolase 37|deubiquitinating enzyme 37|tmp_locus_50|ubiquitin specific protease 37|ubiquitin thioesterase 37|ubiquitin thiolesterase 37|ubiquitin-specific-processing protease 37	20201213	-
9606	57696	DDX55	-	-	HGNC:HGNC:20085|Ensembl:ENSG00000111364	12	12q24.31	DEAD-box helicase 55	protein-coding	DDX55	DEAD-box helicase 55	O	ATP-dependent RNA helicase DDX55|DEAD (Asp-Glu-Ala-Asp) box polypeptide 55|DEAD box protein 55|epididymis secretory sperm binding protein	20210103	-
9606	57697	FANCM	-	FAAP250|KIAA1596|POF15|SPGF28	MIM:609644|HGNC:HGNC:23168|Ensembl:ENSG00000187790	14	14q21.2	FA complementation group M	protein-coding	FANCM	FA complementation group M	O	Fanconi anemia group M protein|ATP-dependent RNA helicase FANCM|Fanconi anemia complementation group M|fanconi anemia-associated polypeptide of 250 kDa|protein Hef ortholog	20210123	-
9606	57698	SHTN1	-	KIAA1598|shootin-1	MIM:611171|HGNC:HGNC:29319|Ensembl:ENSG00000187164	10	10q25.3	shootin 1	protein-coding	SHTN1	shootin 1	O	shootin-1|shootin1	20210103	-
9606	57699	CPNE5	-	COPN5|CPN5	MIM:604209|HGNC:HGNC:2318|Ensembl:ENSG00000124772	6	6p21.2	copine 5	protein-coding	CPNE5	copine 5	O	copine-5|copine V	20210103	-
9606	57700	FHIP2A	-	FAM160B1|KIAA1600|bA106M7.3	MIM:617312|HGNC:HGNC:29320|Ensembl:ENSG00000151553	10	10q25.3	FHF complex subunit HOOK interacting protein 2A	protein-coding	FHIP2A	FHF complex subunit HOOK interacting protein 2A	O	protein FAM160B1|family with sequence similarity 160 member B1	20210124	-
9606	57701	NCKAP5L	-	Cep169|FP1193|KIAA1602	MIM:615104|HGNC:HGNC:29321|Ensembl:ENSG00000167566	12	12q13.12	NCK associated protein 5 like	protein-coding	NCKAP5L	NCK associated protein 5 like	O	nck-associated protein 5-like|NCKAP5-like|centrosomal protein of 169 kDa	20201124	-
9606	57703	CWC22	-	EIF4GL|NCM|fSAPb	MIM:615186|HGNC:HGNC:29322|Ensembl:ENSG00000163510	2	2q31.3	CWC22 spliceosome associated protein homolog	protein-coding	CWC22	CWC22 spliceosome associated protein homolog	O	pre-mRNA-splicing factor CWC22 homolog|CWC22 homolog, spliceosome-associated protein|CWC22 spliceosome-associated protein|functional spliceosome-associated protein b|nucampholin homolog	20210103	-
9606	57704	GBA2	-	AD035|NLGase|SPG46	MIM:609471|HGNC:HGNC:18986|Ensembl:ENSG00000070610	9	9p13.3	glucosylceramidase beta 2	protein-coding	GBA2	glucosylceramidase beta 2	O	non-lysosomal glucosylceramidase|beta-glucocerebrosidase 2|bile acid beta-glucosidase GBA2|bile acid glucosyl transferase GBA2|cholesterol glucosyltransferase GBA2|cholesteryl-beta-glucosidase GBA2|glucosidase, beta (bile acid) 2|glucosylceramidase 2	20201213	-
9606	57705	WDFY4	-	C10orf64	MIM:613316|HGNC:HGNC:29323|Ensembl:ENSG00000128815	10	10q11.23	WDFY family member 4	protein-coding	WDFY4	WDFY family member 4	O	WD repeat- and FYVE domain-containing protein 4|truncated WD repeat- and FYVE domain-containing protein 4	20201213	-
9606	57706	DENND1A	-	FAM31A|KIAA1608	MIM:613633|HGNC:HGNC:29324|Ensembl:ENSG00000119522	9	9q33.3	DENN domain containing 1A	protein-coding	DENND1A	DENN domain containing 1A	O	DENN domain-containing protein 1A|DENN/MADD domain containing 1A|connecdenn 1	20201213	-
9606	57707	MEAK7	-	KIAA1609|TLDC1|mEAK-7	HGNC:HGNC:29325|Ensembl:ENSG00000140950	16	16q24.1	MTOR associated protein, eak-7 homolog	protein-coding	MEAK7	MTOR associated protein, eak-7 homolog	O	MTOR-associated protein MEAK7|TBC/LysM-associated domain containing 1|TBC/LysM-associated domain-containing protein 1|TLD domain containing 1|TLD domain-containing protein 1|mammalian EAK-7	20201124	-
9606	57708	MIER1	-	ER1|MI-ER1	MIM:616848|HGNC:HGNC:29657|Ensembl:ENSG00000198160	1	1p31.3	MIER1 transcriptional regulator	protein-coding	MIER1	MIER1 transcriptional regulator	O	mesoderm induction early response protein 1|mesoderm induction early response 1 homolog|mesoderm induction early response 1, transcriptional regulator	20201124	-
9606	57709	SLC7A14	-	PPP1R142	MIM:615720|HGNC:HGNC:29326|Ensembl:ENSG00000013293	3	3q26.2	solute carrier family 7 member 14	protein-coding	SLC7A14	solute carrier family 7 member 14	O	probable cationic amino acid transporter|protein phosphatase 1, regulatory subunit 142|solute carrier family 7 (cationic amino acid transporter, y+ system), member 14|solute carrier family 7 (orphan transporter), member 14	20201124	-
9606	57710	KIAA1614	-	-	HGNC:HGNC:29327|Ensembl:ENSG00000135835	1	1q25.3	KIAA1614	protein-coding	KIAA1614	KIAA1614	O	uncharacterized protein KIAA1614	20201213	-
9606	57711	ZNF529	-	-	HGNC:HGNC:29328|Ensembl:ENSG00000186020	19	19q13.12	zinc finger protein 529	protein-coding	ZNF529	zinc finger protein 529	O	zinc finger protein 529	20201213	-
9606	57713	SFMBT2	-	-	MIM:615392|HGNC:HGNC:20256|Ensembl:ENSG00000198879	10	10p14	Scm like with four mbt domains 2	protein-coding	SFMBT2	Scm like with four mbt domains 2	O	scm-like with four MBT domains protein 2|Scm-related gene containing four mbt domains 2|scm-like with 4 MBT domains protein 2	20210103	-
9606	57715	SEMA4G	-	-	MIM:618991|HGNC:HGNC:10735|Ensembl:ENSG00000095539	10	10q24.31	semaphorin 4G	protein-coding	SEMA4G	semaphorin 4G	O	semaphorin-4G|sema domain, immunoglobulin domain (Ig), transmembrane domain (TM) and short cytoplasmic domain, (semaphorin) 4G	20201124	-
9606	57716	PRX	-	CMT4F	MIM:605725|HGNC:HGNC:13797|Ensembl:ENSG00000105227	19	19q13.2	periaxin	protein-coding	PRX	periaxin	O	periaxin	20201124	-
9606	57717	PCDHB16	-	ME1|PCDH-BETA16|PCDH3X|PCDHB8a	MIM:606345|HGNC:HGNC:14546|Ensembl:ENSG00000272674	5	5q31.3	protocadherin beta 16	protein-coding	PCDHB16	protocadherin beta 16	O	protocadherin beta-16|cadherin ME1|protocadherin beta 8a|protocadherin-3x	20201124	-
9606	57718	PPP4R4	-	CFAP14|KIAA1622|PP4R4	MIM:616790|HGNC:HGNC:23788|Ensembl:ENSG00000119698	14	14q32.12-q32.13	protein phosphatase 4 regulatory subunit 4	protein-coding	PPP4R4	protein phosphatase 4 regulatory subunit 4	O	serine/threonine-protein phosphatase 4 regulatory subunit 4|HEAT-like repeat-containing protein|cilia and flagella associated protein 14	20201124	-
9606	57719	ANO8	-	KIAA1623|TMEM16H	MIM:610216|HGNC:HGNC:29329|Ensembl:ENSG00000074855	19	19p13.11	anoctamin 8	protein-coding	ANO8	anoctamin 8	O	anoctamin-8|transmembrane protein 16H	20201124	-
9606	57720	GPR107	-	GCDRP|LUSTR1|bA138E2.2	MIM:618490|HGNC:HGNC:17830|Ensembl:ENSG00000148358	9	9q34.11	G protein-coupled receptor 107	protein-coding	GPR107	G protein-coupled receptor 107	O	protein GPR107|lung seven transmembrane receptor 1	20201124	-
9606	57721	METTL14	-	hMETTL14	MIM:616504|HGNC:HGNC:29330|Ensembl:ENSG00000145388	4	4q26	methyltransferase like 14	protein-coding	METTL14	methyltransferase like 14	O	N6-adenosine-methyltransferase non-catalytic subunit|N6-adenosine-methyltransferase subunit METTL14|methyltransferase-like protein 14	20210118	-
9606	57722	IGDCC4	-	DDM36|NOPE	MIM:616810|HGNC:HGNC:13770|Ensembl:ENSG00000103742	15	15q22.31	immunoglobulin superfamily DCC subclass member 4	protein-coding	IGDCC4	immunoglobulin superfamily DCC subclass member 4	O	immunoglobulin superfamily DCC subclass member 4|likely ortholog of mouse neighbor of Punc E11|neighbor of Punc E11	20201124	-
9606	57724	EPG5	-	HEEW1|KIAA1632|VICIS	MIM:615068|HGNC:HGNC:29331|Ensembl:ENSG00000152223	18	18q12.3-q21.1	ectopic P-granules autophagy protein 5 homolog	protein-coding	EPG5	ectopic P-granules autophagy protein 5 homolog	O	ectopic P granules protein 5 homolog	20201124	-
9606	57727	NCOA5	-	CIA|bA465L10.6	MIM:616825|HGNC:HGNC:15909|Ensembl:ENSG00000124160	20	20q13.12	nuclear receptor coactivator 5	protein-coding	NCOA5	nuclear receptor coactivator 5	O	nuclear receptor coactivator 5|NCoA-5|coactivator independent of AF-2	20201124	-
9606	57728	WDR19	-	ATD5|CED4|DYF-2|FAP66|IFT144|NPHP13|ORF26|Oseg6|PWDMP|SRTD5	MIM:608151|HGNC:HGNC:18340|Ensembl:ENSG00000157796	4	4p14	WD repeat domain 19	protein-coding	WDR19	WD repeat domain 19	O	WD repeat-containing protein 19|WD repeat membrane protein PWDMP|intraflagellar transport 144 homolog	20201124	-
9606	57730	ANKRD36B	-	KIAA1641	HGNC:HGNC:29333|Ensembl:ENSG00000196912	2	2q11.2	ankyrin repeat domain 36B	protein-coding	ANKRD36B	ankyrin repeat domain 36B	O	ankyrin repeat domain-containing protein 36B|CLL-associated antigen KW-1|melanoma-associated antigen	20201124	-
9606	57731	SPTBN4	-	CMND|NEDHND|QV|SPNB4|SPTBN3	MIM:606214|HGNC:HGNC:14896|Ensembl:ENSG00000160460	19	19q13.2	spectrin beta, non-erythrocytic 4	protein-coding	SPTBN4	spectrin beta, non-erythrocytic 4	O	spectrin beta chain, non-erythrocytic 4|beta-IV spectrin|spectrin beta chain, brain 3|spectrin, non-erythroid beta chain 3	20201124	-
9606	57732	ZFYVE28	-	LST2|LYST2|lst-2	MIM:614176|HGNC:HGNC:29334|Ensembl:ENSG00000159733	4	4p16.3	zinc finger FYVE-type containing 28	protein-coding	ZFYVE28	zinc finger FYVE-type containing 28	O	lateral signaling target protein 2 homolog|hLst2|lateral signaling target-2 homolog|zinc finger FYVE domain-containing protein 28|zinc finger, FYVE domain containing 28	20201124	-
9606	57733	GBA3	-	CBG|CBGL1|GLUC|KLRP	MIM:606619|HGNC:HGNC:19069|Ensembl:ENSG00000249948	4	4p15.2	glucosylceramidase beta 3 (gene/pseudogene)	protein-coding	GBA3	glucosylceramidase beta 3 (gene/pseudogene)	O	cytosolic beta-glucosidase|cytosolic GCase|cytosolic beta-glucosidase-like protein 1|cytosolic glycosylceramidase|glucosidase beta acid 3|glucosidase, beta, acid 3 (cytosolic)|klotho-related protein	20201220	-
9606	57758	SCUBE2	-	CEGB1|CEGF1|CEGP1|scube/You	MIM:611747|HGNC:HGNC:30425|Ensembl:ENSG00000175356	11	11p15.4	signal peptide, CUB domain and EGF like domain containing 2	protein-coding	SCUBE2	signal peptide, CUB domain and EGF like domain containing 2	O	signal peptide, CUB and EGF-like domain-containing protein 2	20201124	-
9606	57760	SPG16	-	SPG	MIM:300266	X	Xq11.2	spastic paraplegia 16 (complicated, X-linked recessive)	unknown	-	-	-	-	20191002	-
9606	57761	TRIB3	-	C20orf97|NIPK|SINK|SKIP3|TRB3	MIM:607898|HGNC:HGNC:16228|Ensembl:ENSG00000101255	20	20p13	tribbles pseudokinase 3	protein-coding	TRIB3	tribbles pseudokinase 3	O	tribbles homolog 3|TRB-3|neuronal cell death inducible putative kinase|p65-interacting inhibitor of NF-kappa-B|p65-interacting inhibitor of NF-kappaB	20210110	-
9606	57762	NS2	-	-	MIM:605275	-	-	Noonan syndrome 2	unknown	-	-	-	-	20170402	-
9606	57763	ANKRA2	-	ANKRA	MIM:605787|HGNC:HGNC:13208|Ensembl:ENSG00000164331	5	5q13.2	ankyrin repeat family A member 2	protein-coding	ANKRA2	ankyrin repeat family A member 2	O	ankyrin repeat family A protein 2|RFXANK-like protein 2|ankyrin repeat, family A (RFXANK-like), 2	20201124	-
9606	57786	RBAK	-	ZNF769	MIM:608191|HGNC:HGNC:17680|Ensembl:ENSG00000146587	7	7p22.1	RB associated KRAB zinc finger	protein-coding	RBAK	RB associated KRAB zinc finger	O	RB-associated KRAB zinc finger protein|RB-associated KRAB repressor|zinc finger protein 769	20201124	-
9606	57787	MARK4	-	MARK4L|MARK4S|MARKL1|MARKL1L|PAR-1D	MIM:606495|HGNC:HGNC:13538|Ensembl:ENSG00000007047	19	19q13.32	microtubule affinity regulating kinase 4	protein-coding	MARK4	microtubule affinity regulating kinase 4	O	MAP/microtubule affinity-regulating kinase 4|MAP/microtubule affinity-regulating kinase like 1|MARK4 serine/threonine protein kinase|epididymis secretory sperm binding protein	20201124	-
9606	57788	RFMN	-	-	MIM:300258	-	-	Roifman syndrome	unknown	-	-	-	-	20170408	-
9606	57789	MTBSX	-	MTBS	MIM:300259	X	Xq	Mycobacterium tuberculosis, susceptibility to infection by	unknown	-	-	-	-	20190816	-
9606	57790	MRXSL	-	-	MIM:300260	-	-	Lubs X-linked mental retardation syndrome	unknown	-	-	-	-	20170402	-
9606	57791	MRXSA	-	-	MIM:300261	X	Xq28	Armfield X-linked mental retardation syndrome	unknown	-	-	-	-	20190816	-
9606	57792	MRXSAB	-	-	MIM:300262	X	Xq13.2	Abidi X-linked mental retardation syndrome	unknown	-	-	-	-	20190816	-
9606	57794	SUGP1	-	F23858|RBP|SF4	MIM:607992|HGNC:HGNC:18643|Ensembl:ENSG00000105705	19	19p13.11	SURP and G-patch domain containing 1	protein-coding	SUGP1	SURP and G-patch domain containing 1	O	SURP and G-patch domain-containing protein 1|RNA-binding protein RBP|splicing factor 4	20201124	-
9606	57795	BRINP2	-	DBCCR1L2|FAM5B	HGNC:HGNC:13746|Ensembl:ENSG00000198797	1	1q25.2	BMP/retinoic acid inducible neural specific 2	protein-coding	BRINP2	BMP/retinoic acid inducible neural specific 2	O	BMP/retinoic acid-inducible neural-specific protein 2|DBCCR1-like protein 2|DBCCR1-like2|bone morphogenetic protein/retinoic acid inducible neural-specific 2|bone morphogenic protein/retinoic acid inducible neural-specific 2|family with sequence similarity 5, member B|protein FAM5B	20201124	-
9606	57798	GATAD1	-	CMD2B|ODAG|RG083M05.2	MIM:614518|HGNC:HGNC:29941|Ensembl:ENSG00000157259	7	7q21.2	GATA zinc finger domain containing 1	protein-coding	GATAD1	GATA zinc finger domain containing 1	O	GATA zinc finger domain-containing protein 1|ocular development-associated gene protein	20210123	-
9606	57799	RAB40C	-	RARL|RASL8C	HGNC:HGNC:18285|Ensembl:ENSG00000197562	16	16p13.3	RAB40C, member RAS oncogene family	protein-coding	RAB40C	RAB40C, member RAS oncogene family	O	ras-related protein Rab-40C|RAR (RAS like GTPASE) like|RAR like|RAS-like GTPase|RAS-like, family 8, member C|SOCS box-containing protein RAR3|rar-like protein|ras-like protein family member 8C	20201124	-
9606	57801	HES4	-	bHLHb42	MIM:608060|HGNC:HGNC:24149|Ensembl:ENSG00000188290	1	1p36.33	hes family bHLH transcription factor 4	protein-coding	HES4	hes family bHLH transcription factor 4	O	transcription factor HES-4|bHLH factor Hes4|class B basic helix-loop-helix protein 42|hHES4|hairy and enhancer of split 4	20201124	-
9606	57804	POLD4	-	POLDS|p12	MIM:611525|HGNC:HGNC:14106|Ensembl:ENSG00000175482	11	11q13.2	DNA polymerase delta 4, accessory subunit	protein-coding	POLD4	DNA polymerase delta 4, accessory subunit	O	DNA polymerase delta subunit 4|DNA polymerase delta smallest subunit p12|polymerase (DNA) delta 4, accessory subunit|polymerase (DNA-directed), delta 4, accessory subunit	20201124	-
9606	57805	CCAR2	-	DBC-1|DBC1|KIAA1967|NET35|p30 DBC|p30DBC	MIM:607359|HGNC:HGNC:23360|Ensembl:ENSG00000158941	8	8p21.3	cell cycle and apoptosis regulator 2	protein-coding	CCAR2	cell cycle and apoptosis regulator 2	O	cell cycle and apoptosis regulator protein 2|cell division cycle and apoptosis regulator protein 2|deleted in breast cancer 1	20210103	-
9606	57817	HAMP	-	HEPC|HFE2B|LEAP1|PLTR	MIM:606464|HGNC:HGNC:15598|Ensembl:ENSG00000105697	19	19q13.12	hepcidin antimicrobial peptide	protein-coding	HAMP	hepcidin antimicrobial peptide	O	hepcidin|hepcidin preproprotein|liver-expressed antimicrobial peptide 1|putative liver tumor regressor	20210123	-
9606	57818	G6PC2	-	IGRP	MIM:608058|HGNC:HGNC:28906|Ensembl:ENSG00000152254	2	2q31.1	glucose-6-phosphatase catalytic subunit 2	protein-coding	G6PC2	glucose-6-phosphatase catalytic subunit 2	O	glucose-6-phosphatase 2|G-6-Pase 2|G6Pase 2|glucose-6-phosphatase, catalytic, 2|islet-specific G6CP-related protein|islet-specific glucose-6-phosphatase catalytic subunit-related protein|islet-specific glucose-6-phosphatase-related protein	20201124	-
9606	57819	LSM2	-	C6orf28|G7B|YBL026W|snRNP	MIM:607282|HGNC:HGNC:13940|Ensembl:ENSG00000204392	6	6p21.33	LSM2 homolog, U6 small nuclear RNA and mRNA degradation associated	protein-coding	LSM2	LSM2 homolog, U6 small nuclear RNA and mRNA degradation associated	O	U6 snRNA-associated Sm-like protein LSm2|LSM2 U6 small nuclear RNA and mRNA degradation associated|LSM2 homolog, U6 small nuclear RNA associated|protein G7b|small nuclear ribonuclear protein D homolog|snRNP core Sm-like protein Sm-x5	20210103	-
9606	57820	CCNB1IP1	-	C14orf18|HEI10	MIM:608249|HGNC:HGNC:19437|Ensembl:ENSG00000100814	14	14q11.2	cyclin B1 interacting protein 1	protein-coding	CCNB1IP1	cyclin B1 interacting protein 1	O	E3 ubiquitin-protein ligase CCNB1IP1|RING-type E3 ubiquitin transferase CCNB1IP1|cyclin B1 interacting protein 1, E3 ubiquitin protein ligase|epididymis secretory sperm binding protein|human enhancer of invasion 10	20201213	-
9606	57821	CCDC181	-	C1orf114	HGNC:HGNC:28051|Ensembl:ENSG00000117477	1	1q24.2	coiled-coil domain containing 181	protein-coding	CCDC181	coiled-coil domain containing 181	O	coiled-coil domain-containing protein 181	20201124	-
9606	57822	GRHL3	-	SOM|TFCP2L4|VWS2	MIM:608317|HGNC:HGNC:25839|Ensembl:ENSG00000158055	1	1p36.11	grainyhead like transcription factor 3	protein-coding	GRHL3	grainyhead like transcription factor 3	O	grainyhead-like protein 3 homolog|sister of mammalian grainyhead|transcription factor CP2-like 4|transcription factor hSOM1	20201213	-
9606	57823	SLAMF7	-	19A|CD319|CRACC|CS1	MIM:606625|HGNC:HGNC:21394|Ensembl:ENSG00000026751	1	1q23.3	SLAM family member 7	protein-coding	SLAMF7	SLAM family member 7	O	SLAM family member 7|19A24 protein|CD2 subset 1|CD2-like receptor activating cytotoxic cells|membrane protein FOAP-12|novel LY9 (lymphocyte antigen 9) like protein|protein 19A	20210110	-
9606	57824	HMHB1	-	HB-1|HB-1Y|HLA-HB1	MIM:609961|HGNC:HGNC:29677|Ensembl:ENSG00000158497	5	5q31.3	histocompatibility minor HB-1	protein-coding	HMHB1	histocompatibility minor HB-1	O	minor histocompatibility protein HB-1|minor histocompatibility antigen HB-1	20201124	-
9606	57826	RAP2C	-	-	MIM:301016|HGNC:HGNC:21165|Ensembl:ENSG00000123728	X	Xq26.2	RAP2C, member of RAS oncogene family	protein-coding	RAP2C	RAP2C, member of RAS oncogene family	O	ras-related protein Rap-2c|small GTPase RAP2C	20201220	-
9606	57827	C6orf47	-	D6S53E|G4|NG34	HGNC:HGNC:19076|Ensembl:ENSG00000204439	6	6p21.33	chromosome 6 open reading frame 47	protein-coding	C6orf47	chromosome 6 open reading frame 47	O	uncharacterized protein C6orf47|protein G4	20201206	-
9606	57828	CATSPERG	-	C19orf15	MIM:613452|HGNC:HGNC:25243|Ensembl:ENSG00000099338	19	19q13.2	cation channel sperm associated auxiliary subunit gamma	protein-coding	CATSPERG	cation channel sperm associated auxiliary subunit gamma	O	cation channel sperm-associated protein subunit gamma|catsper channel auxiliary subunit gamma	20201124	-
9606	57829	ZP4	-	ZBP|ZP1|ZPB|Zp-4	MIM:613514|HGNC:HGNC:15770|Ensembl:ENSG00000116996	1	1q43	zona pellucida glycoprotein 4	protein-coding	ZP4	zona pellucida glycoprotein 4	O	zona pellucida sperm-binding protein 4|zona pellucida protein B	20201124	-
9606	57830	KRTAP5-8	-	KRTAP5-2|KRTAP5.8|UHSKerB	HGNC:HGNC:23603|Ensembl:ENSG00000241233	11	11q13.4	keratin associated protein 5-8	protein-coding	KRTAP5-8	keratin associated protein 5-8	O	keratin-associated protein 5-8|UHS KERB-like protein|UHS KerB|UHS keratin B|keratin, ultra high-sulfur matrix protein B|keratin, ultrahigh sulfur, B|keratin-associated protein 5.8|ultrahigh sulfur keratin-associated protein 5.8	20201124	-
9606	57834	CYP4F11	-	CYPIVF11	MIM:611517|HGNC:HGNC:13265|Ensembl:ENSG00000171903	19	19p13.12	cytochrome P450 family 4 subfamily F member 11	protein-coding	CYP4F11	cytochrome P450 family 4 subfamily F member 11	O	cytochrome P450 4F11|3-hydroxy fatty acids omega-hydroxylase CYP4F11|cytochrome P450, family 4, subfamily F, polypeptide 11|cytochrome P450, subfamily IVF, polypeptide 11|docosahexaenoic acid omega-hydroxylase|long-chain fatty acid omega-monooxygenase|phylloquinone omega-hydroxylase CYP4F11	20210114	-
9606	57835	SLC4A5	-	NBC4|NBCe2	MIM:606757|HGNC:HGNC:18168|Ensembl:ENSG00000188687	2	2p13.1	solute carrier family 4 member 5	protein-coding	SLC4A5	solute carrier family 4 member 5	O	electrogenic sodium bicarbonate cotransporter 4|solute carrier family 4 (sodium bicarbonate cotransporter), member 5	20201124	-
9606	57862	ZNF410	-	APA-1|APA1	HGNC:HGNC:20144|Ensembl:ENSG00000119725	14	14q24.3	zinc finger protein 410	protein-coding	ZNF410	zinc finger protein 410	O	zinc finger protein 410|another partner for ARF 1|clones 23667 and 23775 zinc finger protein|zinc finger protein APA-1	20201124	-
9606	57863	CADM3	-	BIgR|IGSF4B|NECL1|Necl-1|TSLL1|synCAM3	MIM:609743|HGNC:HGNC:17601|Ensembl:ENSG00000162706	1	1q23.2	cell adhesion molecule 3	protein-coding	CADM3	cell adhesion molecule 3	O	cell adhesion molecule 3|TSLC1-like 1|brain immunoglobulin receptor|immunoglobulin superfamily member 4B|synaptic cell adhesion molecule 3	20201213	-
9606	57864	SLC46A2	-	Ly110|TSCOT	MIM:608956|HGNC:HGNC:16055|Ensembl:ENSG00000119457	9	9q32	solute carrier family 46 member 2	protein-coding	SLC46A2	solute carrier family 46 member 2	O	thymic stromal cotransporter homolog|thymic stromal co-transporter	20201124	-
9606	57876	MUC3B	-	MUC3|MUC3A	MIM:605633|HGNC:HGNC:13384	7	7q22	mucin 3B, cell surface associated	protein-coding	MUC3B	mucin 3B, cell surface associated	O	mucin-3B|MUC-3B|intestinal mucin MUC3B|intestinal mucin-3B	20190131	-
9606	58155	PTBP2	-	PTBLP|brPTB|nPTB	MIM:608449|HGNC:HGNC:17662|Ensembl:ENSG00000117569	1	1p21.3	polypyrimidine tract binding protein 2	protein-coding	PTBP2	polypyrimidine tract binding protein 2	O	polypyrimidine tract-binding protein 2|PTB-like protein|neural polypyrimidine tract binding protein|neurally-enriched homolog of PTB	20201124	-
9606	58156	OPA4	-	-	MIM:605293	18	18q12.2	optic atrophy 4 (autosomal dominant)	unknown	-	-	-	-	20191002	-
9606	58157	NGB	-	-	MIM:605304|HGNC:HGNC:14077|Ensembl:ENSG00000165553	14	14q24.3	neuroglobin	protein-coding	NGB	neuroglobin	O	neuroglobin	20201227	-
9606	58158	NEUROD4	-	ATH-3|ATH3|Atoh3|MATH-3|MATH3|bHLHa4	MIM:611635|HGNC:HGNC:13802|Ensembl:ENSG00000123307	12	12q13.2	neuronal differentiation 4	protein-coding	NEUROD4	neuronal differentiation 4	O	neurogenic differentiation factor 4|class A basic helix-loop-helix protein 4|neurogenic differentiation 4|protein atonal homolog 3	20201213	-
9606	58160	NFE4	-	NF-E4	MIM:612133|HGNC:HGNC:29902|Ensembl:ENSG00000230257	7	7q22.1	nuclear factor, erythroid 4	ncRNA	NFE4	nuclear factor, erythroid 4	O	fetal globin activator NF-E4|gamma-globin gene activator|transcription factor NF-E4	20201124	-
9606	58163	RBPJP4	-	K7|RBPSUHP4	HGNC:HGNC:13687	9	9q13	RBPJ pseudogene 4	pseudo	RBPJP4	RBPJ pseudogene 4	O	rec|recombining binding protein suppressor of hairless pseudogene 4	20190324	-
9606	58164	RBPJP3	-	K2|RBPSUHP3	HGNC:HGNC:13686	9	9p13	RBPJ pseudogene 3	pseudo	RBPJP3	RBPJ pseudogene 3	O	recombining binding protein suppressor of hairless pseudogene 3	20190324	-
9606	58189	WFDC1	-	PS20	MIM:605322|HGNC:HGNC:15466|Ensembl:ENSG00000103175	16	16q24.1	WAP four-disulfide core domain 1	protein-coding	WFDC1	WAP four-disulfide core domain 1	O	WAP four-disulfide core domain protein 1|WAP four-disulfide core domain 1 homolog|prostate stromal protein ps20|ps20 growth inhibitor	20201124	-
9606	58190	CTDSP1	-	NIF3|NLI-IF|NLIIF|SCP1	MIM:605323|HGNC:HGNC:21614|Ensembl:ENSG00000144579	2	2q35	CTD small phosphatase 1	protein-coding	CTDSP1	CTD small phosphatase 1	O	carboxy-terminal domain RNA polymerase II polypeptide A small phosphatase 1|CTD (carboxy-terminal domain, RNA polymerase II, polypeptide A) small phosphatase 1|NLI-interacting factor 3|nuclear LIM interactor-interacting factor 3|small C-terminal domain phosphatase 1	20201220	-
9606	58191	CXCL16	-	CXCLG16|SR-PSOX|SRPSOX	MIM:605398|HGNC:HGNC:16642|Ensembl:ENSG00000161921	17	17p13.2	C-X-C motif chemokine ligand 16	protein-coding	CXCL16	C-X-C motif chemokine ligand 16	O	C-X-C motif chemokine 16|CXC chemokine ligand 16|chemokine (C-X-C motif) ligand 16|scavenger receptor for phosphatidylserine and oxidized low density lipoprotein|small-inducible cytokine B16|transmembrane chemokine CXCL16	20210110	-
9606	58472	SQOR	-	CGI-44|PRO1975|SQR|SQRDL	MIM:617658|HGNC:HGNC:20390|Ensembl:ENSG00000137767	15	15q21.1	sulfide quinone oxidoreductase	protein-coding	SQOR	sulfide quinone oxidoreductase	O	sulfide:quinone oxidoreductase, mitochondrial|sulfide dehydrogenase like|sulfide quinone reductase-like	20210103	-
9606	58473	PLEKHB1	-	KPL1|PHR1|PHRET1	MIM:607651|HGNC:HGNC:19079|Ensembl:ENSG00000021300	11	11q13.4	pleckstrin homology domain containing B1	protein-coding	PLEKHB1	pleckstrin homology domain containing B1	O	pleckstrin homology domain-containing family B member 1|PH domain containing, retinal 1|PH domain-containing family B member 1|PH domain-containing protein in retina 1|evectin-1|pleckstrin homology domain containing, family B (evectins) member 1|pleckstrin homology domain retinal protein 1	20201124	-
9606	58475	MS4A7	-	4SPAN2|CD20L4|CFFM4|MS4A8	MIM:606502|HGNC:HGNC:13378|Ensembl:ENSG00000166927	11	11q12.2	membrane spanning 4-domains A7	protein-coding	MS4A7	membrane spanning 4-domains A7	O	membrane-spanning 4-domains subfamily A member 7|CD20 antigen-like 4|CD20/Fc-epsilon-RI-beta family member 4|four-span transmembrane protein 2|high affinity immunoglobulin epsilon receptor beta subunit	20201124	-
9606	58476	TP53INP2	-	C20orf110|DOR|PIG-U|PIGU|PINH|dJ1181N3.1	MIM:617549|HGNC:HGNC:16104|Ensembl:ENSG00000078804	20	20q11.22	tumor protein p53 inducible nuclear protein 2	protein-coding	TP53INP2	tumor protein p53 inducible nuclear protein 2	O	tumor protein p53-inducible nuclear protein 2|diabetes and obesity-regulated|p53-inducible protein U	20201124	-
9606	58477	SRPRB	-	APMCF1|SR-beta	MIM:616883|HGNC:HGNC:24085|Ensembl:ENSG00000144867	3	3q22.1	SRP receptor subunit beta	protein-coding	SRPRB	SRP receptor subunit beta	O	signal recognition particle receptor subunit beta|SRP receptor beta subunit|signal recognition particle receptor, B subunit|signal recognition particle receptor, beta subunit	20210103	-
9606	58478	ENOPH1	-	E1|MASA|MST145|mtnC	HGNC:HGNC:24599|Ensembl:ENSG00000145293	4	4q21.22	enolase-phosphatase 1	protein-coding	ENOPH1	enolase-phosphatase 1	O	enolase-phosphatase E1|2,3-diketo-5-methylthio-1-phosphopentane phosphatase|acireductone synthase	20201124	-
9606	58480	RHOU	-	ARHU|CDC42L1|G28K|WRCH1|hG28K	MIM:606366|HGNC:HGNC:17794|Ensembl:ENSG00000116574	1	1q42.13	ras homolog family member U	protein-coding	RHOU	ras homolog family member U	O	rho-related GTP-binding protein RhoU|2310026M05Rik|CDC42-like GTPase 1|GTP-binding protein SB128|GTP-binding protein like 1|Ryu GTPase|ras homolog gene family, member U|ras-like gene family member U|rho GTPase-like protein ARHU|wnt-1 responsive Cdc42 homolog 1	20201213	-
9606	58483	LINC00474	-	C9orf27|EST-YD1	HGNC:HGNC:23367|Ensembl:ENSG00000204148	9	9q33.1	long intergenic non-protein coding RNA 474	ncRNA	LINC00474	long intergenic non-protein coding RNA 474	O	-	20201124	-
9606	58484	NLRC4	-	AIFEC|CARD12|CLAN|CLAN1|CLANA|CLANB|CLANC|CLAND|CLR2.1|FCAS4|IPAF	MIM:606831|HGNC:HGNC:16412|Ensembl:ENSG00000091106	2	2p22.3	NLR family CARD domain containing 4	protein-coding	NLRC4	NLR family CARD domain containing 4	O	NLR family CARD domain-containing protein 4|CARD, LRR, and NACHT-containing protein|ICE-protease activating factor|NOD-like receptor C4|caspase recruitment domain family, member 12|caspase recruitment domain-containing protein 12|nucleotide-binding oligomerization domain, leucine rich repeat and CARD domain containing 4	20201213	-
9606	58485	TRAPPC1	-	BET5|MUM2	MIM:610969|HGNC:HGNC:19894|Ensembl:ENSG00000170043	17	17p13.1	trafficking protein particle complex 1	protein-coding	TRAPPC1	trafficking protein particle complex 1	O	trafficking protein particle complex subunit 1|BET5 homolog|MUM-2|melanoma ubiquitous mutated 2|multiple myeloma protein 2	20201124	-
9606	58486	ZBED5	-	Buster1	MIM:615251|HGNC:HGNC:30803|Ensembl:ENSG00000236287	11	11p15.4	zinc finger BED-type containing 5	protein-coding	ZBED5	zinc finger BED-type containing 5	O	zinc finger BED domain-containing protein 5|transposon-derived Buster1 transposase-like protein	20201124	-
9606	58487	CREBZF	-	SMILE|ZF	MIM:606444|HGNC:HGNC:24905|Ensembl:ENSG00000137504	11	11q14.1	CREB/ATF bZIP transcription factor	protein-coding	CREBZF	CREB/ATF bZIP transcription factor	O	CREB/ATF bZIP transcription factor|HCF-binding transcription factor Zhangfei|SHP-interacting leucine zipper protein|Zhangfei|host cell factor-binding transcription factor Zhangfei	20201227	-
9606	58488	PCTP	-	PC-TP|STARD2	MIM:606055|HGNC:HGNC:8752|Ensembl:ENSG00000141179	17	17q22	phosphatidylcholine transfer protein	protein-coding	PCTP	phosphatidylcholine transfer protein	O	phosphatidylcholine transfer protein|START domain-containing protein 2|StAR-related lipid transfer (START) domain containing 2|stAR-related lipid transfer protein 2	20201124	-
9606	58489	ABHD17C	-	FAM108C1	MIM:617944|HGNC:HGNC:26925|Ensembl:ENSG00000136379	15	15q25.1	abhydrolase domain containing 17C, depalmitoylase	protein-coding	ABHD17C	abhydrolase domain containing 17C, depalmitoylase	O	alpha/beta hydrolase domain-containing protein 17C|abhydrolase domain-containing protein 17C|abhydrolase domain-containing protein FAM108C1|family with sequence similarity 108, member C1|protein ABHD17C	20201213	-
9606	58490	RPRD1B	-	C20orf77|CREPT|K-H|Kub5-Hera|NET60|dJ1057B20.2	MIM:614694|HGNC:HGNC:16209|Ensembl:ENSG00000101413	20	20q11.23	regulation of nuclear pre-mRNA domain containing 1B	protein-coding	RPRD1B	regulation of nuclear pre-mRNA domain containing 1B	O	regulation of nuclear pre-mRNA domain-containing protein 1B|Ku70-binding protein 5-Hera|cell-cycle related and expression-elevated protein in tumor	20210110	-
9606	58491	ZNF71	-	EZFIT	MIM:194545|HGNC:HGNC:13141|Ensembl:ENSG00000197951	19	19q13.43	zinc finger protein 71	protein-coding	ZNF71	zinc finger protein 71	O	endothelial zinc finger protein induced by tumor necrosis factor alpha|Kruppel-related zinc finger protein	20201124	-
9606	58492	ZNF77	-	pT1	MIM:194551|HGNC:HGNC:13150|Ensembl:ENSG00000175691	19	19p13.3	zinc finger protein 77	protein-coding	ZNF77	zinc finger protein 77	O	zinc finger protein 77|ZNFpT1	20201213	-
9606	58493	INIP	-	C9orf80|HSPC043|MISE|SOSSC|SSBIP1|hSSBIP1	MIM:613273|HGNC:HGNC:24994|Ensembl:ENSG00000148153	9	9q32	INTS3 and NABP interacting protein	protein-coding	INIP	INTS3 and NABP interacting protein	O	SOSS complex subunit C|SSB-interacting protein 1|hSSB-interacting protein 1|minute INTS3/hSSB-associated element|sensor of single-strand DNA complex subunit C|sensor of ssDNA subunit C|single-stranded DNA-binding protein-interacting protein 1	20201213	-
9606	58494	JAM2	-	C21orf43|CD322|IBGC8|JAM-B|JAMB|PRO245|VE-JAM|VEJAM	MIM:606870|HGNC:HGNC:14686|Ensembl:ENSG00000154721	21	21q21.3	junctional adhesion molecule 2	protein-coding	JAM2	junctional adhesion molecule 2	O	junctional adhesion molecule B|JAM-2|JAM-IT/VE-JAM|vascular endothelial junction-associated molecule	20210123	-
9606	58495	OVOL2	-	CHED|CHED1|CHED2|EUROIMAGE566589|PPCD1|ZNF339	MIM:616441|HGNC:HGNC:15804|Ensembl:ENSG00000125850	20	20p11.23	ovo like zinc finger 2	protein-coding	OVOL2	ovo like zinc finger 2	O	transcription factor Ovo-like 2|corneal endothelial dystrophy 1 (autosomal dominant)|zinc finger protein 339	20201213	-
9606	58496	LY6G5B	-	C6orf19|G5b	MIM:610433|HGNC:HGNC:13931|Ensembl:ENSG00000240053	6	6p21.33	lymphocyte antigen 6 family member G5B	protein-coding	LY6G5B	lymphocyte antigen 6 family member G5B	O	lymphocyte antigen 6 complex locus protein G5b|lymphocyte antigen 6 complex, locus G5B	20201124	-
9606	58497	PRUNE1	-	DRES-17|DRES17|H-PRUNE|HTCD37|NMIHBA|PRUNE	MIM:617413|HGNC:HGNC:13420|Ensembl:ENSG00000143363	1	1q21.3	prune exopolyphosphatase 1	protein-coding	PRUNE1	prune exopolyphosphatase 1	O	exopolyphosphatase PRUNE1|Drosophila-related expressed sequence 17|protein prune homolog 1	20201124	-
9606	58498	MYL7	-	MYL2A|MYLC2A	MIM:613993|HGNC:HGNC:21719|Ensembl:ENSG00000106631	7	7p13	myosin light chain 7	protein-coding	MYL7	myosin light chain 7	O	myosin regulatory light chain 2, atrial isoform|MLC-2a|MLC2a|myosin light chain 2a|myosin regulatory light chain 7|myosin, light chain 7, regulatory|myosin, light polypeptide 7, regulatory	20201213	-
9606	58499	ZNF462	-	WSKA|ZFPIP|Zfp462	MIM:617371|HGNC:HGNC:21684|Ensembl:ENSG00000148143	9	9q31.2	zinc finger protein 462	protein-coding	ZNF462	zinc finger protein 462	O	zinc finger protein 462|zinc finger PBX1-interacting protein	20210123	-
9606	58500	ZNF250	-	ZFP647|ZNF647	HGNC:HGNC:13044|Ensembl:ENSG00000196150	8	8q24.3	zinc finger protein 250	protein-coding	ZNF250	zinc finger protein 250	O	zinc finger protein 250|zinc finger protein (clone 647)|zinc finger protein 647	20201124	-
9606	58503	OPRPN	-	BPLP|PRL1|PROL1|opiorphin	MIM:608936|HGNC:HGNC:17279|Ensembl:ENSG00000171199	4	4q13.3	opiorphin prepropeptide	protein-coding	OPRPN	opiorphin prepropeptide	O	opiorphin prepropeptide|basic proline-rich lacrimal protein|basic proline-rich protein|proline rich, lacrimal 1|proline-rich 1|proline-rich protein 1	20201124	-
9606	58504	ARHGAP22	-	RhoGAP2|RhoGap22	MIM:610585|HGNC:HGNC:30320|Ensembl:ENSG00000128805	10	10q11.22-q11.23	Rho GTPase activating protein 22	protein-coding	ARHGAP22	Rho GTPase activating protein 22	O	rho GTPase-activating protein 22|rho-type GTPase-activating protein 22	20201124	-
9606	58505	OSTC	-	DC2	MIM:619023|HGNC:HGNC:24448|Ensembl:ENSG00000198856	4	4q25	oligosaccharyltransferase complex non-catalytic subunit	protein-coding	OSTC	oligosaccharyltransferase complex non-catalytic subunit	O	oligosaccharyltransferase complex subunit OSTC|hydrophobic protein HSF-28|oligosaccharyltransferase complex subunit (non-catalytic)	20210103	-
9606	58506	SCAF1	-	SRA1	MIM:617264|HGNC:HGNC:30403|Ensembl:ENSG00000126461	19	19q13.33	SR-related CTD associated factor 1	protein-coding	SCAF1	SR-related CTD associated factor 1	O	splicing factor, arginine/serine-rich 19|SCAF|SR-related C-terminal domain-associated factor 1|SR-related and CTD-associated factor 1|SR-related-CTD-associated factor|serine arginine-rich pre-mRNA splicing factor SR-A1	20201124	-
9606	58508	KMT2C	-	HALR|KLEFS2|MLL3	MIM:606833|HGNC:HGNC:13726|Ensembl:ENSG00000055609	7	7q36.1	lysine methyltransferase 2C	protein-coding	KMT2C	lysine methyltransferase 2C	O	histone-lysine N-methyltransferase 2C|ALR-like protein|histone-lysine N-methyltransferase MLL3|histone-lysine N-methyltransferase, H3 lysine-4 specific|homologous to ALR protein|lysine (K)-specific methyltransferase 2C|myeloid/lymphoid or mixed-lineage leukemia protein 3	20201220	-
9606	58509	CACTIN	-	C19orf29|NY-REN-24|fSAPc	MIM:618536|HGNC:HGNC:29938|Ensembl:ENSG00000105298	19	19p13.3	cactin, spliceosome C complex subunit	protein-coding	CACTIN	cactin, spliceosome C complex subunit	O	cactin|NY REN 24 antigen|functional spliceosome-associated protein c|renal carcinoma antigen NY-REN-24	20201124	-
9606	58510	PRODH2	-	HSPOX1|HYPDH	MIM:616377|HGNC:HGNC:17325|Ensembl:ENSG00000250799	19	19q13.12	proline dehydrogenase 2	protein-coding	PRODH2	proline dehydrogenase 2	O	hydroxyproline dehydrogenase|kidney and liver proline oxidase 1|probable proline dehydrogenase 2|probable proline oxidase 2|proline dehydrogenase (oxidase) 2	20210123	-
9606	58511	DNASE2B	-	DLAD	MIM:608057|HGNC:HGNC:28875|Ensembl:ENSG00000137976	1	1p31.1-p22.3	deoxyribonuclease 2 beta	protein-coding	DNASE2B	deoxyribonuclease 2 beta	O	deoxyribonuclease-2-beta|DNase II beta|DNase II-like acid DNase|DNase2-like acid DNase|deoxyribonuclease II beta|endonuclease DLAD|lysosomal DNase II	20201124	-
9606	58512	DLGAP3	-	DAP3|SAPAP3	MIM:611413|HGNC:HGNC:30368|Ensembl:ENSG00000116544	1	1p34.3	DLG associated protein 3	protein-coding	DLGAP3	DLG associated protein 3	O	disks large-associated protein 3|DAP-3|PSD-95/SAP90-binding protein 3|SAP90/PSD-95-associated protein 3|discs large homolog associated protein 3	20201213	-
9606	58513	EPS15L1	-	EPS15R	MIM:616826|HGNC:HGNC:24634|Ensembl:ENSG00000127527	19	19p13.11	epidermal growth factor receptor pathway substrate 15 like 1	protein-coding	EPS15L1	epidermal growth factor receptor pathway substrate 15 like 1	O	epidermal growth factor receptor substrate 15-like 1|epidermal growth factor receptor substrate EPS15R|eps15-related protein	20201206	-
9606	58515	SELENOK	-	HSPC030|HSPC297|SELK	MIM:607916|HGNC:HGNC:30394|Ensembl:ENSG00000113811	3	3p21.1	selenoprotein K	protein-coding	SELENOK	selenoprotein K	O	selenoprotein K	20210103	-
9606	58516	SINHCAF	-	C12orf14|FAM60A|L4|TERA	MIM:615027|HGNC:HGNC:30702|Ensembl:ENSG00000139146	12	12p11.21	SIN3-HDAC complex associated factor	protein-coding	SINHCAF	SIN3-HDAC complex associated factor	O	SIN3-HDAC complex-associated factor|family with sequence similarity 60 member A|protein FAM60A|tera protein homolog	20201124	-
9606	58517	RBM25	-	NET52|RED120|RNPC7|S164|Snu71|fSAP94	MIM:612427|HGNC:HGNC:23244|Ensembl:ENSG00000119707	14	14q24.2	RNA binding motif protein 25	protein-coding	RBM25	RNA binding motif protein 25	O	RNA-binding protein 25|Arg/Glu/Asp-rich protein, 120 kDa|RNA-binding region (RNP1, RRM) containing 7|RNA-binding region-containing protein 7|U1 small nuclear ribonucleoprotein 1SNRP homolog|arg/Glu/Asp-rich protein of 120 kDa|functional spliceosome-associated protein 94	20210103	-
9606	58524	DMRT3	-	DMRTA3	MIM:614754|HGNC:HGNC:13909|Ensembl:ENSG00000064218	9	9p24.3	doublesex and mab-3 related transcription factor 3	protein-coding	DMRT3	doublesex and mab-3 related transcription factor 3	O	doublesex- and mab-3-related transcription factor 3|DMRT-like family A3|testis-specific protein	20201124	-
9606	58525	WIZ	-	ZNF803	HGNC:HGNC:30917|Ensembl:ENSG00000011451	19	19p13.12	WIZ zinc finger	protein-coding	WIZ	WIZ zinc finger	O	protein Wiz|widely interspaced zinc finger motifs|widely-interspaced zinc finger-containing protein|zinc finger protein 803	20201217	-
9606	58526	MID1IP1	-	G12-like|MIG12|S14R|STRAIT11499|THRSPL	MIM:300961|HGNC:HGNC:20715|Ensembl:ENSG00000165175	X	Xp11.4	MID1 interacting protein 1	protein-coding	MID1IP1	MID1 interacting protein 1	O	mid1-interacting protein 1|MID1 interacting G12-like protein|MID1 interacting protein 1 (gastrulation specific G12-like)|gastrulation specific G12 homolog|spot 14-R|spot 14-related protein	20201208	-
9606	58527	ABRACL	-	C6orf115|Costars|HSPC280|PRO2013	HGNC:HGNC:21230|Ensembl:ENSG00000146386	6	6q24.1	ABRA C-terminal like	protein-coding	ABRACL	ABRA C-terminal like	O	costars family protein ABRACL|ABRA C-terminal-like protein	20201124	-
9606	58528	RRAGD	-	RAGD|bA11D8.2.1	MIM:608268|HGNC:HGNC:19903|Ensembl:ENSG00000025039	6	6q15	Ras related GTP binding D	protein-coding	RRAGD	Ras related GTP binding D	O	ras-related GTP-binding protein D|Rag D protein	20201213	-
9606	58529	MYOZ1	-	CS-2|FATZ|MYOZ	MIM:605603|HGNC:HGNC:13752|Ensembl:ENSG00000177791	10	10q22.2	myozenin 1	protein-coding	MYOZ1	myozenin 1	O	myozenin-1|calsarcin-2|filamin-, actinin- and telethonin-binding protein	20201124	-
9606	58530	LY6G6D	-	C6orf23|G6D|LY6-D|MEGT1|NG25	MIM:606038|HGNC:HGNC:13935|Ensembl:ENSG00000244355	6	6p21.33	lymphocyte antigen 6 family member G6D	protein-coding	LY6G6D	lymphocyte antigen 6 family member G6D	O	lymphocyte antigen 6 complex locus protein G6d|lymphocyte antigen 6 complex, locus G6D|lymphocyte antigen-6 G6D|megakaryocyte-enhanced gene transcript 1 protein|protein Ly6-D	20201124	-
9606	58531	PRM3	-	-	HGNC:HGNC:13732|Ensembl:ENSG00000178257	16	16p13.13	protamine 3	protein-coding	PRM3	protamine 3	O	protamine-3|gene 4|sperm protamine P3	20201124	-
9606	58533	SNX6	-	MSTP010|TFAF2	MIM:606098|HGNC:HGNC:14970|Ensembl:ENSG00000129515	14	14q13.1	sorting nexin 6	protein-coding	SNX6	sorting nexin 6	O	sorting nexin-6|TRAF4-associated factor 2|tumor necrosis factor receptor-associated factor 4(TRAF4)-associated factor 2	20201206	-
9606	58538	MPP4	-	ALS2CR5|DLG6	MIM:606575|HGNC:HGNC:13680|Ensembl:ENSG00000082126	2	2q33.1	membrane palmitoylated protein 4	protein-coding	MPP4	membrane palmitoylated protein 4	O	MAGUK p55 subfamily member 4|amyotrophic lateral sclerosis 2 chromosomal region candidate gene 5 protein|discs large homolog 6|membrane protein, palmitoylated 4 (MAGUK p55 subfamily member 4)	20201124	-
9606	58985	IL22RA1	-	CRF2-9|IL22R|IL22R1	MIM:605457|HGNC:HGNC:13700|Ensembl:ENSG00000142677	1	1p36.11	interleukin 22 receptor subunit alpha 1	protein-coding	IL22RA1	interleukin 22 receptor subunit alpha 1	O	interleukin-22 receptor subunit alpha-1|IL-22 receptor subunit alpha-1|IL-22R-alpha-1|IL-22RA1|cytokine receptor class-II member 9|cytokine receptor family 2 member 9|interleukin 22 receptor, alpha 1|zcytoR11	20201124	-
9606	58986	PGAP6	-	GPI-PLA2|M83|TMEM6|TMEM8|TMEM8A	HGNC:HGNC:17205|Ensembl:ENSG00000129925	16	16p13.3	post-glycosylphosphatidylinositol attachment to proteins 6	protein-coding	PGAP6	post-glycosylphosphatidylinositol attachment to proteins 6	O	post-GPI attachment to proteins factor 6|GPI processing phospholipase A2|five-span transmembrane protein M83|transmembrane protein 6|transmembrane protein 8 (five membrane-spanning domains)|transmembrane protein 8A	20201124	-
9606	59067	IL21	-	CVID11|IL-21|Za11	MIM:605384|HGNC:HGNC:6005|Ensembl:ENSG00000138684	4	4q27	interleukin 21	protein-coding	IL21	interleukin 21	O	interleukin-21	20201227	-
9606	59081	MNG2	-	-	MIM:300273	X	Xp22	multinodular goiter 2	unknown	-	-	-	-	20170408	-
9606	59082	CARD18	-	ICEBERG|UNQ5804|pseudo-ICE	MIM:605354|HGNC:HGNC:28861|Ensembl:ENSG00000255501	11	11q22.3	caspase recruitment domain family member 18	protein-coding	CARD18	caspase recruitment domain family member 18	O	caspase recruitment domain-containing protein 18|ICEBERG caspase-1 inhibitor|caspase-1 inhibitor Iceberg	20201124	-
9606	59084	ENPP5	-	NPP-5|NPP5	MIM:617001|HGNC:HGNC:13717|Ensembl:ENSG00000112796	6	6p21.1	ectonucleotide pyrophosphatase/phosphodiesterase family member 5	protein-coding	ENPP5	ectonucleotide pyrophosphatase/phosphodiesterase family member 5	O	ectonucleotide pyrophosphatase/phosphodiesterase family member 5|E-NPP 5|ectonucleotide pyrophosphatase/phosphodiesterase 5 (putative)	20201124	-
9606	59269	HIVEP3	-	KBP-1|KBP1|KRC|SHN3|Schnurri-3|ZAS3|ZNF40C	MIM:606649|HGNC:HGNC:13561|Ensembl:ENSG00000127124	1	1p34.2	HIVEP zinc finger 3	protein-coding	HIVEP3	HIVEP zinc finger 3	O	transcription factor HIVEP3|ZAS family, member 3|human immunodeficiency virus type I enhancer binding protein 3|kappa-B and V(D)J recombination signal sequences-binding protein|kappa-binding protein 1|zinc finger protein ZAS3	20201213	-
9606	59271	EVA1C	-	B18|B19|C21orf63|C21orf64|FAM176C|PRED34|SUE21	HGNC:HGNC:13239|Ensembl:ENSG00000166979	21	21q22.11	eva-1 homolog C	protein-coding	EVA1C	eva-1 homolog C	O	protein eva-1 homolog C|family with sequence similarity 176, member C|protein FAM176C	20201124	-
9606	59272	ACE2	-	ACEH	MIM:300335|HGNC:HGNC:13557|Ensembl:ENSG00000130234	X	Xp22.2	angiotensin converting enzyme 2	protein-coding	ACE2	angiotensin converting enzyme 2	O	angiotensin-converting enzyme 2|ACE-related carboxypeptidase|angiotensin I converting enzyme (peptidyl-dipeptidase A) 2|angiotensin I converting enzyme 2|angiotensin-converting enzyme homolog|angiotensin-converting enzyme-related carboxypeptidase|metalloprotease MPROT15|peptidyl-dipeptidase A|truncated angiotensin converting enzyme 2	20210118	-
9606	59274	TLNRD1	-	MESDC1	MIM:615466|HGNC:HGNC:13519|Ensembl:ENSG00000140406	15	15q25.1	talin rod domain containing 1	protein-coding	TLNRD1	talin rod domain containing 1	O	talin rod domain-containing protein 1|mesoderm development candidate 1	20201124	-
9606	59277	NTN4	-	PRO3091	MIM:610401|HGNC:HGNC:13658|Ensembl:ENSG00000074527	12	12q22	netrin 4	protein-coding	NTN4	netrin 4	O	netrin-4|beta-netrin|hepar-derived netrin-like protein	20201206	-
9606	59283	CACNG8	-	-	MIM:606900|HGNC:HGNC:13628|Ensembl:ENSG00000142408	19	19q13.42	calcium voltage-gated channel auxiliary subunit gamma 8	protein-coding	CACNG8	calcium voltage-gated channel auxiliary subunit gamma 8	O	voltage-dependent calcium channel gamma-8 subunit|TARP gamma-8|calcium channel, voltage-dependent, gamma subunit 8|neuronal voltage-gated calcium channel gamma-8 subunit|transmembrane AMPAR regulatory protein gamma-8	20201124	-
9606	59284	CACNG7	-	-	MIM:606899|HGNC:HGNC:13626|Ensembl:ENSG00000105605	19	19q13.42	calcium voltage-gated channel auxiliary subunit gamma 7	protein-coding	CACNG7	calcium voltage-gated channel auxiliary subunit gamma 7	O	voltage-dependent calcium channel gamma-7 subunit|TARP gamma-7|calcium channel, voltage-dependent, gamma subunit 7|neuronal voltage-gated calcium channel gamma-7 subunit|transmembrane AMPAR regulatory protein gamma-7	20201213	-
9606	59285	CACNG6	-	-	MIM:606898|HGNC:HGNC:13625|Ensembl:ENSG00000130433	19	19q13.42	calcium voltage-gated channel auxiliary subunit gamma 6	protein-coding	CACNG6	calcium voltage-gated channel auxiliary subunit gamma 6	O	voltage-dependent calcium channel gamma-6 subunit|calcium channel, voltage-dependent, gamma subunit 6|neuronal voltage-gated calcium channel gamma-6 subunit	20201124	-
9606	59286	UBL5	-	HUB1	MIM:606849|HGNC:HGNC:13736|Ensembl:ENSG00000198258	19	19p13.2	ubiquitin like 5	protein-coding	UBL5	ubiquitin like 5	O	ubiquitin-like protein 5|beacon|testicular tissue protein Li 217	20201124	-
9606	59307	SIGIRR	-	IL-1R8|TIR8	MIM:605478|HGNC:HGNC:30575|Ensembl:ENSG00000185187	11	11p15.5	single Ig and TIR domain containing	protein-coding	SIGIRR	single Ig and TIR domain containing	O	single Ig IL-1-related receptor|single Ig IL-1R-related molecule|single immunoglobulin and toll-interleukin 1 receptor (TIR) domain|single immunoglobulin domain IL1R1 related|single immunoglobulin domain-containing IL1R-related protein|toll/interleukin-1 receptor 8	20201124	-
9606	59330	GER	-	-	MIM:109350	13	13q14	Gastroesophageal reflux	unknown	-	-	-	-	20190816	-
9606	59331	RFH1	-	AORF	MIM:161900	1	1q21	Renal failure, progressive, with hypertension	unknown	-	-	-	-	20170408	-
9606	59332	VSPA	-	-	MIM:313000	X	Xp22.33	Visuospatial/perceptual abilities	unknown	-	-	-	-	20190816	-
9606	59333	NMSR	-	HMSNR	MIM:605285	-	-	Neuropathy, hereditary motor and sensory, Russe type	unknown	-	-	-	-	20170408	-
9606	59335	PRDM12	-	HSAN8|PFM9	MIM:616458|HGNC:HGNC:13997|Ensembl:ENSG00000130711	9	9q34.12	PR/SET domain 12	protein-coding	PRDM12	PR/SET domain 12	O	PR domain zinc finger protein 12|PR domain containing 12	20201124	-
9606	59336	PRDM13	-	MU-MB-20.220|PFM10	MIM:616741|HGNC:HGNC:13998|Ensembl:ENSG00000112238	6	6q16.2	PR/SET domain 13	protein-coding	PRDM13	PR/SET domain 13	O	PR domain zinc finger protein 13|PR domain 13|PR domain containing 13|PR-domain containing protein 13	20201213	-
9606	59338	PLEKHA1	-	TAPP1	MIM:607772|HGNC:HGNC:14335|Ensembl:ENSG00000107679	10	10q26.13	pleckstrin homology domain containing A1	protein-coding	PLEKHA1	pleckstrin homology domain containing A1	O	pleckstrin homology domain-containing family A member 1|pleckstrin homology domain containing, family A (phosphoinositide binding specific) member 1|tandem PH domain-containing protein 1	20210123	-
9606	59339	PLEKHA2	-	TAPP2	MIM:607773|HGNC:HGNC:14336|Ensembl:ENSG00000169499	8	8p11.22	pleckstrin homology domain containing A2	protein-coding	PLEKHA2	pleckstrin homology domain containing A2	O	pleckstrin homology domain-containing family A member 2|PH domain-containing family A member 2|TAPP-2|pleckstrin homology domain containing, family A (phosphoinositide binding specific) member 2|tandem PH Domain containing protein-2|tandem PH domain-containing protein 2	20201213	-
9606	59340	HRH4	-	AXOR35|BG26|GPCR105|GPRv53|H4|H4R|HH4R	MIM:606792|HGNC:HGNC:17383|Ensembl:ENSG00000134489	18	18q11.2	histamine receptor H4	protein-coding	HRH4	histamine receptor H4	O	histamine H4 receptor|G-protein coupled receptor 105|SP9144|pfi-013	20201124	-
9606	59341	TRPV4	-	BCYM3|CMT2C|HMSN2C|OTRPC4|SMAL|SPSMA|SSQTL1|TRP12|VRL2|VROAC	MIM:605427|HGNC:HGNC:18083|Ensembl:ENSG00000111199	12	12q24.11	transient receptor potential cation channel subfamily V member 4	protein-coding	TRPV4	transient receptor potential cation channel subfamily V member 4	O	transient receptor potential cation channel subfamily V member 4|OSM9-like transient receptor potential channel 4|osm-9-like TRP channel 4|osmosensitive transient receptor potential channel 4|transient receptor potential protein 12|vanilloid receptor-like channel 2|vanilloid receptor-related osmotically activated channel	20210118	-
9606	59342	SCPEP1	-	HSCP1|RISC	HGNC:HGNC:29507|Ensembl:ENSG00000121064	17	17q22	serine carboxypeptidase 1	protein-coding	SCPEP1	serine carboxypeptidase 1	O	retinoid-inducible serine carboxypeptidase|serine carboxypeptidase 1 precursor protein	20201213	-
9606	59343	SENP2	-	AXAM2|SMT3IP2	MIM:608261|HGNC:HGNC:23116|Ensembl:ENSG00000163904	3	3q27.2	SUMO specific peptidase 2	protein-coding	SENP2	SUMO specific peptidase 2	O	sentrin-specific protease 2|SMT3-specific isopeptidase 2|SUMO1/sentrin/SMT3 specific peptidase 2|SUMO1/sentrin/SMT3 specific protease 2|sentrin (SUMO1) specific peptidase 2|sentrin/SUMO-specific protease SENP2	20201206	-
9606	59344	ALOXE3	-	ARCI3|E-LOX|eLOX-3|eLOX3	MIM:607206|HGNC:HGNC:13743|Ensembl:ENSG00000179148	17	17p13.1	arachidonate lipoxygenase 3	protein-coding	ALOXE3	arachidonate lipoxygenase 3	O	hydroperoxide isomerase ALOXE3|Epidermal lipoxygenase-3|e-LOX-3|epidermal LOX-3|epidermal lipoxygenase|epidermis-type lipoxygenase 3|hydroperoxy dehydratase ALOXE3|hydroperoxy icosatetraenoate dehydratase|hydroperoxy icosatetraenoate isomerase	20210114	-
9606	59345	GNB4	-	CMTD1F	MIM:610863|HGNC:HGNC:20731|Ensembl:ENSG00000114450	3	3q26.33	G protein subunit beta 4	protein-coding	GNB4	G protein subunit beta 4	O	guanine nucleotide-binding protein subunit beta-4|G protein beta-4 subunit|guanine nucleotide binding protein (G protein), beta polypeptide 4|transducin beta chain 4	20210110	-
9606	59347	TPT1P8	-	FKSG2	HGNC:HGNC:24088	8	8p11.23	tumor protein, translationally-controlled 1 pseudogene 8	pseudo	TPT1P8	tumor protein, translationally-controlled 1 pseudogene 8	O	apoptosis inhibitor pseudogene	20201124	-
9606	59348	ZNF350	-	ZBRK1|ZFQR	MIM:605422|HGNC:HGNC:16656|Ensembl:ENSG00000256683	19	19q13.41	zinc finger protein 350	protein-coding	ZNF350	zinc finger protein 350	O	zinc finger protein 350|KRAB zinc finger protein ZFQR|zinc finger and BRCA1-interacting protein with a KRAB domain 1|zinc finger protein ZBRK1	20210103	-
9606	59349	KLHL12	-	C3IP1|DKIR	MIM:614522|HGNC:HGNC:19360|Ensembl:ENSG00000117153	1	1q32.1	kelch like family member 12	protein-coding	KLHL12	kelch like family member 12	O	kelch-like protein 12|CUL3-interacting protein 1|DKIR homolog|kelch-like protein C3IP1	20201124	-
9606	59350	RXFP1	-	LGR7|RXFPR1	MIM:606654|HGNC:HGNC:19718|Ensembl:ENSG00000171509	4	4q32.1	relaxin family peptide receptor 1	protein-coding	RXFP1	relaxin family peptide receptor 1	O	relaxin receptor 1|leucine-rich repeat-containing G protein-coupled receptor 7|relaxin/insulin like family peptide receptor 1	20210118	-
9606	59351	PBOV1	-	UC28|UROC28|dJ171N11.2	MIM:605669|HGNC:HGNC:21079|Ensembl:ENSG00000254440	6	6q23.3	prostate and breast cancer overexpressed 1	protein-coding	PBOV1	prostate and breast cancer overexpressed 1	O	prostate and breast cancer overexpressed gene 1 protein	20201124	-
9606	59352	LGR6	-	GPCR|VTS20631	MIM:606653|HGNC:HGNC:19719|Ensembl:ENSG00000133067	1	1q32.1	leucine rich repeat containing G protein-coupled receptor 6	protein-coding	LGR6	leucine rich repeat containing G protein-coupled receptor 6	O	leucine-rich repeat-containing G-protein coupled receptor 6|gonadotropin receptor	20201124	-
9606	59353	TMEM35A	-	NACHO|TMEM35|TUF-1	HGNC:HGNC:25864|Ensembl:ENSG00000126950	X	Xq22.1	transmembrane protein 35A	protein-coding	TMEM35A	transmembrane protein 35A	O	transmembrane protein 35A|nAChR regulator|nicotinic acetylcholine receptor regulator|transmembrane protein 35	20210103	-
9606	60312	AFAP1	-	AFAP|AFAP-110|AFAP110	MIM:608252|HGNC:HGNC:24017|Ensembl:ENSG00000196526	4	4p16.1	actin filament associated protein 1	protein-coding	AFAP1	actin filament associated protein 1	O	actin filament-associated protein 1|110 kDa actin filament-associated protein|actin filament-associated protein, 110 kDa	20210103	-
9606	60313	GPBP1L1	-	SP192	HGNC:HGNC:28843|Ensembl:ENSG00000159592	1	1p34.1	GC-rich promoter binding protein 1 like 1	protein-coding	GPBP1L1	GC-rich promoter binding protein 1 like 1	O	vasculin-like protein 1	20201124	-
9606	60314	MYG1	-	C12orf10|Gamm1|MST024|MSTP024|MYG	MIM:611366|HGNC:HGNC:17590|Ensembl:ENSG00000139637	12	12q13.13	MYG1 exonuclease	protein-coding	MYG1	MYG1 exonuclease	O	MYG1 exonuclease|UPF0160 protein MYG1, mitochondrial|melanocyte proliferating gene 1|melanocyte related	20201206	-
9606	60343	FAM3A	-	2.19|DLD|DXS560S|XAP-7	MIM:300492|HGNC:HGNC:13749|Ensembl:ENSG00000071889	X	Xq28	FAM3 metabolism regulating signaling molecule A	protein-coding	FAM3A	FAM3 metabolism regulating signaling molecule A	O	protein FAM3A|cytokine-like protein 2-19|family with sequence similarity 3 member A	20201124	-
9606	60358	ERVK-5	-	ERVK5|HERV-K(II)|HERV-KII	MIM:614012|HGNC:HGNC:13757	3	3q12.3	endogenous retrovirus group K member 5	other	ERVK-5	endogenous retrovirus group K member 5	O	Endogenous retrovirus group K member 5 Env polyprotein|Envelope polyprotein|HERV-K(II) envelope protein|HERV-K_3q12.3 provirus ancestral Env polyprotein|endogenous retroviral sequence K (G2), 5	20180311	-
9606	60359	ERVK-4	-	ERVK4|HERV-K(I)|HERV-KI	MIM:614011|HGNC:HGNC:13756	3	3q21.2	endogenous retrovirus group K member 4	other	ERVK-4	endogenous retrovirus group K member 4	O	endogenous retroviral sequence K (G1), 4	20170408	-
9606	60370	AVPI1	-	PP5395|VIP32|VIT32	MIM:618537|HGNC:HGNC:30898|Ensembl:ENSG00000119986	10	10q24.2	arginine vasopressin induced 1	protein-coding	AVPI1	arginine vasopressin induced 1	O	arginine vasopressin-induced protein 1|AVP-induced protein 1|vasopressin-induced transcript	20201124	-
9606	60385	TSKS	-	PPP1R161|STK22S1|TSKS1|TSSKS	MIM:608253|HGNC:HGNC:30719|Ensembl:ENSG00000126467	19	19q13.33	testis specific serine kinase substrate	protein-coding	TSKS	testis specific serine kinase substrate	O	testis-specific serine kinase substrate|STK22 substrate 1|protein phosphatase 1, regulatory subunit 161|testis specific serine/threonine kinase substrate|testis-specific kinase substrate	20201124	-
9606	60386	SLC25A19	-	DNC|MCPHA|MUP1|THMD3|THMD4|TPC	MIM:606521|HGNC:HGNC:14409|Ensembl:ENSG00000125454	17	17q25.1	solute carrier family 25 member 19	protein-coding	SLC25A19	solute carrier family 25 member 19	O	mitochondrial thiamine pyrophosphate carrier|mitochondrial uncoupling protein 1|solute carrier family 25 (mitochondrial deoxynucleotide carrier), member 19|solute carrier family 25 (mitochondrial thiamine pyrophosphate carrier), member 19	20201213	-
9606	60401	EDA2R	-	EDA-A2R|EDAA2R|TNFRSF27|XEDAR	MIM:300276|HGNC:HGNC:17756|Ensembl:ENSG00000131080	X	Xq12	ectodysplasin A2 receptor	protein-coding	EDA2R	ectodysplasin A2 receptor	O	tumor necrosis factor receptor superfamily member 27|EDA-A2 receptor|X-linked ectodysplasin-A2 receptor|tumor necrosis factor receptor superfamily member XEDAR	20210118	-
9606	60412	EXOC4	-	SEC8|SEC8L1|Sec8p	MIM:608185|HGNC:HGNC:30389|Ensembl:ENSG00000131558	7	7q33	exocyst complex component 4	protein-coding	EXOC4	exocyst complex component 4	O	exocyst complex component 4|SEC8-like 1|exocyst complex component Sec8	20201124	-
9606	60436	TGIF2	-	-	MIM:607294|HGNC:HGNC:15764|Ensembl:ENSG00000118707	20	20q11.23	TGFB induced factor homeobox 2	protein-coding	TGIF2	TGFB induced factor homeobox 2	O	homeobox protein TGIF2|5'-TG-3' interacting factor 2|TGF(beta)-induced transcription factor 2|TGFB-induced factor 2 (TALE family homeobox)|transcription growth factor-beta-induced factor 2	20201213	-
9606	60437	CDH26	-	VR20	MIM:617685|HGNC:HGNC:15902|Ensembl:ENSG00000124215	20	20q13.33	cadherin 26	protein-coding	CDH26	cadherin 26	O	cadherin-like protein 26|cadherin-like 26|cadherin-like protein VR20	20201124	-
9606	60439	TTTY2	-	NCRNA00109|TTY2|lINC00109	HGNC:HGNC:14023	Y	Yp11.2	testis-specific transcript, Y-linked 2	ncRNA	TTTY2	testis-specific transcript, Y-linked 2	O	long intergenic non-protein coding RNA 109|testis-specific testis transcript Y 2|testis-specific transcript, Y-linked 2 (non-protein coding)	20201124	-
9606	60467	BPESC1	-	NCRNA00187	MIM:618995|HGNC:HGNC:13228|Ensembl:ENSG00000232416	3	3q23	blepharophimosis, epicanthus inversus and ptosis candidate 1	ncRNA	BPESC1	blepharophimosis, epicanthus inversus and ptosis candidate 1	O	blepharophimosis, epicanthus inversus and ptosis, candidate 1 (non-protein coding)	20201124	-
9606	60468	BACH2	-	BTBD25|IMD60	MIM:605394|HGNC:HGNC:14078|Ensembl:ENSG00000112182	6	6q15	BTB domain and CNC homolog 2	protein-coding	BACH2	BTB domain and CNC homolog 2	O	transcription regulator protein BACH2|BTB and CNC homolog 2|BTB and CNC homology 1, basic leucine zipper transcription factor 2	20210123	-
9606	60481	ELOVL5	-	HELO1|SCA38|dJ483K16.1	MIM:611805|HGNC:HGNC:21308|Ensembl:ENSG00000012660	6	6p12.1	ELOVL fatty acid elongase 5	protein-coding	ELOVL5	ELOVL fatty acid elongase 5	O	elongation of very long chain fatty acids protein 5|3-keto acyl-CoA synthase ELOVL5|ELOVL FA elongase 5|ELOVL family member 5, elongation of long chain fatty acids (FEN1/Elo2, SUR4/Elo3-like, yeast)|fatty acid elongase 1|homolog of yeast long chain polyunsaturated fatty acid elongation enzyme 2|spinocerebellar ataxia 38|very long chain 3-ketoacyl-CoA synthase 5|very long chain 3-oxoacyl-CoA synthase 5	20201124	-
9606	60482	SLC5A7	-	CHT|CHT1|CMS20|HMN7A	MIM:608761|HGNC:HGNC:14025|Ensembl:ENSG00000115665	2	2q12.3	solute carrier family 5 member 7	protein-coding	SLC5A7	solute carrier family 5 member 7	O	high affinity choline transporter 1|high affinity choline transporter; hemicholinium-3-sensitive choline transporter|solute carrier family 5 (sodium/choline cotransporter), member 7	20201213	-
9606	60484	HAPLN2	-	BRAL1	HGNC:HGNC:17410|Ensembl:ENSG00000132702	1	1q23.1	hyaluronan and proteoglycan link protein 2	protein-coding	HAPLN2	hyaluronan and proteoglycan link protein 2	O	hyaluronan and proteoglycan link protein 2|brain link protein-1	20201124	-
9606	60485	SAV1	-	SAV|WW45|WWP4	MIM:607203|HGNC:HGNC:17795|Ensembl:ENSG00000151748	14	14q22.1	salvador family WW domain containing protein 1	protein-coding	SAV1	salvador family WW domain containing protein 1	O	protein salvador homolog 1|1700040G09Rik|45 kDa WW domain protein|WW domain-containing adaptor 45|hWW45|salvador homolog 1	20201213	-
9606	60487	TRMT11	-	C6orf75|MDS024|TRM11|TRMT11-1	HGNC:HGNC:21080|Ensembl:ENSG00000066651	6	6q22.32	tRNA methyltransferase 11 homolog	protein-coding	TRMT11	tRNA methyltransferase 11 homolog	O	tRNA (guanine(10)-N2)-methyltransferase homolog|tRNA guanosine-2'-O-methyltransferase TRM11 homolog	20201124	-
9606	60488	MRPS35	-	HDCMD11P|MDS023|MRP-S28|MRPS28	MIM:611995|HGNC:HGNC:16635|Ensembl:ENSG00000061794	12	12p11.22	mitochondrial ribosomal protein S35	protein-coding	MRPS35	mitochondrial ribosomal protein S35	O	28S ribosomal protein S35, mitochondrial|28S ribosomal protein S28, mitochondrial|MRP-S35|S28mt|S35mt|mitochondrial ribosomal protein S28|mitochondrial small ribosomal subunit protein mS35	20210103	-
9606	60489	APOBEC3G	-	A3G|ARCD|ARP-9|ARP9|CEM-15|CEM15|MDS019|bK150C2.7|dJ494G10.1	MIM:607113|HGNC:HGNC:17357|Ensembl:ENSG00000239713	22	22q13.1	apolipoprotein B mRNA editing enzyme catalytic subunit 3G	protein-coding	APOBEC3G	apolipoprotein B mRNA editing enzyme catalytic subunit 3G	O	DNA dC->dU-editing enzyme APOBEC-3G|APOBEC-related cytidine deaminase|APOBEC-related protein 9|DNA dC->dU editing enzyme|apolipoprotein B editing enzyme catalytic polypeptide-like 3G|apolipoprotein B mRNA editing enzyme cytidine deaminase|apolipoprotein B mRNA editing enzyme, catalytic polypeptide-like 3G|apolipoprotein B mRNA-editing enzyme catalytic polypeptide 3G|deoxycytidine deaminase|phorbolin-like protein MDS019	20210110	-
9606	60490	PPCDC	-	MDS018|PPC-DC|coaC	MIM:609854|HGNC:HGNC:28107|Ensembl:ENSG00000138621	15	15q24.2	phosphopantothenoylcysteine decarboxylase	protein-coding	PPCDC	phosphopantothenoylcysteine decarboxylase	O	phosphopantothenoylcysteine decarboxylase	20201124	-
9606	60491	NIF3L1	-	ALS2CR1|CALS-7|MDS015	MIM:605778|HGNC:HGNC:13390|Ensembl:ENSG00000196290	2	2q33.1	NGG1 interacting factor 3 like 1	protein-coding	NIF3L1	NGG1 interacting factor 3 like 1	O	NIF3-like protein 1|GTP cyclohydrolase I|NIF3 (Ngg1 interacting factor 3, S.pombe homolog)-like 1|NIF3 NGG1 interacting factor 3-like 1|amyotrophic lateral sclerosis 2 (juvenile) chromosome region, candidate 1|amyotrophic lateral sclerosis 2 chromosomal region candidate gene 1 protein|putative GTP cyclohydrolase 1 type 2 NIF3L1	20201124	-
9606	60492	CCDC90B	-	MDS011|MDS025	HGNC:HGNC:28108|Ensembl:ENSG00000137500	11	11q14.1	coiled-coil domain containing 90B	protein-coding	CCDC90B	coiled-coil domain containing 90B	O	coiled-coil domain-containing protein 90B, mitochondrial	20201124	-
9606	60493	FASTKD5	-	dJ1187M17.5	MIM:614272|HGNC:HGNC:25790|Ensembl:ENSG00000215251	20	20p13	FAST kinase domains 5	protein-coding	FASTKD5	FAST kinase domains 5	O	FAST kinase domain-containing protein 5, mitochondrial	20201206	-
9606	60494	CCDC81	-	-	HGNC:HGNC:26281|Ensembl:ENSG00000149201	11	11q14.2	coiled-coil domain containing 81	protein-coding	CCDC81	coiled-coil domain containing 81	O	coiled-coil domain-containing protein 81	20201124	-
9606	60495	HPSE2	-	HPA2|HPR2|UFS|UFS1	MIM:613469|HGNC:HGNC:18374|Ensembl:ENSG00000172987	10	10q24.2	heparanase 2 (inactive)	protein-coding	HPSE2	heparanase 2 (inactive)	O	inactive heparanase-2|heparanase 3|heparanase-like protein	20201124	-
9606	60496	AASDHPPT	-	AASD-PPT|ACPS|CGI-80|LYS2|LYS5	MIM:607756|HGNC:HGNC:14235|Ensembl:ENSG00000149313	11	11q22.3	aminoadipate-semialdehyde dehydrogenase-phosphopantetheinyl transferase	protein-coding	AASDHPPT	aminoadipate-semialdehyde dehydrogenase-phosphopantetheinyl transferase	O	L-aminoadipate-semialdehyde dehydrogenase-phosphopantetheinyl transferase|4'-phosphopantetheinyl transferase|LYS5 ortholog|alpha-aminoadipic semialdehyde dehydrogenase-phosphopantetheinyl transferase|holo ACP synthase|holo-[acyl-carrier-protein] synthase	20210103	-
9606	60498	IGAN1	-	IGAN	MIM:161950	6	6q22-q23	IgA nephropathy	unknown	-	-	-	-	20190816	-
9606	60500	BRCA3	-	BRCAX	MIM:605365	13	13q21	breast cancer 3	unknown	-	-	-	Breast cancer, type 3	20191103	-
9606	60502	CPAT1	-	ACP	MIM:605388	9	9p12-q12	cerebral palsy, ataxic 1	unknown	-	-	-	-	20191002	-
9606	60506	NYX	-	CLRP|CSNB1|CSNB1A|CSNB4|NBM1	MIM:300278|HGNC:HGNC:8082|Ensembl:ENSG00000188937	X	Xp11.4	nyctalopin	protein-coding	NYX	nyctalopin	O	nyctalopin|leucine-rich repeat protein	20201124	-
9606	60509	AGBL5	-	CCP5|RP75	MIM:615900|HGNC:HGNC:26147|Ensembl:ENSG00000084693	2	2p23.3	ATP/GTP binding protein like 5	protein-coding	AGBL5	ATP/GTP binding protein like 5	O	cytosolic carboxypeptidase-like protein 5|cytosolic carboxypeptidase 5	20201128	-
9606	60526	LDAH	-	C2orf43|hLDAH	MIM:613570|HGNC:HGNC:26145|Ensembl:ENSG00000118961	2	2p24.1	lipid droplet associated hydrolase	protein-coding	LDAH	lipid droplet associated hydrolase	O	lipid droplet-associated hydrolase|UPF0554 protein C2orf43|lipid droplet-associated serine hydrolase	20201124	-
9606	60528	ELAC2	-	COXPD17|ELC2|HPC2	MIM:605367|HGNC:HGNC:14198|Ensembl:ENSG00000006744	17	17p12	elaC ribonuclease Z 2	protein-coding	ELAC2	elaC ribonuclease Z 2	O	zinc phosphodiesterase ELAC protein 2|RNase Z 2|elaC homolog 2|elaC homolog protein 2|elaC-like protein 2|heredity prostate cancer protein 2|putative prostate cancer susceptibility protein HPC2/ELAC2|ribonuclease Z 2|tRNA 3 endonuclease 2|tRNase Z (long form)|tRNase Z 2	20201206	-
9606	60529	ALX4	-	CRS5|FND2	MIM:605420|HGNC:HGNC:450|Ensembl:ENSG00000052850	11	11p11.2	ALX homeobox 4	protein-coding	ALX4	ALX homeobox 4	O	homeobox protein aristaless-like 4|aristaless-like homeobox 4|homeodomain transcription factor ALX4	20201213	-
9606	60558	GUF1	-	DEE40|EF-4|EF4|EIEE40	MIM:617064|HGNC:HGNC:25799|Ensembl:ENSG00000151806	4	4p12	GTP binding elongation factor GUF1	protein-coding	GUF1	GTP binding elongation factor GUF1	O	translation factor GUF1, mitochondrial|GTP-binding protein GUF1 homolog|GTPase of unknown function 1|GUF1 homolog, GTPase|elongation factor 4 homolog|ribosomal back-translocase	20201206	-
9606	60559	SPCS3	-	PRO3567|SPC22|SPC22/23|SPC23|SPC3|YLR066W	MIM:618854|HGNC:HGNC:26212|Ensembl:ENSG00000129128	4	4q34.2	signal peptidase complex subunit 3	protein-coding	SPCS3	signal peptidase complex subunit 3	O	signal peptidase complex subunit 3|SPase 22 kDa subunit|SPase 22/23 kDa subunit|microsomal signal peptidase 22/23 kDa subunit|microsomal signal peptidase 23 kDa subunit|signal peptidase complex subunit 3 homolog	20210103	-
9606	60560	NAA35	-	EGAP|MAK10|MAK10P|bA379P1.1	HGNC:HGNC:24340|Ensembl:ENSG00000135040	9	9q21.33	N-alpha-acetyltransferase 35, NatC auxiliary subunit	protein-coding	NAA35	N-alpha-acetyltransferase 35, NatC auxiliary subunit	O	N-alpha-acetyltransferase 35, NatC auxiliary subunit|MAK10 homolog, amino-acid N-acetyltransferase subunit|corneal wound healing-related protein|embryonic growth-associated protein homolog|protein MAK10 homolog	20201213	-
9606	60561	RINT1	-	ILFS3|RINT-1	MIM:610089|HGNC:HGNC:21876|Ensembl:ENSG00000135249	7	7q22.3	RAD50 interactor 1	protein-coding	RINT1	RAD50 interactor 1	O	RAD50-interacting protein 1	20210123	-
9606	60592	SCOC	-	HRIHFB2072|SCOCO|UNC-69	HGNC:HGNC:20335|Ensembl:ENSG00000153130	4	4q31.1	short coiled-coil protein	protein-coding	SCOC	short coiled-coil protein	O	short coiled-coil protein	20201124	-
9606	60598	KCNK15	-	K2p15.1|KCNK11|KCNK14|KT3.3|TASK-5|TASK5|dJ781B1.1	MIM:607368|HGNC:HGNC:13814|Ensembl:ENSG00000124249	20	20q13.12	potassium two pore domain channel subfamily K member 15	protein-coding	KCNK15	potassium two pore domain channel subfamily K member 15	O	potassium channel subfamily K member 15|TWIK-related acid-sensitive K(+) channel 5|TWIK-related acid-sensitive K+ 5|acid-sensitive potassium channel protein TASK-5|potassium channel, subfamily K, member 14|potassium channel, two pore domain subfamily K, member 15|two pore K(+) channel KT3.3|two pore potassium channel KT3.3	20201124	-
9606	60625	DHX35	-	C20orf15|DDX35|KAIA0875	HGNC:HGNC:15861|Ensembl:ENSG00000101452	20	20q11.23-q12	DEAH-box helicase 35	protein-coding	DHX35	DEAH-box helicase 35	O	probable ATP-dependent RNA helicase DHX35|DEAD/H (Asp-Glu-Ala-Asp/His) box polypeptide 35|DEAH (Asp-Glu-Ala-His) box polypeptide 35|DEAH-box protein 35	20201213	-
9606	60626	RIC8A	-	RIC8	MIM:609146|HGNC:HGNC:29550|Ensembl:ENSG00000177963	11	11p15.5	RIC8 guanine nucleotide exchange factor A	protein-coding	RIC8A	RIC8 guanine nucleotide exchange factor A	O	synembryn-A|resistance to inhibitors of cholinesterase 8 homolog A	20201208	-
9606	60672	MIIP	-	IIP45	MIM:608772|HGNC:HGNC:25715|Ensembl:ENSG00000116691	1	1p36.22	migration and invasion inhibitory protein	protein-coding	MIIP	migration and invasion inhibitory protein	O	migration and invasion-inhibitory protein|IGFBP2-binding protein|invasion-inhibitory protein 45	20201124	-
9606	60673	ATG101	-	C12orf44	MIM:615089|HGNC:HGNC:25679|Ensembl:ENSG00000123395	12	12q13.13	autophagy related 101	protein-coding	ATG101	autophagy related 101	O	autophagy-related protein 101|Atg13-interacting protein	20201124	-
9606	60674	GAS5	-	NCRNA00030|SNHG2	MIM:608280|HGNC:HGNC:16355|Ensembl:ENSG00000234741	1	1q25.1	growth arrest specific 5	ncRNA	GAS5	growth arrest specific 5	O	growth arrest specific 5 (non-protein coding)|growth arrest specific transcript 5|small nucleolar RNA host gene (non-protein coding) 2	20201220	-
9606	60675	PROK2	-	BV8|HH4|KAL4|MIT1|PK2	MIM:607002|HGNC:HGNC:18455|Ensembl:ENSG00000163421	3	3p13	prokineticin 2	protein-coding	PROK2	prokineticin 2	O	prokineticin-2|protein Bv8 homolog	20201124	-
9606	60676	PAPPA2	-	PAPP-A2|PAPP-E|PAPPE|PLAC3	HGNC:HGNC:14615|Ensembl:ENSG00000116183	1	1q25.2	pappalysin 2	protein-coding	PAPPA2	pappalysin 2	O	pappalysin-2|placenta-specific 3|pregnancy-associated plasma preproprotein-A2|pregnancy-associated plasma protein E1	20201213	-
9606	60677	CELF6	-	BRUNOL6	MIM:612681|HGNC:HGNC:14059|Ensembl:ENSG00000140488	15	15q23	CUGBP Elav-like family member 6	protein-coding	CELF6	CUGBP Elav-like family member 6	O	CUGBP Elav-like family member 6|Bruno -like 6, RNA binding protein|CELF-6|CUG-BP- and ETR-3-like factor 6|RNA-binding protein BRUNOL-6|bruno-like 6, RNA binding protein|bruno-like protein 6	20201124	-
9606	60678	EEFSEC	-	EFSEC|SELB	MIM:607695|HGNC:HGNC:24614|Ensembl:ENSG00000132394	3	3q21.3	eukaryotic elongation factor, selenocysteine-tRNA specific	protein-coding	EEFSEC	eukaryotic elongation factor, selenocysteine-tRNA specific	O	selenocysteine-specific elongation factor|elongation factor for selenoprotein translation|elongation factor sec|selenocysteine (Sec)-specific eukaryotic elongation factor	20201206	-
9606	60680	CELF5	-	BRUNOL-5|BRUNOL5|CELF-5	MIM:612680|HGNC:HGNC:14058|Ensembl:ENSG00000161082	19	19p13.3	CUGBP Elav-like family member 5	protein-coding	CELF5	CUGBP Elav-like family member 5	O	CUGBP Elav-like family member 5|CUG-BP and ETR-3 like factor 5|RNA-binding protein BRUNOL-5|bruno-like 5 RNA binding protein	20210123	-
9606	60681	FKBP10	-	BRKS1|FKBP65|OI11|OI6|PPIASE|hFKBP65	MIM:607063|HGNC:HGNC:18169|Ensembl:ENSG00000141756	17	17q21.2	FKBP prolyl isomerase 10	protein-coding	FKBP10	FKBP prolyl isomerase 10	O	peptidyl-prolyl cis-trans isomerase FKBP10|65 kDa FK506-binding protein|65 kDa FKBP|FK506 binding protein 10, 65 kDa|FK506-binding protein 10|FKBP-10|FKBP-65|PPIase FKBP10|immunophilin FKBP65|rotamase	20201213	-
9606	60682	SMAP1	-	SMAP-1	MIM:611372|HGNC:HGNC:19651|Ensembl:ENSG00000112305	6	6q13	small ArfGAP 1	protein-coding	SMAP1	small ArfGAP 1	O	stromal membrane-associated protein 1|stromal membrane-associated GTPase-activating protein 1	20201124	-
9606	60684	TRAPPC11	-	C4orf41|FOIGR|GRY|LGMD2S|LGMDR18	MIM:614138|HGNC:HGNC:25751|Ensembl:ENSG00000168538	4	4q35.1	trafficking protein particle complex 11	protein-coding	TRAPPC11	trafficking protein particle complex 11	O	trafficking protein particle complex subunit 11|foie gras homolog|gryzun homolog	20201219	-
9606	60685	ZFAND3	-	TEX27	MIM:607455|HGNC:HGNC:18019|Ensembl:ENSG00000156639	6	6p21.2	zinc finger AN1-type containing 3	protein-coding	ZFAND3	zinc finger AN1-type containing 3	O	AN1-type zinc finger protein 3|testis expressed sequence 27|testis-expressed protein 27|zinc finger, AN1-type domain 3	20210110	-
9606	60686	C14orf93	-	RTFC	HGNC:HGNC:20162|Ensembl:ENSG00000100802	14	14q11.2	chromosome 14 open reading frame 93	protein-coding	C14orf93	chromosome 14 open reading frame 93	O	uncharacterized protein C14orf93|regulator of thyroid function and cancer	20210103	-
9606	63027	SLC22A23	-	C6orf85	MIM:611697|HGNC:HGNC:21106|Ensembl:ENSG00000137266	6	6p25.2	solute carrier family 22 member 23	protein-coding	SLC22A23	solute carrier family 22 member 23	O	solute carrier family 22 member 23|ion transporter protein	20210123	-
9606	63035	BCORL1	-	BCoR-L1|CXorf10|SHUVER	MIM:300688|HGNC:HGNC:25657|Ensembl:ENSG00000085185	X	Xq26.1	BCL6 corepressor like 1	protein-coding	BCORL1	BCL6 corepressor like 1	O	BCL-6 corepressor-like protein 1|BCoR-like protein 1	20210123	-
9606	63036	CELA2A	-	AOMS4|ELA2A|PE-1	MIM:609443|HGNC:HGNC:24609|Ensembl:ENSG00000142615	1	1p36.21	chymotrypsin like elastase 2A	protein-coding	CELA2A	chymotrypsin like elastase 2A	O	chymotrypsin-like elastase family member 2A|chymotrypsin like elastase family member 2A|elastase 2A|pancreatic elastase 2|pancreatic elastase IIA	20201124	-
9606	63826	SRR	-	ILV1|ISO1	MIM:606477|HGNC:HGNC:14398|Ensembl:ENSG00000167720	17	17p13.3	serine racemase	protein-coding	SRR	serine racemase	O	serine racemase|D-serine ammonia-lyase|D-serine dehydratase|L-serine ammonia-lyase|L-serine dehydratase	20201124	-
9606	63827	BCAN	-	BEHAB|CSPG7	MIM:600347|HGNC:HGNC:23059|Ensembl:ENSG00000132692	1	1q23.1	brevican	protein-coding	BCAN	brevican	O	brevican core protein|brain-enriched hyaluronan-binding protein|chondroitin sulfate proteoglycan 7|chondroitin sulfate proteoglycan BEHAB	20201124	-
9606	63869	PSORS6	-	-	MIM:605364	19	19p13	psoriasis susceptibility 6	unknown	-	-	-	-	20191002	-
9606	63870	PSORS5	-	-	MIM:604316	3	3q21	psoriasis susceptibility 5	unknown	-	-	-	-	20191002	-
9606	63874	ABHD4	-	ABH4	HGNC:HGNC:20154|Ensembl:ENSG00000100439	14	14q11.2	abhydrolase domain containing 4, N-acyl phospholipase B	protein-coding	ABHD4	abhydrolase domain containing 4, N-acyl phospholipase B	O	(Lyso)-N-acylphosphatidylethanolamine lipase|abhydrolase domain-containing protein 4|alpha/beta hydrolase domain-containing protein 4|alpha/beta-hydrolase 4|lyso-N-acylphosphatidylethanolamine lipase|protein ABHD4	20201124	-
9606	63875	MRPL17	-	L17mt|LIP2|MRP-L17|MRP-L26|RPL17L|RPML26	MIM:611830|HGNC:HGNC:14053|Ensembl:ENSG00000158042	11	11p15.4	mitochondrial ribosomal protein L17	protein-coding	MRPL17	mitochondrial ribosomal protein L17	O	39S ribosomal protein L17, mitochondrial|LYST-interacting protein 2|LYST-interacting protein LIP2|mitochondrial large ribosomal subunit protein bL17m	20201124	-
9606	63876	PKNOX2	-	PREP2	MIM:613066|HGNC:HGNC:16714|Ensembl:ENSG00000165495	11	11q24.2	PBX/knotted 1 homeobox 2	protein-coding	PKNOX2	PBX/knotted 1 homeobox 2	O	homeobox protein PKNOX2|PBX/knotted homeobox 2|homeobox protein PREP-2	20210123	-
9606	63877	FAM204A	-	C10orf84|bA319I23.1	HGNC:HGNC:25794|Ensembl:ENSG00000165669	10	10q26.11	family with sequence similarity 204 member A	protein-coding	FAM204A	family with sequence similarity 204 member A	O	protein FAM204A	20201124	-
9606	63891	RNF123	-	FP1477|KPC1	MIM:614472|HGNC:HGNC:21148|Ensembl:ENSG00000164068	3	3p21.31	ring finger protein 123	protein-coding	RNF123	ring finger protein 123	O	E3 ubiquitin-protein ligase RNF123|Kip1 ubiquitination-promoting complex subunit 1|RING-type E3 ubiquitin transferase RNF123|kip1 ubiquitination-promoting complex protein 1	20201124	-
9606	63892	THADA	-	ARMC13|GITA	MIM:611800|HGNC:HGNC:19217|Ensembl:ENSG00000115970	2	2p21	THADA armadillo repeat containing	protein-coding	THADA	THADA armadillo repeat containing	O	thyroid adenoma-associated protein|death receptor-interacting protein|gene inducing thyroid adenomas protein	20201124	-
9606	63893	UBE2O	-	E2-230K	MIM:617649|HGNC:HGNC:29554|Ensembl:ENSG00000175931	17	17q25.1	ubiquitin conjugating enzyme E2 O	protein-coding	UBE2O	ubiquitin conjugating enzyme E2 O	O	(E3-independent) E2 ubiquitin-conjugating enzyme|E2/E3 hybrid ubiquitin-protein ligase UBE2O|ubiquitin carrier protein O|ubiquitin conjugating enzyme E2O|ubiquitin-conjugating enzyme E2 of 230 kDa|ubiquitin-conjugating enzyme E2-230K|ubiquitin-protein ligase O	20210118	-
9606	63894	VIPAS39	-	C14orf133|SPE-39|SPE39|VIPAR|VPS16B|hSPE-39	MIM:613401|HGNC:HGNC:20347|Ensembl:ENSG00000151445	14	14q24.3	VPS33B interacting protein, apical-basolateral polarity regulator, spe-39 homolog	protein-coding	VIPAS39	VPS33B interacting protein, apical-basolateral polarity regulator, spe-39 homolog	O	spermatogenesis-defective protein 39 homolog|VPS33B-interacting protein involved in polarity and apical protein restriction	20210116	-
9606	63895	PIEZO2	-	C18orf30|C18orf58|DA3|DA5|DAIPT|FAM38B|FAM38B2|HsT748|HsT771|MWKS	MIM:613629|HGNC:HGNC:26270|Ensembl:ENSG00000154864	18	18p11.22-p11.21	piezo type mechanosensitive ion channel component 2	protein-coding	PIEZO2	piezo type mechanosensitive ion channel component 2	O	piezo-type mechanosensitive ion channel component 2|PIEZO2 variant 16|family with sequence similarity 38, member A pseudogene|family with sequence similarity 38, member B2|piezo-type mechanosensitive ion channel component 1 pseudogene|protein PIEZO2	20201124	-
9606	63897	HEATR6	-	ABC1	HGNC:HGNC:24076|Ensembl:ENSG00000068097	17	17q23.1	HEAT repeat containing 6	protein-coding	HEATR6	HEAT repeat containing 6	O	HEAT repeat-containing protein 6|amplified in breast cancer 1|amplified in breast cancer protein 1	20201124	-
9606	63898	SH2D4A	-	PPP1R38|SH2A	MIM:614968|HGNC:HGNC:26102|Ensembl:ENSG00000104611	8	8p21.3	SH2 domain containing 4A	protein-coding	SH2D4A	SH2 domain containing 4A	O	SH2 domain-containing protein 4A|protein SH(2)A|protein phosphatase 1 regulatory subunit 38	20201124	-
9606	63899	NSUN3	-	COXPD48|MST077|MSTP077	MIM:617491|HGNC:HGNC:26208|Ensembl:ENSG00000178694	3	3q11.2	NOP2/Sun RNA methyltransferase 3	protein-coding	NSUN3	NOP2/Sun RNA methyltransferase 3	O	tRNA (cytosine(34)-C(5))-methyltransferase, mitochondrial|NOL1/NOP2/Sun domain family member 3|NOP2/Sun RNA methyltransferase family member 3|putative methyltransferase NSUN3	20210123	-
9606	63901	FAM111A	-	GCLEB|KCS2	MIM:615292|HGNC:HGNC:24725|Ensembl:ENSG00000166801	11	11q12.1	FAM111 trypsin like peptidase A	protein-coding	FAM111A	FAM111 trypsin like peptidase A	O	serine protease FAM111A|family with sequence similarity 111 member A|protein FAM111A	20201213	-
9606	63904	DUSP21	-	LMWDSP21	MIM:300678|HGNC:HGNC:20476|Ensembl:ENSG00000189037	X	Xp11.3	dual specificity phosphatase 21	protein-coding	DUSP21	dual specificity phosphatase 21	O	dual specificity protein phosphatase 21|BJ-HCC-26 tumor antigen|LMW-DSP21|low molecular weight dual specificity phosphatase 21	20201124	-
9606	63905	MANBAL	-	-	HGNC:HGNC:15799|Ensembl:ENSG00000101363	20	20q11.23	mannosidase beta like	protein-coding	MANBAL	mannosidase beta like	O	protein MANBAL|mannosidase beta A like|mannosidase, beta A, lysosomal-like	20201208	-
9606	63906	GPATCH3	-	GPATC3	MIM:617486|HGNC:HGNC:25720|Ensembl:ENSG00000198746	1	1p36.11	G-patch domain containing 3	protein-coding	GPATCH3	G-patch domain containing 3	O	G patch domain-containing protein 3	20201213	-
9606	63908	NAPB	-	SNAP-BETA|SNAPB	MIM:611270|HGNC:HGNC:15751|Ensembl:ENSG00000125814	20	20p11.21	NSF attachment protein beta	protein-coding	NAPB	NSF attachment protein beta	O	beta-soluble NSF attachment protein|N-ethylmaleimide-sensitive factor attachment protein, beta	20201124	-
9606	63910	SLC17A9	-	C20orf59|POROK8|VNUT	MIM:612107|HGNC:HGNC:16192|Ensembl:ENSG00000101194	20	20q13.33	solute carrier family 17 member 9	protein-coding	SLC17A9	solute carrier family 17 member 9	O	solute carrier family 17 member 9|solute carrier family 17 (vesicular nucleotide transporter), member 9|vesicular nucleotide transporter SLC17A9	20201213	-
9606	63914	LINC01590	-	C6orf164|dJ102H19.4	HGNC:HGNC:21404|Ensembl:ENSG00000111850	6	6q15	long intergenic non-protein coding RNA 1590	ncRNA	LINC01590	long intergenic non-protein coding RNA 1590	O	-	20201124	-
9606	63915	BLOC1S5	-	BLOS5|MU|MUTED	MIM:607289|HGNC:HGNC:18561|Ensembl:ENSG00000188428	6	6p24.3	biogenesis of lysosomal organelles complex 1 subunit 5	protein-coding	BLOC1S5	biogenesis of lysosomal organelles complex 1 subunit 5	O	biogenesis of lysosome-related organelles complex 1 subunit 5|BLOC-1 subunit 5|biogenesis of lysosomal organelles complex-1, subunit 5, muted|muted homolog|protein Muted homolog	20201213	-
9606	63916	ELMO2	-	CED-12|CED12|Ced-12A|ELMO-2|VMPI	MIM:606421|HGNC:HGNC:17233|Ensembl:ENSG00000062598	20	20q13.12	engulfment and cell motility 2	protein-coding	ELMO2	engulfment and cell motility 2	O	engulfment and cell motility protein 2|PH domain protein CED12A|ced-12 homolog 2|protein ced-12 homolog A	20201213	-
9606	63917	GALNT11	-	GALNAC-T11|GALNACT11	MIM:615130|HGNC:HGNC:19875|Ensembl:ENSG00000178234	7	7q36.1|7q36.1	polypeptide N-acetylgalactosaminyltransferase 11	protein-coding	GALNT11	polypeptide N-acetylgalactosaminyltransferase 11	O	polypeptide N-acetylgalactosaminyltransferase 11|UDP-GalNAc:polypeptide N-acetylgalactosaminyltransferase 11|UDP-N-acetyl-alpha-D-galactosamine:polypeptide N-acetylgalactosaminyltransferase 11 (GalNAc-T11)|polypeptide GalNAc transferase 11|pp-GaNTase 11|protein-UDP acetylgalactosaminyltransferase 11	20201213	-
9606	63920	ZBED8	-	Buster3|C5orf54	MIM:615253|HGNC:HGNC:30804|Ensembl:ENSG00000221886	5	5q33.3	zinc finger BED-type containing 8	protein-coding	ZBED8	zinc finger BED-type containing 8	O	protein ZBED8|transposon-derived Buster3 transposase-like protein|zinc finger BED domain-containing protein 8	20201124	-
9606	63922	CHTF18	-	C16orf41|C321D2.2|C321D2.3|C321D2.4|CHL12|Ctf18|RUVBL	MIM:613201|HGNC:HGNC:18435|Ensembl:ENSG00000127586	16	16p13.3	chromosome transmission fidelity factor 18	protein-coding	CHTF18	chromosome transmission fidelity factor 18	O	chromosome transmission fidelity protein 18 homolog|CTF18, chromosome transmission fidelity factor 18 homolog|homolog of yeast CHL12|some homology with holliday junction DNA helicase RUVB like	20201124	-
9606	63923	TNN	-	TN-W|TNW	MIM:617472|HGNC:HGNC:22942|Ensembl:ENSG00000120332	1	1q25.1	tenascin N	protein-coding	TNN	tenascin N	O	tenascin-N|TN-N|tenascin-W	20201124	-
9606	63924	CIDEC	-	CIDE-3|CIDE3|FPLD5|FSP27	MIM:612120|HGNC:HGNC:24229|Ensembl:ENSG00000187288	3	3p25.3	cell death inducing DFFA like effector c	protein-coding	CIDEC	cell death inducing DFFA like effector c	O	cell death activator CIDE-3|fat specific protein 27	20201208	-
9606	63925	ZNF335	-	MCPH10|NIF-1|NIF1|NIF2	MIM:610827|HGNC:HGNC:15807|Ensembl:ENSG00000198026	20	20q13.12	zinc finger protein 335	protein-coding	ZNF335	zinc finger protein 335	O	zinc finger protein 335|NRC-interacting factor 1|zinc-finger/leucine-zipper co-transducer NIF1	20201124	-
9606	63926	ANKEF1	-	ANKRD5	HGNC:HGNC:15803|Ensembl:ENSG00000132623	20	20p12.2	ankyrin repeat and EF-hand domain containing 1	protein-coding	ANKEF1	ankyrin repeat and EF-hand domain containing 1	O	ankyrin repeat and EF-hand domain-containing protein 1|ankyrin repeat domain-containing protein 5	20201124	-
9606	63928	CHP2	-	-	HGNC:HGNC:24927|Ensembl:ENSG00000166869	16	16p12.2	calcineurin like EF-hand protein 2	protein-coding	CHP2	calcineurin like EF-hand protein 2	O	calcineurin B homologous protein 2|hepatocellular carcinoma antigen gene 520|hepatocellular carcinoma-associated antigen 520	20201124	-
9606	63929	XPNPEP3	-	APP3|ICP55|NPHPL1	MIM:613553|HGNC:HGNC:28052|Ensembl:ENSG00000196236	22	22q13.2	X-prolyl aminopeptidase 3	protein-coding	XPNPEP3	X-prolyl aminopeptidase 3	O	xaa-Pro aminopeptidase 3|Intermediate Cleaving Peptidase 55|X-Pro aminopeptidase 3|X-prolyl aminopeptidase 3, mitochondrial|probable Xaa-Pro aminopeptidase 3	20201213	-
9606	63930	LINC01749	-	-	HGNC:HGNC:52537|Ensembl:ENSG00000272259	20	20q13.33	long intergenic non-protein coding RNA 1749	ncRNA	LINC01749	long intergenic non-protein coding RNA 1749	O	-	20201124	-
9606	63931	MRPS14	-	COXPD38|DJ262D12.2|HSMRPS14|MRP-S14|S14mt	MIM:611978|HGNC:HGNC:14049|Ensembl:ENSG00000120333	1	1q25.1	mitochondrial ribosomal protein S14	protein-coding	MRPS14	mitochondrial ribosomal protein S14	O	28S ribosomal protein S14, mitochondrial|mitochondrial 28S ribosomal protein S14|mitochondrial small ribosomal subunit protein uS14m	20210123	-
9606	63932	STEEP1	-	CXorf56|MRX107	MIM:301012|HGNC:HGNC:26239|Ensembl:ENSG00000018610	X	Xq24	STING1 ER exit protein 1	protein-coding	STEEP1	STING1 ER exit protein 1	O	UPF0428 protein CXorf56	20201206	-
9606	63933	MCUR1	-	C6orf79|CCDC90A|FMP32	MIM:616952|HGNC:HGNC:21097|Ensembl:ENSG00000050393	6	6p23	mitochondrial calcium uniporter regulator 1	protein-coding	MCUR1	mitochondrial calcium uniporter regulator 1	O	mitochondrial calcium uniporter regulator 1|MCU regulator 1|coiled-coil domain containing 90A|coiled-coil domain-containing protein 90A, mitochondrial|epididymis secretory sperm binding protein	20201124	-
9606	63934	ZNF667	-	MIPU1	MIM:611024|HGNC:HGNC:28854|Ensembl:ENSG00000198046	19	19q13.43	zinc finger protein 667	protein-coding	ZNF667	zinc finger protein 667	O	zinc finger protein 667|myocardial ischemic preconditioning upregulated 1 ortholog	20201213	-
9606	63935	PCIF1	-	C20orf67|CAPAM|PPP1R121|hCAPAM|hPCIF1	MIM:618626|HGNC:HGNC:16200|Ensembl:ENSG00000100982	20	20q13.12	phosphorylated CTD interacting factor 1	protein-coding	PCIF1	phosphorylated CTD interacting factor 1	O	mRNA (2'-O-methyladenosine-N(6)-)-methyltransferase|PDX-1 C terminus-interacting factor 1|PDX1 C-terminal inhibiting factor 1|cap-specific adenosine methyltransferase|protein phosphatase 1, regulatory subunit 121	20201124	-
9606	63939	FAM217B	-	C20orf177|dJ551D2.5	HGNC:HGNC:16170|Ensembl:ENSG00000196227	20	20q13.33	family with sequence similarity 217 member B	protein-coding	FAM217B	family with sequence similarity 217 member B	O	protein FAM217B|uncharacterized protein C20orf177	20201124	-
9606	63940	GPSM3	-	AGS4|C6orf9|G18|G18.1a|G18.1b|G18.2|NG1	MIM:618558|HGNC:HGNC:13945|Ensembl:ENSG00000213654	6	6p21.32	G protein signaling modulator 3	protein-coding	GPSM3	G protein signaling modulator 3	O	G-protein-signaling modulator 3|G-protein signaling modulator 3 (AGS3-like, C. elegans)|G-protein signalling modulator 3 (AGS3-like, C. elegans)|activator of G-protein signaling 4	20201124	-
9606	63941	NECAB3	-	APBA2BP|EFCBP3|NIP1|STIP3|SYTIP2|XB51|dJ63M2.4|dJ63M2.5	MIM:612478|HGNC:HGNC:15851|Ensembl:ENSG00000125967	20	20q11.22	N-terminal EF-hand calcium binding protein 3	protein-coding	NECAB3	N-terminal EF-hand calcium binding protein 3	O	N-terminal EF-hand calcium-binding protein 3|EF-hand calcium binding protein 3|Nek2-interacting protein 1|X11L-binding protein 51|amyloid beta (A4) precursor protein-binding, family A, member 2 binding protein|amyloid beta A4 protein-binding family A member 2-binding protein|neuronal calcium-binding protein 3|neuronal calcium-binding protein NECAB3|synaptotagmin interacting protein 2|synaptotagmin interacting protein STIP3	20201124	-
9606	63943	FKBPL	-	DIR1|FKBP4|NG7|WISP39	MIM:617076|HGNC:HGNC:13949|Ensembl:ENSG00000204315	6	6p21.32	FKBP prolyl isomerase like	protein-coding	FKBPL	FKBP prolyl isomerase like	O	FK506-binding protein-like|FK506 binding protein like|WAF-1/CIP1 stabilizing protein 39|peptidyl-prolyl cis-trans isomerase	20201124	-
9606	63944	SCZD10	-	-	MIM:605419	15	15q15	schizophrenia disorder 10 (periodic catatonia)	unknown	-	-	-	-	20191002	-
9606	63946	DMRTC2	-	-	MIM:614806|HGNC:HGNC:13911|Ensembl:ENSG00000142025	19	19q13.2	DMRT like family C2	protein-coding	DMRTC2	DMRT like family C2	O	doublesex- and mab-3-related transcription factor C2	20201213	-
9606	63947	DMRTC1	-	-	MIM:300878|HGNC:HGNC:13910|Ensembl:ENSG00000269502	X	Xq13.1	DMRT like family C1	protein-coding	DMRTC1	DMRT like family C1	O	doublesex- and mab-3-related transcription factor C1|doublesex-mab-3	20201213	-
9606	63948	DMRTB1	-	-	MIM:614805|HGNC:HGNC:13913|Ensembl:ENSG00000143006	1	1p32.3	DMRT like family B with proline rich C-terminal 1	protein-coding	DMRTB1	DMRT like family B with proline rich C-terminal 1	O	doublesex- and mab-3-related transcription factor B1	20201213	-
9606	63950	DMRTA2	-	-	MIM:614804|HGNC:HGNC:13908|Ensembl:ENSG00000142700	1	1p32.3	DMRT like family A2	protein-coding	DMRTA2	DMRT like family A2	O	doublesex- and mab-3-related transcription factor A2|doublesex- and mab-3-related transcription factor 5	20201124	-
9606	63951	DMRTA1	-	DMO|DMRT4	MIM:614803|HGNC:HGNC:13826|Ensembl:ENSG00000176399	9	9p21.3	DMRT like family A1	protein-coding	DMRTA1	DMRT like family A1	O	doublesex- and mab-3-related transcription factor A1	20201124	-
9606	63967	CLSPN	-	-	MIM:605434|HGNC:HGNC:19715|Ensembl:ENSG00000092853	1	1p34.3	claspin	protein-coding	CLSPN	claspin	O	claspin|claspin homolog	20201206	-
9606	63970	TP53AIP1	-	P53AIP1	MIM:605426|HGNC:HGNC:29984|Ensembl:ENSG00000120471	11	11q24.3	tumor protein p53 regulated apoptosis inducing protein 1	protein-coding	TP53AIP1	tumor protein p53 regulated apoptosis inducing protein 1	O	p53-regulated apoptosis-inducing protein 1	20201124	-
9606	63971	KIF13A	-	RBKIN|bA500C11.2	MIM:605433|HGNC:HGNC:14566|Ensembl:ENSG00000137177	6	6p22.3	kinesin family member 13A	protein-coding	KIF13A	kinesin family member 13A	O	kinesin-like protein KIF13A|homolog of mouse KIF13A mannose-6-phosphate receptor transporter|kinesin-like protein RBKIN	20201124	-
9606	63973	NEUROG2	-	Atoh4|Math4A|NGN2|bHLHa8|ngn-2	MIM:606624|HGNC:HGNC:13805|Ensembl:ENSG00000178403	4	4q25	neurogenin 2	protein-coding	NEUROG2	neurogenin 2	O	neurogenin-2|class A basic helix-loop-helix protein 8|protein atonal homolog 4	20201220	-
9606	63974	NEUROD6	-	Atoh2|MATH2|Math-2|NEX1M|Nex1|bHLHa2	MIM:611513|HGNC:HGNC:13804|Ensembl:ENSG00000164600	7	7p14.3	neuronal differentiation 6	protein-coding	NEUROD6	neuronal differentiation 6	O	neurogenic differentiation factor 6|brain my051 protein|class A basic helix-loop-helix protein 2|protein atonal homolog 2	20201124	-
9606	63976	PRDM16	-	CMD1LL|KMT8F|LVNC8|MEL1|PFM13	MIM:605557|HGNC:HGNC:14000|Ensembl:ENSG00000142611	1	1p36.32	PR/SET domain 16	protein-coding	PRDM16	PR/SET domain 16	O	histone-lysine N-methyltransferase PRDM16|MDS1/EVI1-like gene 1|PR domain 16|PR domain containing 16|PR domain zinc finger protein 16|transcription factor MEL1	20210110	-
9606	63977	PRDM15	-	C21orf83|PFM15|ZNF298	MIM:617692|HGNC:HGNC:13999|Ensembl:ENSG00000141956	21	21q22.3	PR/SET domain 15	protein-coding	PRDM15	PR/SET domain 15	O	PR domain zinc finger protein 15|PR domain 15|PR domain containing 15|zinc finger protein 298	20201124	-
9606	63978	PRDM14	-	PFM11	MIM:611781|HGNC:HGNC:14001|Ensembl:ENSG00000147596	8	8q13.3	PR/SET domain 14	protein-coding	PRDM14	PR/SET domain 14	O	PR domain zinc finger protein 14|PR domain 14|PR domain-containing 14|PR domain-containing protein 14	20201124	-
9606	63979	FIGNL1	-	-	MIM:615383|HGNC:HGNC:13286|Ensembl:ENSG00000132436	7	7p12.2	fidgetin like 1	protein-coding	FIGNL1	fidgetin like 1	O	fidgetin-like protein 1	20201124	-
9606	63982	ANO3	-	C11orf25|DYT23|DYT24|GENX-3947|TMEM16C	MIM:610110|HGNC:HGNC:14004|Ensembl:ENSG00000134343	11	11p14.3-p14.2	anoctamin 3	protein-coding	ANO3	anoctamin 3	O	anoctamin-3|dystonia 23|transmembrane protein 16C (eight membrane-spanning domains)	20201213	-
9606	64002	PCGEM1	-	LINC00071|NCRNA00071|PCAT9	MIM:605443|HGNC:HGNC:30145|Ensembl:ENSG00000227418	2	2q32.3	PCGEM1 prostate-specific transcript	ncRNA	PCGEM1	PCGEM1 prostate-specific transcript	O	PCGEM1, prostate-specific transcript (non-protein coding)|long intergenic non-protein coding RNA 71|prostate cancer associated transcript 9|prostate cancer gene expression marker 1|prostate-specific transcript 1 (non-protein coding)	20201220	-
9606	64005	MYO1G	-	HA2|HLA-HA2|MHAG	MIM:600642|HGNC:HGNC:13880|Ensembl:ENSG00000136286	7	7p13	myosin IG	protein-coding	MYO1G	myosin IG	O	unconventional myosin-Ig|minor histocompatibility antigen HA-2|myosin-Ig	20201213	-
9606	64006	ERVK-6	-	ERVK6|HERV-K(C7)|HERV-K108|K-Rev|c-orf|cORF|envK2	MIM:605626|HGNC:HGNC:13915	7	7p22.1	endogenous retrovirus group K member 6, envelope	other	ERVK-6	endogenous retrovirus group K member 6, envelope	O	Endogenous retrovirus group K member 6 Env polyprotein|Envelope polyprotein|HERV-K (HML-2.HOM)|HERV-K(C7) envelope protein|HERV-K(HML-2.HOM) envelope protein|HERV-K108 envelope protein|HERV-K_7p22.1 provirus Rec protein|HERV-K_7p22.1 provirus ancestral Env polyprotein|HERV-K_7p22.1 provirus ancestral Pol protein|HERV-K_7p22.1 provirus ancestral Pro protein|Rev-like protein|Rev/Rex homolog|endogenous retroviral sequence K, 6|endogenous retrovirus group K, member 6|envelope glycoprotein|envelope protein	20201004	-
9606	64061	TSPYL2	-	CDA1|CINAP|CTCL|DENTT|HRIHFB2216|NP79|SE204|TSPX	MIM:300564|HGNC:HGNC:24358|Ensembl:ENSG00000184205	X	Xp11.22	TSPY like 2	protein-coding	TSPYL2	TSPY like 2	O	testis-specific Y-encoded-like protein 2|CASK-interacting nucleosome assembly protein|CTCL tumor antigen se20-4|CTCL-associated antigen se20-4|TSPY-like protein 2|cell division autoantigen 1|cutaneous T-cell lymphoma-associated antigen se20-4|cutaneous T-cell lymphoma-associated tumor antigen se20-4|differentially expressed nucleolar TGF-beta1 target|differentially-expressed nucleolar TGF-beta1 target protein|nuclear protein of 79 kDa|testis-specific protein Y encoded-like 2	20201124	-
9606	64062	RBM26	-	ARRS2|C13orf10|PPP1R132|PRO1777|SE70-2|ZC3H17	HGNC:HGNC:20327|Ensembl:ENSG00000139746	13	13q31.1	RNA binding motif protein 26	protein-coding	RBM26	RNA binding motif protein 26	O	RNA-binding protein 26|CTCL tumor antigen se70-2|acidic rich RS domain containing 2|cutaneous T-cell lymphoma tumor antigen se70-2|protein phosphatase 1, regulatory 132	20201213	-
9606	64063	PRSS22	-	BSSP-4|SP001LA|hBSSP-4	MIM:609343|HGNC:HGNC:14368|Ensembl:ENSG00000005001	16	16p13.3	serine protease 22	protein-coding	PRSS22	serine protease 22	O	brain-specific serine protease 4|prosemin|protease, serine 22|protease, serine S1 family member 22|serine protease 26|tryptase epsilon	20201124	-
9606	64064	OXCT2	-	FKSG25|SCOTT	MIM:610289|HGNC:HGNC:18606|Ensembl:ENSG00000198754	1	1p34.2	3-oxoacid CoA-transferase 2	protein-coding	OXCT2	3-oxoacid CoA-transferase 2	O	succinyl-CoA:3-ketoacid coenzyme A transferase 2, mitochondrial|3-oxoacid CoA-transferase 2A|testis-specific succinyl CoA:3-oxoacid CoA-transferase	20201124	-
9606	64065	PERP	-	KCP1|KRTCAP1|PIGPC1|THW|dJ496H19.1	MIM:609301|HGNC:HGNC:17637|Ensembl:ENSG00000112378	6	6q23.3	p53 apoptosis effector related to PMP22	protein-coding	PERP	p53 apoptosis effector related to PMP22	O	p53 apoptosis effector related to PMP-22|1110017A08Rik|KCP-1|PERP, TP53 apoptosis effector|keratinocyte-associated protein 1|keratinocytes associated protein 1|p53-induced protein PIGPC1|transmembrane protein THW	20201124	-
9606	64066	MMP27	-	MMP-27	MIM:618101|HGNC:HGNC:14250|Ensembl:ENSG00000137675	11	11q22.2	matrix metallopeptidase 27	protein-coding	MMP27	matrix metallopeptidase 27	O	matrix metalloproteinase-27|matrix metalloprotease 27	20201124	-
9606	64067	NPAS3	-	MOP6|PASD6|bHLHe12	MIM:609430|HGNC:HGNC:19311|Ensembl:ENSG00000151322	14	14q13.1	neuronal PAS domain protein 3	protein-coding	NPAS3	neuronal PAS domain protein 3	O	neuronal PAS domain-containing protein 3|PAS domain-containing protein 6|basic-helix-loop-helix-PAS protein MOP6|class E basic helix-loop-helix protein 12|member of PAS protein 6|neuronal PAS3	20201213	-
9606	64069	ATOD1	-	ATOD	MIM:603165	3	3q21	Dermatitis, atopic	unknown	-	-	-	-	20190816	-
9606	64072	CDH23	-	CDHR23|PITA5|USH1D	MIM:605516|HGNC:HGNC:13733|Ensembl:ENSG00000107736	10	10q22.1	cadherin related 23	protein-coding	CDH23	cadherin related 23	O	cadherin-23|cadherin-like 23|cadherin-related family member 23|otocadherin	20210123	-
9606	64073	C19orf33	-	H2RSP|IMUP|IMUP-1|IMUP-2	HGNC:HGNC:16668|Ensembl:ENSG00000167644	19	19q13.2	chromosome 19 open reading frame 33	protein-coding	C19orf33	chromosome 19 open reading frame 33	O	immortalization up-regulated protein|HAI-2 related small protein|hepatocyte growth factor activator inhibitor type 2-related small protein|immortalization-upregulated protein	20201124	-
9606	64077	LHPP	-	HDHD2B	MIM:617231|HGNC:HGNC:30042|Ensembl:ENSG00000107902	10	10q26.13	phospholysine phosphohistidine inorganic pyrophosphate phosphatase	protein-coding	LHPP	phospholysine phosphohistidine inorganic pyrophosphate phosphatase	O	phospholysine phosphohistidine inorganic pyrophosphate phosphatase|hLHPP	20210110	-
9606	64078	SLC28A3	-	CNT3	MIM:608269|HGNC:HGNC:16484|Ensembl:ENSG00000197506	9	9q21.32-q21.33	solute carrier family 28 member 3	protein-coding	SLC28A3	solute carrier family 28 member 3	O	solute carrier family 28 member 3|concentrative Na(+)-nucleoside cotransporter 3|concentrative Na+-nucleoside cotransporter|solute carrier family 28 (concentrative nucleoside transporter), member 3|solute carrier family 28 (sodium-coupled nucleoside transporter), member 3	20201213	-
9606	64080	RBKS	-	RBSK|RK	MIM:611132|HGNC:HGNC:30325|Ensembl:ENSG00000171174	2	2p23.2	ribokinase	protein-coding	RBKS	ribokinase	O	ribokinase	20201124	-
9606	64081	PBLD	-	HEL-S-306|MAWBP|MAWDBP	MIM:612189|HGNC:HGNC:23301|Ensembl:ENSG00000108187	10	10q21.3	phenazine biosynthesis like protein domain containing	protein-coding	PBLD	phenazine biosynthesis like protein domain containing	O	phenazine biosynthesis-like domain-containing protein|MAWD-binding protein|epididymis secretory protein Li 306|epididymis secretory sperm binding protein	20201128	-
9606	64083	GOLPH3	-	GOPP1|GPP34|MIDAS|Vps74	MIM:612207|HGNC:HGNC:15452|Ensembl:ENSG00000113384	5	5p13.3	golgi phosphoprotein 3	protein-coding	GOLPH3	golgi phosphoprotein 3	O	Golgi phosphoprotein 3|coat protein GPP34|coat-protein|golgi peripheral membrane protein 1, 34 kDa|golgi protein|golgi-associated protein|mitochondrial DNA absence factor	20201213	-
9606	64084	CLSTN2	-	ALC-GAMMA|CDHR13|CS2|CSTN2|alcagamma	MIM:611323|HGNC:HGNC:17448|Ensembl:ENSG00000158258	3	3q23	calsyntenin 2	protein-coding	CLSTN2	calsyntenin 2	O	calsyntenin-2|alcadein gamma|cadherin-related family member 13	20201124	-
9606	64087	MCCC2	-	MCCB	MIM:609014|HGNC:HGNC:6937|Ensembl:ENSG00000131844	5	5q13.2	methylcrotonoyl-CoA carboxylase 2	protein-coding	MCCC2	methylcrotonoyl-CoA carboxylase 2	O	methylcrotonoyl-CoA carboxylase beta chain, mitochondrial|3-methylcrotonyl-CoA carboxylase 2|3-methylcrotonyl-CoA carboxylase non-biotin-containing subunit|3-methylcrotonyl-CoA:carbon dioxide ligase subunit beta|MCCase subunit beta|biotin carboxylase|methylcrotonoyl-CoA carboxylase 2 (beta)|methylcrotonoyl-Coenzyme A carboxylase 2 (beta)|non-biotin containing subunit of 3-methylcrotonyl-CoA carboxylase|testicular secretory protein Li 29	20201213	-
9606	64089	SNX16	-	-	MIM:614903|HGNC:HGNC:14980|Ensembl:ENSG00000104497	8	8q21.13	sorting nexin 16	protein-coding	SNX16	sorting nexin 16	O	sorting nexin-16	20201124	-
9606	64090	GAL3ST2	-	GAL3ST-2|GP3ST	MIM:608237|HGNC:HGNC:24869|Ensembl:ENSG00000154252	2	2q37.3	galactose-3-O-sulfotransferase 2	protein-coding	GAL3ST2	galactose-3-O-sulfotransferase 2	O	galactose-3-O-sulfotransferase 2|beta-galactose-3-O-sulfotransferase 2|gal 3-O-sulphotransferase|gal-beta-1, 3-GalNAc 3'-sulfotransferase 2|galbeta1-3GalNAc 3'-sulfotransferase 2|glycoprotein beta-Gal 3'-sulfotransferase 2	20201124	-
9606	64091	POPDC2	-	POP2	MIM:605823|HGNC:HGNC:17648|Ensembl:ENSG00000121577	3	3q13.33	popeye domain containing 2	protein-coding	POPDC2	popeye domain containing 2	O	popeye domain-containing protein 2|popeye protein 2	20201124	-
9606	64092	SAMSN1	-	HACS1|NASH1|SASH2|SH3D6B|SLy2	MIM:607978|HGNC:HGNC:10528|Ensembl:ENSG00000155307	21	21q11.2	SAM domain, SH3 domain and nuclear localization signals 1	protein-coding	SAMSN1	SAM domain, SH3 domain and nuclear localization signals 1	O	SAM domain-containing protein SAMSN-1|SAM and SH3 domain containing 2|SAM domain, SH3 domain and nuclear localisation signals, 1|SAM domain, SH3 domain and nuclear localization signals protein 1|SH3-SAM adaptor protein|Src homology domain 3 (SH3)-containing adapter protein SH3 lymphocyte protein 2|hematopoietic adapter-containing SH3 and sterile I+/--motif (SAM) domains 1|hematopoietic adapter-containing SH3 and sterile alpha-motif (SAM) domains 1|hematopoietic adaptor containing SH3 and SAM domains 1|nuclear localization signals, SAM and SH3 domain containing 1	20201213	-
9606	64093	SMOC1	-	OAS	MIM:608488|HGNC:HGNC:20318|Ensembl:ENSG00000198732	14	14q24.2	SPARC related modular calcium binding 1	protein-coding	SMOC1	SPARC related modular calcium binding 1	O	SPARC-related modular calcium-binding protein 1|secreted modular calcium-binding protein 1	20201124	-
9606	64094	SMOC2	-	DTDP1|MST117|MSTP117|MSTP140|SMAP2|bA270C4A.1|bA37D8.1|dJ421D16.1	MIM:607223|HGNC:HGNC:20323|Ensembl:ENSG00000112562	6	6q27	SPARC related modular calcium binding 2	protein-coding	SMOC2	SPARC related modular calcium binding 2	O	SPARC-related modular calcium-binding protein 2|SMAP-2|SMOC-2|secreted modular calcium-binding protein 2|smooth muscle associated protein 2|thyroglobulin type-1 repeat containing protein	20201213	-
9606	64096	GFRA4	-	-	MIM:618679|HGNC:HGNC:13821|Ensembl:ENSG00000125861	20	20p13	GDNF family receptor alpha 4	protein-coding	GFRA4	GDNF family receptor alpha 4	O	GDNF family receptor alpha-4|GDNF receptor alpha-4|GDNFR-alpha-4|GFR receptor alpha 4|GFR-alpha-4|persephin receptor	20201124	-
9606	64097	EPB41L4A	-	EPB41L4|NBL4	MIM:612141|HGNC:HGNC:13278|Ensembl:ENSG00000129595	5	5q22.1-q22.2	erythrocyte membrane protein band 4.1 like 4A	protein-coding	EPB41L4A	erythrocyte membrane protein band 4.1 like 4A	O	band 4.1-like protein 4A|erythrocyte protein band 4.1-like 4	20201124	-
9606	64098	PARVG	-	-	MIM:608122|HGNC:HGNC:14654|Ensembl:ENSG00000138964	22	22q13.31	parvin gamma	protein-coding	PARVG	parvin gamma	O	gamma-parvin	20201124	-
9606	64100	ELSPBP1	-	E12|EDDM12|EL149|HE12	MIM:607443|HGNC:HGNC:14417|Ensembl:ENSG00000169393	19	19q13.33	epididymal sperm binding protein 1	protein-coding	ELSPBP1	epididymal sperm binding protein 1	O	epididymal sperm-binding protein 1|epididymal protein 12|epididymal secretory protein 12|epididymis luminal secretory protein 149|epididymis secretory sperm binding protein	20201124	-
9606	64101	LRRC4	-	NAG14|NGL-2	MIM:610486|HGNC:HGNC:15586|Ensembl:ENSG00000128594	7	7q32.1	leucine rich repeat containing 4	protein-coding	LRRC4	leucine rich repeat containing 4	O	leucine-rich repeat-containing protein 4|brain tumor associated protein LRRC4|brain tumor-associated protein BAG|nasopharyngeal carcinoma-associated gene 14 protein|netrin-G2 ligand	20201129	-
9606	64102	TNMD	-	BRICD4|CHM1L|TEM	MIM:300459|HGNC:HGNC:17757|Ensembl:ENSG00000000005	X	Xq22.1	tenomodulin	protein-coding	TNMD	tenomodulin	O	tenomodulin|BRICHOS domain containing 4|chondromodulin-1-like protein|chondromodulin-I-like protein|chondromodulin-IB|hChM1L|hTeM|myodulin|tendin	20201124	-
9606	64105	CENPK	-	AF5alpha|CENP-K|FKSG14|P33|Solt	MIM:611502|HGNC:HGNC:29479|Ensembl:ENSG00000123219	5	5q12.3	centromere protein K	protein-coding	CENPK	centromere protein K	O	centromere protein K|SoxLZ/Sox6-binding protein Solt|interphase centromere complex protein 37|leucine zipper protein FKSG14|protein AF-5alpha	20201124	-
9606	64106	NPFFR1	-	GPR147|NPFF1|NPFF1R1|OT7T022	MIM:607448|HGNC:HGNC:17425|Ensembl:ENSG00000148734	10	10q22.1	neuropeptide FF receptor 1	protein-coding	NPFFR1	neuropeptide FF receptor 1	O	neuropeptide FF receptor 1|G-protein coupled receptor 147|RFamide-related peptide receptor OT7T022|neuropeptide FF 1	20201124	-
9606	64108	RTP4	-	IFRG28|Z3CXXC4	MIM:609350|HGNC:HGNC:23992|Ensembl:ENSG00000136514	3	3q27.3	receptor transporter protein 4	protein-coding	RTP4	receptor transporter protein 4	O	receptor-transporting protein 4|28 kDa interferon-responsive protein|28kD interferon responsive protein|3CxxC-type zinc finger protein 4|receptor (chemosensory) transporter protein 4|zinc finger, 3CxxC-type 4	20201124	-
9606	64109	CRLF2	-	CRL2|CRLF2Y|TSLPR	MIM:300357|MIM:400023|HGNC:HGNC:14281|Ensembl:ENSG00000205755	X|Y	X;Y	cytokine receptor like factor 2	protein-coding	CRLF2	cytokine receptor like factor 2	O	cytokine receptor-like factor 2|IL-XR|TSLP receptor|cytokine receptor CRL2 precusor|thymic stromal lymphopoietin protein receptor|thymic stromal-derived lymphopoietin receptor	20201124	-
9606	64110	MAGEF1	-	MAGE-F1	MIM:609267|HGNC:HGNC:29639|Ensembl:ENSG00000177383	3	3q27.1	MAGE family member F1	protein-coding	MAGEF1	MAGE family member F1	O	melanoma-associated antigen F1|MAGE-F1 antigen|melanoma antigen family F, 1|melanoma antigen family F1	20201124	-
9606	64111	NPVF	-	C7orf9|RFRP	MIM:616984|HGNC:HGNC:13782|Ensembl:ENSG00000105954	7	7p15.3	neuropeptide VF precursor	protein-coding	NPVF	neuropeptide VF precursor	O	pro-FMRFamide-related neuropeptide VF|FMRFamide-related peptide|FMRFamide-related peptides|RFamide-related peptide|neuropeptide NPVF	20201124	-
9606	64112	MOAP1	-	MAP-1|PNMA4	MIM:609485|HGNC:HGNC:16658|Ensembl:ENSG00000165943	14	14q32.12	modulator of apoptosis 1	protein-coding	MOAP1	modulator of apoptosis 1	O	modulator of apoptosis 1|MAP1|paraneoplastic Ma antigen family member 4|paraneoplastic antigen Ma4|paraneoplastic antigen like 4	20201124	-
9606	64114	TMBIM1	-	LFG3|MST100|MSTP100|PP1201|RECS1	MIM:610364|HGNC:HGNC:23410|Ensembl:ENSG00000135926	2	2q35	transmembrane BAX inhibitor motif containing 1	protein-coding	TMBIM1	transmembrane BAX inhibitor motif containing 1	O	protein lifeguard 3|transmembrane BAX inhibitor motif-containing protein 1	20210103	-
9606	64115	VSIR	-	B7-H5|B7H5|C10orf54|DD1alpha|Dies1|GI24|PD-1H|PP2135|SISP1|VISTA	MIM:615608|HGNC:HGNC:30085|Ensembl:ENSG00000107738	10	10q22.1	V-set immunoregulatory receptor	protein-coding	VSIR	V-set immunoregulatory receptor	O	V-type immunoglobulin domain-containing suppressor of T-cell activation|Death Domain1alpha|PDCD1 homolog|V-domain Ig suppressor of T cell activation|V-set domain-containing immunoregulatory receptor|platelet receptor GI24|sisp-1|stress-induced secreted protein-1	20201124	-
9606	64116	SLC39A8	-	BIGM103|CDG2N|LZT-Hs6|PP3105|ZIP8	MIM:608732|HGNC:HGNC:20862|Ensembl:ENSG00000138821	4	4q24	solute carrier family 39 member 8	protein-coding	SLC39A8	solute carrier family 39 member 8	O	metal cation symporter ZIP8|BCG induced integral membrane protein BIGM103|BCG-induced integral membrane protein in monocyte clone 103 protein|LIV-1 subfamily of ZIP zinc transporter 6|ZIP-8|Zrt- and Irt-like protein 8|solute carrier family 39 (metal ion transporter), member 8|zinc transporter ZIP8	20210118	-
9606	64118	DUS1L	-	DUS1|PP3111	HGNC:HGNC:30086|Ensembl:ENSG00000169718	17	17q25.3	dihydrouridine synthase 1 like	protein-coding	DUS1L	dihydrouridine synthase 1 like	O	tRNA-dihydrouridine(16/17) synthase [NAD(P)(+)]-like	20210114	-
9606	64121	RRAGC	-	GTR2|RAGC|TIB929	MIM:608267|HGNC:HGNC:19902|Ensembl:ENSG00000116954	1	1p34.3	Ras related GTP binding C	protein-coding	RRAGC	Ras related GTP binding C	O	ras-related GTP-binding protein C|GTPase-interacting protein 2|Rag C protein	20210103	-
9606	64122	FN3K	-	-	MIM:608425|HGNC:HGNC:24822|Ensembl:ENSG00000167363	17	17q25.3	fructosamine 3 kinase	protein-coding	FN3K	fructosamine 3 kinase	O	fructosamine-3-kinase|protein-psicosamine 3-kinase FN3K|protein-ribulosamine 3-kinase FN3K	20201213	-
9606	64123	ADGRL4	-	ELTD1|ETL|KPG_003	MIM:616419|HGNC:HGNC:20822|Ensembl:ENSG00000162618	1	1p31.1	adhesion G protein-coupled receptor L4	protein-coding	ADGRL4	adhesion G protein-coupled receptor L4	O	adhesion G protein-coupled receptor L4|EGF, latrophilin and seven transmembrane domain containing 1|EGF, latrophilin and seven transmembrane domain-containing protein 1|EGF-TM7-latrophilin-related protein	20201124	-
9606	64127	NOD2	-	ACUG|BLAU|BLAUS|CARD15|CD|CLR16.3|IBD1|NLRC2|NOD2B|PSORAS1|YAOS	MIM:605956|HGNC:HGNC:5331|Ensembl:ENSG00000167207	16	16q12.1	nucleotide binding oligomerization domain containing 2	protein-coding	NOD2	nucleotide binding oligomerization domain containing 2	O	nucleotide-binding oligomerization domain-containing protein 2|NLR family, CARD domain containing 2|NOD-like receptor C2|caspase recruitment domain family, member 15|caspase recruitment domain protein 15|caspase recruitment domain-containing protein 15|inflammatory bowel disease protein 1|nucleotide-binding oligomerization domain 2|nucleotide-binding oligomerization domain, leucine rich repeat and CARD domain containing 2	20210118	-
9606	64129	TINAGL1	-	ARG1|LCN7|LIECG3|TINAGRP	MIM:616064|HGNC:HGNC:19168|Ensembl:ENSG00000142910	1	1p35.2	tubulointerstitial nephritis antigen like 1	protein-coding	TINAGL1	tubulointerstitial nephritis antigen like 1	O	tubulointerstitial nephritis antigen-like|OLRG-2|P3ECSL|TIN Ag-related protein|TIN-Ag-RP|TINAG-like 1|androgen-regulated gene 1|glucocorticoid-inducible protein 5|lipocalin 7|oxidized-LDL responsive gene 2|tubulointerstitial nephritis antigen-related protein	20201124	-
9606	64130	LIN7B	-	LIN-7B|MALS-2|MALS2|VELI2	MIM:612331|HGNC:HGNC:17788|Ensembl:ENSG00000104863	19	19q13.33	lin-7 homolog B, crumbs cell polarity complex component	protein-coding	LIN7B	lin-7 homolog B, crumbs cell polarity complex component	O	protein lin-7 homolog B|hLin7B|hVeli2|mammalian lin-seven protein 2|veli-2|vertebrate lin-7 homolog 2	20210123	-
9606	64131	XYLT1	-	DBQD2|PXYLT1|XT-I|XT1|XTI|XYLTI|xylT-I	MIM:608124|HGNC:HGNC:15516|Ensembl:ENSG00000103489	16	16p12.3	xylosyltransferase 1	protein-coding	XYLT1	xylosyltransferase 1	O	xylosyltransferase 1|beta-D-xylosyltransferase 1|peptide O-xylosyltransferase 1|xylosyltransferase I|xylosyltransferase iota	20210110	-
9606	64132	XYLT2	-	PXYLT2|SOS|XT-II|XT2|xylT-II	MIM:608125|HGNC:HGNC:15517|Ensembl:ENSG00000015532	17	17q21.33	xylosyltransferase 2	protein-coding	XYLT2	xylosyltransferase 2	O	xylosyltransferase 2|UDP-D-xylose:proteoglycan core protein beta-D-xylosyltransferase|peptide O-xylosyltransferase 1|protein xylosyltransferase 2|xylosyltransferase II	20201213	-
9606	64135	IFIH1	-	AGS7|Hlcd|IDDM19|MDA-5|MDA5|RLR-2|SGMRT1	MIM:606951|HGNC:HGNC:18873|Ensembl:ENSG00000115267	2	2q24.2	interferon induced with helicase C domain 1	protein-coding	IFIH1	interferon induced with helicase C domain 1	O	interferon-induced helicase C domain-containing protein 1|CADM-140 autoantigen|DEAD/H (Asp-Glu-Ala-Asp/His) box polypeptide|RIG-I-like receptor 2|RNA helicase-DEAD box protein 116|clinically amyopathic dermatomyositis autoantigen 140 kDa|helicard|helicase with 2 CARD domains|melanoma differentiation-associated gene 5|melanoma differentiation-associated protein 5|murabutide down-regulated protein	20210118	-
9606	64137	ABCG4	-	WHITE2	MIM:607784|HGNC:HGNC:13884|Ensembl:ENSG00000172350	11	11q23.3	ATP binding cassette subfamily G member 4	protein-coding	ABCG4	ATP binding cassette subfamily G member 4	O	ATP-binding cassette sub-family G member 4|ATP-binding cassette, sub-family G (WHITE), member 4|putative ABC transporter	20210118	-
9606	64145	RBSN	-	Rabenosyn-5|ZFYVE20	MIM:609511|HGNC:HGNC:20759|Ensembl:ENSG00000131381	3	3p25.1	rabenosyn, RAB effector	protein-coding	RBSN	rabenosyn, RAB effector	O	rabenosyn-5|110 kDa protein|FYVE finger-containing Rab5 effector protein rabenosyn-5|RAB effector RBSN|zinc finger, FYVE domain containing 20	20201213	-
9606	64146	PDF	-	-	MIM:618720|HGNC:HGNC:30012|Ensembl:ENSG00000258429	16	16q22.1	peptide deformylase, mitochondrial	protein-coding	PDF	peptide deformylase, mitochondrial	O	peptide deformylase, mitochondrial|peptide deformylase-like protein|polypeptide deformylase	20201124	-
9606	64147	KIF9	-	-	MIM:607910|HGNC:HGNC:16666|Ensembl:ENSG00000088727	3	3p21.31	kinesin family member 9	protein-coding	KIF9	kinesin family member 9	O	kinesin-like protein KIF9|kinesin protein 9	20201208	-
9606	64149	C17orf75	-	NJMU-R1|SRI2	HGNC:HGNC:30173|Ensembl:ENSG00000108666	17	17q11.2	chromosome 17 open reading frame 75	protein-coding	C17orf75	chromosome 17 open reading frame 75	O	protein Njmu-R1|sensitization to ricin complex subunit 2|spermatogenesis-related protein	20201206	-
9606	64150	DIO3OS	-	C14orf134|DIO3-AS1|DIO3-OS|NCRNA00041	MIM:608523|HGNC:HGNC:20348|Ensembl:ENSG00000258498	14	14q32.31	DIO3 opposite strand upstream RNA	ncRNA	DIO3OS	DIO3 opposite strand upstream RNA	O	DIO3 opposite strand (non-protein coding)|DIO3 opposite strand/antisense RNA (head to head)|DIO3 opposite strand/antisense RNA (non-protein coding)|deiodinase, iodothyronine, type III opposite strand|uterine-derived 14 kDa protein	20201124	-
9606	64151	NCAPG	-	CAPG|CHCG|NY-MEL-3|YCG1	MIM:606280|HGNC:HGNC:24304|Ensembl:ENSG00000109805	4	4p15.31	non-SMC condensin I complex subunit G	protein-coding	NCAPG	non-SMC condensin I complex subunit G	O	condensin complex subunit 3|XCAP-G homolog|chromosome condensation protein G|chromosome-associated protein G|condensin subunit CAP-G|melanoma antigen NY-MEL-3	20201206	-
9606	64167	ERAP2	-	L-RAP|LRAP	MIM:609497|HGNC:HGNC:29499|Ensembl:ENSG00000164308	5	5q15	endoplasmic reticulum aminopeptidase 2	protein-coding	ERAP2	endoplasmic reticulum aminopeptidase 2	O	endoplasmic reticulum aminopeptidase 2|leukocyte-derived arginine aminopeptidase	20210118	-
9606	64168	NECAB1	-	EFCBP1|STIP-1	HGNC:HGNC:20983|Ensembl:ENSG00000123119	8	8q21.3	N-terminal EF-hand calcium binding protein 1	protein-coding	NECAB1	N-terminal EF-hand calcium binding protein 1	O	N-terminal EF-hand calcium-binding protein 1|EF-hand calcium-binding protein 1|neuronal calcium binding protein|neuronal calcium-binding protein 1|synaptotagmin interacting protein 1	20201124	-
9606	64170	CARD9	-	CANDF2|hCARD9	MIM:607212|HGNC:HGNC:16391|Ensembl:ENSG00000187796	9	9q34.3	caspase recruitment domain family member 9	protein-coding	CARD9	caspase recruitment domain family member 9	O	caspase recruitment domain-containing protein 9	20201213	-
9606	64172	OSGEPL1	-	OSGEPL|Qri7	HGNC:HGNC:23075|Ensembl:ENSG00000128694	2	2q32.2	O-sialoglycoprotein endopeptidase like 1	protein-coding	OSGEPL1	O-sialoglycoprotein endopeptidase like 1	O	probable tRNA N6-adenosine threonylcarbamoyltransferase, mitochondrial|N6-L-threonylcarbamoyladenine synthase|O-sialoglycoprotein endopeptidase-like protein 1|probable O-sialoglycoprotein endopeptidase 2|probable tRNA threonylcarbamoyladenosine biosynthesis protein OSGEPL1|putative sialoglycoprotease type 2|t(6)A synthase|t(6)A37 threonylcarbamoyladenosine biosynthesis protein OSGEPL1|tRNA threonylcarbamoyladenosine biosynthesis protein OSGEPL1	20201124	-
9606	64174	DPEP2	-	MBD2	MIM:609925|HGNC:HGNC:23028|Ensembl:ENSG00000167261	16	16q22.1	dipeptidase 2	protein-coding	DPEP2	dipeptidase 2	O	dipeptidase 2	20201124	-
9606	64175	P3H1	-	GROS1|LEPRE1|OI8	MIM:610339|HGNC:HGNC:19316|Ensembl:ENSG00000117385	1	1p34.2	prolyl 3-hydroxylase 1	protein-coding	P3H1	prolyl 3-hydroxylase 1	O	prolyl 3-hydroxylase 1|growth suppressor 1|leprecan|leucine proline-enriched proteoglycan (leprecan) 1|leucine- and proline-enriched proteoglycan 1|procollagen-proline 3-dioxygenase	20210114	-
9606	64180	DPEP3	-	MBD3	MIM:609926|HGNC:HGNC:23029|Ensembl:ENSG00000141096	16	16q22.1	dipeptidase 3	protein-coding	DPEP3	dipeptidase 3	O	dipeptidase 3|membrane-bound dipeptidase 3|metallopeptidase (family M19)|testis secretory sperm-binding protein Li 211a	20201124	-
9606	64184	EDDM3B	-	EP3B|FAM12B|HE3-BETA|HE3B|RAM2	MIM:611582|HGNC:HGNC:19223|Ensembl:ENSG00000181552	14	14q11.2	epididymal protein 3B	protein-coding	EDDM3B	epididymal protein 3B	O	epididymal secretory protein E3-beta|family with sequence similarity 12, member B (epididymal)|human epididymis-specific 3 beta|human epididymis-specific protein 3-beta|ribonuclease A M2	20201124	-
9606	64207	IRF2BPL	-	C14orf4|EAP1|NEDAMSS	MIM:611720|HGNC:HGNC:14282|Ensembl:ENSG00000119669	14	14q24.3	interferon regulatory factor 2 binding protein like	protein-coding	IRF2BPL	interferon regulatory factor 2 binding protein like	O	probable E3 ubiquitin-protein ligase IRF2BPL|enhanced at puberty 1|enhanced at puberty protein 1	20210123	-
9606	64208	POPDC3	-	LGMDR26|POP3|bA355M14.1	MIM:605824|HGNC:HGNC:17649|Ensembl:ENSG00000132429	6	6q21	popeye domain containing 3	protein-coding	POPDC3	popeye domain containing 3	O	popeye domain-containing protein 3|popeye protein 3	20210123	-
9606	64210	MMS19	-	CIAO4|MET18|MMS19L|hMMS19	MIM:614777|HGNC:HGNC:13824|Ensembl:ENSG00000155229	10	10q24.1	MMS19 homolog, cytosolic iron-sulfur assembly component	protein-coding	MMS19	MMS19 homolog, cytosolic iron-sulfur assembly component	O	MMS19 nucleotide excision repair protein homolog|MET18 homolog|MMS19 cytosolic iron-sulfur assembly component|MMS19 nucleotide excision repair homolog|MMS19-like (MET18 homolog, S. cerevisiae)|MMS19-like protein|homolog of yeast MMS19	20201206	-
9606	64211	LHX5	-	-	MIM:605992|HGNC:HGNC:14216|Ensembl:ENSG00000089116	12	12q24.13	LIM homeobox 5	protein-coding	LHX5	LIM homeobox 5	O	LIM/homeobox protein Lhx5|LIM homeobox protein 5	20201124	-
9606	64215	DNAJC1	-	DNAJL1|ERdj1|HTJ1|MTJ1	MIM:611207|HGNC:HGNC:20090|Ensembl:ENSG00000136770	10	10p12.31	DnaJ heat shock protein family (Hsp40) member C1	protein-coding	DNAJC1	DnaJ heat shock protein family (Hsp40) member C1	O	dnaJ homolog subfamily C member 1|DnaJ (Hsp40) homolog, subfamily C, member 1|DnaJ-like protein|dnaJ protein homolog MTJ1	20201206	-
9606	64216	TFB2M	-	Hkp1|mtTFB2	MIM:607055|HGNC:HGNC:18559|Ensembl:ENSG00000162851	1	1q44	transcription factor B2, mitochondrial	protein-coding	TFB2M	transcription factor B2, mitochondrial	O	dimethyladenosine transferase 2, mitochondrial|HCV NS5A-transactivated protein 5|S-adenosylmethionine-6-N', N'-adenosyl(rRNA) dimethyltransferase 2|h-mtTFB|h-mtTFB2|hTFB2M|hepatitis C virus NS5A-transactivated protein 5|mitochondrial 12S rRNA dimethylase 2|mitochondrial transcription factor B2	20201128	-
9606	64218	SEMA4A	-	CORD10|RP35|SEMAB|SEMB	MIM:607292|HGNC:HGNC:10729|Ensembl:ENSG00000196189	1	1q22	semaphorin 4A	protein-coding	SEMA4A	semaphorin 4A	O	semaphorin-4A|sema B|sema domain, immunoglobulin domain (Ig), transmembrane domain (TM) and short cytoplasmic domain, (semaphorin) 4A|semaphorin-B	20201213	-
9606	64219	PJA1	-	PRAJA1|RNF70	MIM:300420|HGNC:HGNC:16648|Ensembl:ENSG00000181191	X	Xq13.1	praja ring finger ubiquitin ligase 1	protein-coding	PJA1	praja ring finger ubiquitin ligase 1	O	E3 ubiquitin-protein ligase Praja-1|RING finger protein 70|RING-type E3 ubiquitin transferase Praja-1|praja 1|praja ring finger 1, E3 ubiquitin protein ligase	20201124	-
9606	64220	STRA6	-	MCOPCB8|MCOPS9|PP14296	MIM:610745|HGNC:HGNC:30650|Ensembl:ENSG00000137868	15	15q24.1	signaling receptor and transporter of retinol STRA6	protein-coding	STRA6	signaling receptor and transporter of retinol STRA6	O	receptor for retinol uptake STRA6|RBP receptor|retinol binding protein 4 receptor|retinol-binding protein receptor STRA6|stimulated by retinoic acid 6 homolog|stimulated by retinoic acid gene 6 homolog|stimulated by retinoic acid gene 6 protein homolog	20210123	-
9606	64221	ROBO3	-	HGPPS|HGPPS1|HGPS|RBIG1|RIG1	MIM:608630|HGNC:HGNC:13433|Ensembl:ENSG00000154134	11	11q24.2	roundabout guidance receptor 3	protein-coding	ROBO3	roundabout guidance receptor 3	O	roundabout homolog 3|retinoblastoma inhibiting gene 1|roundabout, axon guidance receptor, homolog 3|roundabout-like protein 3	20201124	-
9606	64222	TOR3A	-	ADIR|ADIR2	MIM:607555|HGNC:HGNC:11997|Ensembl:ENSG00000186283	1	1q25.2	torsin family 3 member A	protein-coding	TOR3A	torsin family 3 member A	O	torsin-3A|ATP-dependant interferon response protein 1|ATP-dependant interferon responsive|ATP-dependent interferon-responsive protein|epididymis secretory sperm binding protein	20201124	-
9606	64223	MLST8	-	GBL|GbetaL|LST8|POP3|WAT1	MIM:612190|HGNC:HGNC:24825|Ensembl:ENSG00000167965	16	16p13.3	MTOR associated protein, LST8 homolog	protein-coding	MLST8	MTOR associated protein, LST8 homolog	O	target of rapamycin complex subunit LST8|TORC subunit LST8|gable|mammalian lethal with SEC13 protein 8|protein GbetaL	20210118	-
9606	64224	HERPUD2	-	-	HGNC:HGNC:21915|Ensembl:ENSG00000122557	7	7p14.2	HERPUD family member 2	protein-coding	HERPUD2	HERPUD family member 2	O	homocysteine-responsive endoplasmic reticulum-resident ubiquitin-like domain member 2 protein|homocysteine-inducible, endoplasmic reticulum stress-inducible, ubiquitin-like domain member 2	20201124	-
9606	64225	ATL2	-	ARL3IP2|ARL6IP2|aip-2|atlastin2	MIM:609368|HGNC:HGNC:24047|Ensembl:ENSG00000119787	2	2p22.2-p22.1	atlastin GTPase 2	protein-coding	ATL2	atlastin GTPase 2	O	atlastin-2|ADP-ribosylation factor-like protein 6-interacting protein 2|ARL-6-interacting protein 2	20201128	-
9606	64231	MS4A6A	-	4SPAN3|4SPAN3.2|CD20L3|CDA01|MS4A6|MST090|MSTP090	MIM:606548|HGNC:HGNC:13375|Ensembl:ENSG00000110077	11	11q12.2	membrane spanning 4-domains A6A	protein-coding	MS4A6A	membrane spanning 4-domains A6A	O	membrane-spanning 4-domains subfamily A member 6A|CD20 antigen-like 3|CD20-like precusor|HAIRB-iso|MS4A6A-polymorph|four-span transmembrane protein 3|four-span transmembrane protein 3.1|four-span transmembrane protein 3.2|membrane-spanning 4-domains, subfamily A, member 6A	20201124	-
9606	64232	MS4A5	-	CD20-L2|CD20L2|TETM4	MIM:606499|HGNC:HGNC:13374|Ensembl:ENSG00000166930	11	11q12.2	membrane spanning 4-domains A5	protein-coding	MS4A5	membrane spanning 4-domains A5	O	membrane-spanning 4-domains subfamily A member 5|CD20 antigen-like 2|testis-expressed transmembrane protein 4|testis-expressed transmembrane-4 protein	20201124	-
9606	64236	PDLIM2	-	MYSTIQUE|SLIM	MIM:609722|HGNC:HGNC:13992|Ensembl:ENSG00000120913	8	8p21.3	PDZ and LIM domain 2	protein-coding	PDLIM2	PDZ and LIM domain 2	O	PDZ and LIM domain protein 2	20201124	-
9606	64239	RSCIS	-	-	MIM:605463	14	14q11.2	Radiation sensitivity/chromosome instability syndrome, autosomal dominant	unknown	-	-	-	-	20190816	-
9606	64240	ABCG5	-	STSL|STSL2	MIM:605459|HGNC:HGNC:13886|Ensembl:ENSG00000138075	2	2p21	ATP binding cassette subfamily G member 5	protein-coding	ABCG5	ATP binding cassette subfamily G member 5	O	ATP-binding cassette sub-family G member 5|ATP-binding cassette, sub-family G (WHITE), member 5|sterolin 1	20210123	-
9606	64241	ABCG8	-	GBD4|STSL|STSL1	MIM:605460|HGNC:HGNC:13887|Ensembl:ENSG00000143921	2	2p21	ATP binding cassette subfamily G member 8	protein-coding	ABCG8	ATP binding cassette subfamily G member 8	O	ATP-binding cassette sub-family G member 8|ATP-binding cassette, sub-family G (WHITE), member 8|sterolin 2	20210123	-
9606	64282	TENT4B	-	PAPD5|TRF4-2|TUT3	MIM:605540|HGNC:HGNC:30758|Ensembl:ENSG00000121274	16	16q12.1	terminal nucleotidyltransferase 4B	protein-coding	TENT4B	terminal nucleotidyltransferase 4B	O	terminal nucleotidyltransferase 4B|PAP associated domain containing 5|PAP-associated domain-containing protein 5|TUTase 3|non-canonical poly(A) RNA polymerase PAPD5|poly(A) RNA polymerase D5, non-canonical|terminal guanylyltransferase|terminal nucleotidyltransferase 4A|terminal uridylyltransferase 3|topoisomerase-related function protein 4-2	20201213	-
9606	64283	ARHGEF28	-	RGNEF|RIP2|p190RHOGEF	MIM:612790|HGNC:HGNC:30322|Ensembl:ENSG00000214944	5	5q13.2	Rho guanine nucleotide exchange factor 28	protein-coding	ARHGEF28	Rho guanine nucleotide exchange factor 28	O	rho guanine nucleotide exchange factor 28|190 kDa guanine nucleotide exchange factor|Rho guanine nucleotide exchange factor (GEF) 28|Rho interacting protein 2|rho-guanine nucleotide exchange factor	20201213	-
9606	64284	RAB17	-	-	MIM:602206|HGNC:HGNC:16523|Ensembl:ENSG00000124839	2	2q37.3	RAB17, member RAS oncogene family	protein-coding	RAB17	RAB17, member RAS oncogene family	O	ras-related protein Rab-17	20201124	-
9606	64285	RHBDF1	-	C16orf8|Dist1|EGFR-RS|gene-89|gene-90|hDist1	MIM:614403|HGNC:HGNC:20561|Ensembl:ENSG00000007384	16	16p13.3	rhomboid 5 homolog 1	protein-coding	RHBDF1	rhomboid 5 homolog 1	O	inactive rhomboid protein 1|epidermal growth factor receptor, related sequence|epidermal growth factor receptor-related protein|iRhom1|p100hRho|rhomboid family 1|rhomboid family member 1	20201124	-
9606	64288	ZSCAN31	-	ZNF20-Lp|ZNF310P|ZNF323	MIM:610794|HGNC:HGNC:14097|Ensembl:ENSG00000235109	6	6p22.1|6p22.3-p22.1	zinc finger and SCAN domain containing 31	protein-coding	ZSCAN31	zinc finger and SCAN domain containing 31	O	zinc finger and SCAN domain-containing protein 31|zinc finger protein 323	20201213	-
9606	64318	NOC3L	-	AD24|C10orf117|FAD24	MIM:610769|HGNC:HGNC:24034|Ensembl:ENSG00000173145	10	10q23.33	NOC3 like DNA replication regulator	protein-coding	NOC3L	NOC3 like DNA replication regulator	O	nucleolar complex protein 3 homolog|NOC3 protein homolog|NOC3L DNA replication regulator|factor for adipocyte differentiation 24|nucleolar complex associated 3 homolog|nucleolar complex-associated protein 3-like protein	20210103	-
9606	64319	FBRS	-	FBS|FBS1	MIM:608601|HGNC:HGNC:20442|Ensembl:ENSG00000156860	16	16p11.2	fibrosin	protein-coding	FBRS	fibrosin	O	probable fibrosin-1|fibrogenic lymphokine|fibrosin 1|probable fibrosin-1 long transcript protein	20201124	-
9606	64320	RNF25	-	AO7	MIM:616014|HGNC:HGNC:14662|Ensembl:ENSG00000163481	2	2q35	ring finger protein 25	protein-coding	RNF25	ring finger protein 25	O	E3 ubiquitin-protein ligase RNF25|RING-type E3 ubiquitin transferase RNF25|ring finger protein AO7	20201124	-
9606	64321	SOX17	-	VUR3	MIM:610928|HGNC:HGNC:18122|Ensembl:ENSG00000164736	8	8q11.23	SRY-box transcription factor 17	protein-coding	SOX17	SRY-box transcription factor 17	O	transcription factor SOX-17|SRY (sex determining region Y)-box 17|SRY-box 17|SRY-related HMG-box transcription factor SOX17	20210118	-
9606	64324	NSD1	-	ARA267|KMT3B|SOTOS|SOTOS1|STO	MIM:606681|HGNC:HGNC:14234|Ensembl:ENSG00000165671	5	5q35.3	nuclear receptor binding SET domain protein 1	protein-coding	NSD1	nuclear receptor binding SET domain protein 1	O	histone-lysine N-methyltransferase, H3 lysine-36 specific|H3-K36-HMTase|H4-K20-HMTase|NR-binding SET domain-containing protein|androgen receptor coactivator 267 kDa protein|androgen receptor-associated coregulator 267|androgen receptor-associated protein of 267 kDa|histone-lysine N-methyltransferase, H3 lysine-36 and H4 lysine-20 specific|lysine N-methyltransferase 3B|nuclear receptor SET domain-containing protein 1|nuclear receptor-binding SET domain-containing protein 1|truncated nuclear receptor binding SET domain protein 1	20201124	-
9606	64326	COP1	-	CFAP78|FAP78|RFWD2|RNF200	MIM:608067|HGNC:HGNC:17440|Ensembl:ENSG00000143207	1	1q25.1-q25.2	COP1 E3 ubiquitin ligase	protein-coding	COP1	COP1 E3 ubiquitin ligase	O	E3 ubiquitin-protein ligase COP1|E3 ubiquitin-protein ligase RFWD2|RING finger protein 200|RING-type E3 ubiquitin transferase RFWD2|constitutive photomorphogenesis protein 1 homolog|constitutive photomorphogenic protein 1|putative ubiquitin ligase COP1|ring finger and WD repeat domain 2, E3 ubiquitin protein ligase	20201213	-
9606	64327	LMBR1	-	ACHP|C7orf2|DIF14|LSS|PPD2|THYP|TPT|ZRS	MIM:605522|HGNC:HGNC:13243|Ensembl:ENSG00000105983	7	7q36.3	limb development membrane protein 1	protein-coding	LMBR1	limb development membrane protein 1	O	limb region 1 protein homolog|differentiation-related gene 14 protein|limb region 1 homolog	20201217	-
9606	64328	XPO4	-	exp4	MIM:611449|HGNC:HGNC:17796|Ensembl:ENSG00000132953	13	13q12.11	exportin 4	protein-coding	XPO4	exportin 4	O	exportin-4	20201206	-
9606	64332	NFKBIZ	-	IKBZ|INAP|MAIL	MIM:608004|HGNC:HGNC:29805|Ensembl:ENSG00000144802	3	3q12.3	NFKB inhibitor zeta	protein-coding	NFKBIZ	NFKB inhibitor zeta	O	NF-kappa-B inhibitor zeta|I-kappa-B-zeta|IL-1 inducible nuclear ankyrin-repeat protein|Ikappa B-zeta variant 3|IkappaB-zeta|ikB-zeta|ikappaBzeta|molecule possessing ankyrin repeats induced by lipopolysaccharide|nuclear factor of kappa light polypeptide gene enhancer in B-cells inhibitor, zeta	20201124	-
9606	64333	ARHGAP9	-	10C|RGL1	MIM:610576|HGNC:HGNC:14130|Ensembl:ENSG00000123329	12	12q13.3	Rho GTPase activating protein 9	protein-coding	ARHGAP9	Rho GTPase activating protein 9	O	rho GTPase-activating protein 9|rho-type GTPase-activating protein 9	20201124	-
9606	64342	HS1BP3	-	ETM2|HS1-BP3	MIM:609359|HGNC:HGNC:24979|Ensembl:ENSG00000118960	2	2p24.1	HCLS1 binding protein 3	protein-coding	HS1BP3	HCLS1 binding protein 3	O	HCLS1-binding protein 3|HS1-binding protein 3|HSP1BP-3	20201124	-
9606	64343	AZI2	-	AZ2|NAP1|TILP	MIM:609916|HGNC:HGNC:24002|Ensembl:ENSG00000163512	3	3p24.1	5-azacytidine induced 2	protein-coding	AZI2	5-azacytidine induced 2	O	5-azacytidine-induced protein 2|5-azacytidine induced gene 2|NAK-associated protein 1|NF-kappa-B-activating kinase-associated protein 1	20201213	-
9606	64344	HIF3A	-	HIF-3A|HIF3-alpha-1|IPAS|MOP7|PASD7|bHLHe17	MIM:609976|HGNC:HGNC:15825|Ensembl:ENSG00000124440	19	19q13.32	hypoxia inducible factor 3 subunit alpha	protein-coding	HIF3A	hypoxia inducible factor 3 subunit alpha	O	hypoxia-inducible factor 3-alpha|PAS domain-containing protein 7|basic-helix-loop-helix-PAS protein MOP7|class E basic helix-loop-helix protein 17|hypoxia inducible factor 3 alpha subunit|inhibitory PAS domain protein|member of PAS protein 7	20201213	-
9606	64359	NXN	-	NRX|RRS2|TRG-4	MIM:612895|HGNC:HGNC:18008|Ensembl:ENSG00000167693	17	17p13.3	nucleoredoxin	protein-coding	NXN	nucleoredoxin	O	nucleoredoxin|nucleoredoxin 1	20210123	-
9606	64374	SIL1	-	BAP|MSS|ULG5	MIM:608005|HGNC:HGNC:24624|Ensembl:ENSG00000120725	5	5q31.2	SIL1 nucleotide exchange factor	protein-coding	SIL1	SIL1 nucleotide exchange factor	O	nucleotide exchange factor SIL1|BiP-associated protein|SIL1 homolog, endoplasmic reticulum chaperone|SIL1-like protein endoplasmic reticulum chaperone	20201213	-
9606	64375	IKZF4	-	EOS|ZNFN1A4	MIM:606239|HGNC:HGNC:13179|Ensembl:ENSG00000123411	12	12q13.2	IKAROS family zinc finger 4	protein-coding	IKZF4	IKAROS family zinc finger 4	O	zinc finger protein Eos|ikaros family zinc finger protein 4|zinc finger protein, subfamily 1A, 4 (Eos)|zinc finger transcription factor Eos	20201213	-
9606	64376	IKZF5	-	PEGASUS|THC7|ZNFN1A5	MIM:606238|HGNC:HGNC:14283|Ensembl:ENSG00000095574	10	10q26.13	IKAROS family zinc finger 5	protein-coding	IKZF5	IKAROS family zinc finger 5	O	zinc finger protein Pegasus|zinc finger protein, subfamily 1A, 5 (Pegasus)|zinc finger transcription factor Pegasus	20210116	-
9606	64377	CHST8	-	GALNAC4ST1|GalNAc4ST|PSS3	MIM:610190|HGNC:HGNC:15993|Ensembl:ENSG00000124302	19	19q13.11	carbohydrate sulfotransferase 8	protein-coding	CHST8	carbohydrate sulfotransferase 8	O	carbohydrate sulfotransferase 8|GALNAC-4-ST1|GalNAc-4-O-sulfotransferase 1|N-acetylgalactosamine-4-O-sulfotransferase 1|carbohydrate (N-acetylgalactosamine 4-0) sulfotransferase 8|galNAc4ST-1	20201124	-
9606	64386	MMP25	-	MMP-25|MMP20|MMP20A|MMPL1|MT-MMP 6|MT-MMP6|MT6-MMP|MT6MMP|MTMMP6	MIM:608482|HGNC:HGNC:14246|Ensembl:ENSG00000008516	16	16p13.3	matrix metallopeptidase 25	protein-coding	MMP25	matrix metallopeptidase 25	O	matrix metalloproteinase-25|leukolysin|matrix metallopeptidase-like 1|matrix metalloproteinase 20|matrix metalloproteinase-like 1|membrane-type 6 matrix metalloproteinase|membrane-type matrix metalloproteinase 6	20201213	-
9606	64388	GREM2	-	CKTSF1B2|DAND3|PRDC|STHAG9	MIM:608832|HGNC:HGNC:17655|Ensembl:ENSG00000180875	1	1q43	gremlin 2, DAN family BMP antagonist	protein-coding	GREM2	gremlin 2, DAN family BMP antagonist	O	gremlin-2|DAN domain family member 3|cysteine knot superfamily 1, BMP antagonist 2|gremlin 2, cysteine knot superfamily, homolog|protein related to DAN and cerberus	20201213	-
9606	64393	ZMAT3	-	PAG608|WIG-1|WIG1	MIM:606452|HGNC:HGNC:29983|Ensembl:ENSG00000172667	3	3q26.32	zinc finger matrin-type 3	protein-coding	ZMAT3	zinc finger matrin-type 3	O	zinc finger matrin-type protein 3|WIG-1/PAG608 protein|p53 target zinc finger protein|p53-activated gene 608 protein|zinc finger protein WIG1	20210110	-
9606	64395	GMCL1	-	BTBD13|GCL|GCL1|SPATA29	MIM:618627|HGNC:HGNC:23843|Ensembl:ENSG00000087338	2	2p13.3	germ cell-less 1, spermatogenesis associated	protein-coding	GMCL1	germ cell-less 1, spermatogenesis associated	O	germ cell-less protein-like 1|germ cell-less homolog 1|germ cell-less, spermatogenesis associated 1|spermatogenesis associated 29|spermatogenesis-associated protein 29	20201124	-
9606	64396	GMCL2	-	GCL|GMCL1L|GMCL1P1	MIM:618629|HGNC:HGNC:19717|Ensembl:ENSG00000244234	5	5q35.3	germ cell-less 2, spermatogenesis associated	protein-coding	GMCL2	germ cell-less 2, spermatogenesis associated	O	germ cell-less protein-like 2|germ cell-less protein-like 1-like|germ cell-less related|germ cell-less, spermatogenesis associated 2|putative germ cell-less protein-like 1-like	20201124	-
9606	64397	ZNF106	-	SH3BP3|ZFP106|ZNF474	HGNC:HGNC:12886|Ensembl:ENSG00000103994	15	15q15.1	zinc finger protein 106	protein-coding	ZNF106	zinc finger protein 106	O	zinc finger protein 106|SH3-domain binding protein 3|zinc finger protein 474	20201124	-
9606	64398	MPP5	-	PALS1	MIM:606958|HGNC:HGNC:18669|Ensembl:ENSG00000072415	14	14q23.3	membrane palmitoylated protein 5	protein-coding	MPP5	membrane palmitoylated protein 5	O	MAGUK p55 subfamily member 5|membrane protein, palmitoylated 5 (MAGUK p55 subfamily member 5)|protein associated with Lin-7 1|protein associated with lin seven 1|stardust	20210103	-
9606	64399	HHIP	-	HIP	MIM:606178|HGNC:HGNC:14866|Ensembl:ENSG00000164161	4	4q31.21	hedgehog interacting protein	protein-coding	HHIP	hedgehog interacting protein	O	hedgehog-interacting protein	20201124	-
9606	64400	AKTIP	-	FT1|FTS	MIM:608483|HGNC:HGNC:16710|Ensembl:ENSG00000166971	16	16q12.2	AKT interacting protein	protein-coding	AKTIP	AKT interacting protein	O	AKT-interacting protein|fused toes homolog	20201213	-
9606	64403	CDH24	-	CDH11L	MIM:618599|HGNC:HGNC:14265|Ensembl:ENSG00000139880	14	14q11.2	cadherin 24	protein-coding	CDH24	cadherin 24	O	cadherin-24|cadherin 24, type 2	20201124	-
9606	64405	CDH22	-	C20orf25|dJ998H6.1	MIM:609920|HGNC:HGNC:13251|Ensembl:ENSG00000149654	20	20q13.12	cadherin 22	protein-coding	CDH22	cadherin 22	O	cadherin-22|PB-cadherin|cadherin 22, type 2|cadherin-like 22|ortholog of rat PB-cadherin|pituitary and brain cadherin	20201124	-
9606	64407	RGS18	-	RGS13	MIM:607192|HGNC:HGNC:14261|Ensembl:ENSG00000150681	1	1q31.2	regulator of G protein signaling 18	protein-coding	RGS18	regulator of G protein signaling 18	O	regulator of G-protein signaling 18|regulator of G-protein signalling 13|regulator of G-protein signalling 18	20201124	-
9606	64409	GALNT17	-	GALNACT17|GALNT16|GALNT20|GALNTL3|GalNAc-T17|GalNAc-T19|GalNAc-T5L|WBSCR17	MIM:615137|HGNC:HGNC:16347|Ensembl:ENSG00000185274	7	7q11.22	polypeptide N-acetylgalactosaminyltransferase 17	protein-coding	GALNT17	polypeptide N-acetylgalactosaminyltransferase 17	O	polypeptide N-acetylgalactosaminyltransferase 17|UDP-GalNAc:polypeptide N-acetylgalactosaminyltransferase-like 3|UDP-GalNAc:polypeptide N-acetylgalactosaminyltransferase-like protein 3|UDP-N-acetyl-alpha-D-galactosamine:polypeptide N-acetylgalactosaminyltransferase 16|Williams-Beuren syndrome chromosome region 17|galNAc-T-like protein 3|polypeptide GalNAc transferase 3|polypeptide GalNAc transferase-like protein 3|polypeptide N-acetylgalactosaminyltransferase WBSCR17|polypeptide N-acetylgalactosaminyltransferase-like 3|pp-GaNTase-like protein 3|pp-GalNAc-transferase 20|ppGalNAc-T17|protein-UDP acetylgalactosaminyltransferase-like protein 3|putative polypeptide N-acetylgalactosaminyltransferase-like protein 3|williams-Beuren syndrome chromosomal region 17 protein	20201213	-
9606	64410	KLHL25	-	ENC-2|ENC2	HGNC:HGNC:25732|Ensembl:ENSG00000183655	15	15q25.3	kelch like family member 25	protein-coding	KLHL25	kelch like family member 25	O	kelch-like protein 25|BTB/POZ KELCH domain protein|ectoderm-neural cortex protein 2|ectodermal-neural cortex 2|kelch-like 25	20201124	-
9606	64411	ARAP3	-	CENTD3|DRAG1	MIM:606647|HGNC:HGNC:24097|Ensembl:ENSG00000120318	5	5q31.3	ArfGAP with RhoGAP domain, ankyrin repeat and PH domain 3	protein-coding	ARAP3	ArfGAP with RhoGAP domain, ankyrin repeat and PH domain 3	O	arf-GAP with Rho-GAP domain, ANK repeat and PH domain-containing protein 3|ARF-GAP, RHO-GAP, ankyrin repeat and plekstrin homology domains-containing protein 3|Arf and Rho GAP adapter protein 3|PtdIns(3,4,5)P3-binding protein|centaurin-delta-3|phosphoinositide binding protein	20201124	-
9606	64412	GZF1	-	JLSM|ZBTB23|ZNF336	MIM:613842|HGNC:HGNC:15808|Ensembl:ENSG00000125812	20	20p11.21	GDNF inducible zinc finger protein 1	protein-coding	GZF1	GDNF inducible zinc finger protein 1	O	GDNF-inducible zinc finger protein 1|zinc finger and BTB domain-containing protein 23|zinc finger protein 336	20210123	-
9606	64417	TMEM267	-	C5orf28	HGNC:HGNC:26139|Ensembl:ENSG00000151881	5	5p12	transmembrane protein 267	protein-coding	TMEM267	transmembrane protein 267	O	transmembrane protein 267|transmembrane protein C5orf28	20201124	-
9606	64418	TMEM168	-	-	HGNC:HGNC:25826|Ensembl:ENSG00000146802	7	7q31.1	transmembrane protein 168	protein-coding	TMEM168	transmembrane protein 168	O	transmembrane protein 168	20201124	-
9606	64419	MTMR14	-	C3orf29	MIM:611089|HGNC:HGNC:26190|Ensembl:ENSG00000163719	3	3p25.3	myotubularin related protein 14	protein-coding	MTMR14	myotubularin related protein 14	O	myotubularin-related protein 14|HCV NS5A-transactivated protein 4 splice variant A-binding protein 1|NS5ATP4ABP1|egg-derived tyrosine phosphatase homolog|jumpy	20201124	-
9606	64420	SUSD1	-	-	HGNC:HGNC:25413|Ensembl:ENSG00000106868	9	9q31.3-q32	sushi domain containing 1	protein-coding	SUSD1	sushi domain containing 1	O	sushi domain-containing protein 1	20201124	-
9606	64421	DCLRE1C	-	A-SCID|DCLREC1C|RS-SCID|SCIDA|SNM1C	MIM:605988|HGNC:HGNC:17642|Ensembl:ENSG00000152457	10	10p13	DNA cross-link repair 1C	protein-coding	DCLRE1C	DNA cross-link repair 1C	O	protein artemis|DNA cross-link repair 1C (PSO2 homolog, S. cerevisiae)|SNM1 homolog C|SNM1-like protein|severe combined immunodeficiency, type a (Athabascan)	20201128	-
9606	64422	ATG3	-	APG3|APG3-LIKE|APG3L|PC3-96	MIM:609606|HGNC:HGNC:20962|Ensembl:ENSG00000144848	3	3q13.2	autophagy related 3	protein-coding	ATG3	autophagy related 3	O	ubiquitin-like-conjugating enzyme ATG3|2610016C12Rik|APG3 autophagy 3-like|ATG3 autophagy related 3 homolog|autophagy-related protein 3|hApg3	20201226	-
9606	64423	INF2	-	C14orf151|C14orf173|CMTDIE|FSGS5|pp9484	MIM:610982|HGNC:HGNC:23791|Ensembl:ENSG00000203485	14	14q32.33	inverted formin 2	protein-coding	INF2	inverted formin 2	O	inverted formin-2|HBEAG-binding protein 2 binding protein C|HBEBP2-binding protein C|inverted formin, FH2 and WH2 domain containing	20210103	-
9606	64425	POLR1E	-	A49|PAF53|PRAF1|RPA49	HGNC:HGNC:17631|Ensembl:ENSG00000137054	9	9p13.2	RNA polymerase I subunit E	protein-coding	POLR1E	RNA polymerase I subunit E	O	DNA-directed RNA polymerase I subunit RPA49|DNA-directed RNA polymerase I subunit E|RNA polymerase I subunit A49|RNA polymerase I-associated factor 53|polymerase (RNA) I associated factor 1|polymerase (RNA) I polypeptide E, 53kDa|polymerase (RNA) I subunit E	20201124	-
9606	64426	SUDS3	-	SAP45|SDS3	MIM:608250|HGNC:HGNC:29545|Ensembl:ENSG00000111707	12	12q24.23	SDS3 homolog, SIN3A corepressor complex component	protein-coding	SUDS3	SDS3 homolog, SIN3A corepressor complex component	O	sin3 histone deacetylase corepressor complex component SDS3|45 kDa Sin3-associated polypeptide|sin3A-associated protein, 45kDa|suppressor of defective silencing 3 protein homolog	20201124	-
9606	64427	TTC31	-	-	HGNC:HGNC:25759|Ensembl:ENSG00000115282	2	2p13.1	tetratricopeptide repeat domain 31	protein-coding	TTC31	tetratricopeptide repeat domain 31	O	tetratricopeptide repeat protein 31|TPR repeat protein 31	20201217	-
9606	64428	CIAO3	-	HPRN|IOP1|LET1L|NAR1|NARFL|PRN	MIM:611118|HGNC:HGNC:14179|Ensembl:ENSG00000103245	16	16p13.3	cytosolic iron-sulfur assembly component 3	protein-coding	CIAO3	cytosolic iron-sulfur assembly component 3	O	cytosolic iron-sulfur assembly component 3|LET1 like/JFP15|cytosolic Fe-S cluster assembly factor NARFL|iron-only hydrogenase-like protein 1|nuclear prelamin A recognition factor like|protein related to Narf	20201124	-
9606	64429	ZDHHC6	-	DHHC-6|DHHC6|ZNF376	MIM:618715|HGNC:HGNC:19160|Ensembl:ENSG00000023041	10	10q25.2	zinc finger DHHC-type palmitoyltransferase 6	protein-coding	ZDHHC6	zinc finger DHHC-type palmitoyltransferase 6	O	palmitoyltransferase ZDHHC6|stearoyltransferase ZDHHC6|transmembrane protein H4|zinc finger DHHC domain-containing protein 6|zinc finger DHHC-type containing 6|zinc finger protein 376	20201213	-
9606	64430	PCNX4	-	C14orf135|FBP2|PCNXL4	HGNC:HGNC:20349|Ensembl:ENSG00000126773	14	14q23.1	pecanex 4	protein-coding	PCNX4	pecanex 4	O	pecanex-like protein 4|HCV F protein-binding protein 2|HCV F-interacting protein|hepatitis C virus F protein-binding protein 2|pecanex homolog 4|pecanex homolog protein 4|pecanex-like 4|pecanex-like protein C14orf135	20201124	-
9606	64431	ACTR6	-	ARP6|CDA12|HSPC281|MSTP136|hARP6|hARPX	HGNC:HGNC:24025|Ensembl:ENSG00000075089	12	12q23.1	actin related protein 6	protein-coding	ACTR6	actin related protein 6	O	actin-related protein 6|ARP6 actin related protein 6 homolog	20201124	-
9606	64432	MRPS25	-	COXPD50|MRP-S25|RPMS25	MIM:611987|HGNC:HGNC:14511|Ensembl:ENSG00000131368	3	3p25.1	mitochondrial ribosomal protein S25	protein-coding	MRPS25	mitochondrial ribosomal protein S25	O	28S ribosomal protein S25, mitochondrial|S25mt|mitochondrial 28S ribosomal protein S25|mitochondrial small ribosomal subunit protein mS25	20210123	-
9606	64433	LINC00244	-	C7orf4|NCRNA00244	HGNC:HGNC:13245|Ensembl:ENSG00000279418	7	7q36.3	long intergenic non-protein coding RNA 244	ncRNA	LINC00244	long intergenic non-protein coding RNA 244	O	-	20201124	-
9606	64434	NOM1	-	C7orf3|PPP1R113|SGD1	MIM:611269|HGNC:HGNC:13244|Ensembl:ENSG00000146909	7	7q36.3	nucleolar protein with MIF4G domain 1	protein-coding	NOM1	nucleolar protein with MIF4G domain 1	O	nucleolar MIF4G domain-containing protein 1|SGD1 homolog|protein phosphatase 1, regulatory subunit 113	20201124	-
9606	64446	DNAI2	-	CILD9|DIC2	MIM:605483|HGNC:HGNC:18744|Ensembl:ENSG00000171595	17	17q25.1	dynein axonemal intermediate chain 2	protein-coding	DNAI2	dynein axonemal intermediate chain 2	O	dynein intermediate chain 2, axonemal|dynein, axonemal, intermediate polypeptide 2	20201213	-
9606	64478	CSMD1	-	PPP1R24	MIM:608397|HGNC:HGNC:14026|Ensembl:ENSG00000183117	8	8p23.2	CUB and Sushi multiple domains 1	protein-coding	CSMD1	CUB and Sushi multiple domains 1	O	CUB and sushi domain-containing protein 1|protein phosphatase 1, regulatory subunit 24	20210103	-
9606	64493	LINC00235	-	C16orf10|LA16c-356B8.1|NCRNA00235	HGNC:HGNC:14138	16	16p13.3	long intergenic non-protein coding RNA 235	ncRNA	LINC00235	long intergenic non-protein coding RNA 235	O	-	20201124	-
9606	64499	TPSB2	-	TPS2|tryptaseB|tryptaseC	MIM:191081|HGNC:HGNC:14120|Ensembl:ENSG00000197253	16	16p13.3	tryptase beta 2	protein-coding	TPSB2	tryptase beta 2	O	tryptase beta-2|mast cell tryptase beta II|mast cell tryptase beta III|testicular tissue protein Li 163	20201124	-
9606	64506	CPEB1	-	CPE-BP1|CPEB|CPEB-1|h-CPEB|hCPEB-1	MIM:607342|HGNC:HGNC:21744|Ensembl:ENSG00000214575	15	15q25.2	cytoplasmic polyadenylation element binding protein 1	protein-coding	CPEB1	cytoplasmic polyadenylation element binding protein 1	O	cytoplasmic polyadenylation element-binding protein 1|CPE-binding protein 1	20210103	-
9606	64518	TEKT3	-	-	MIM:612683|HGNC:HGNC:14293|Ensembl:ENSG00000125409	17	17p12	tektin 3	protein-coding	TEKT3	tektin 3	O	tektin-3|testicular microtubules-related protein	20201124	-
9606	64577	ALDH8A1	-	ALDH12|DJ352A20.2	MIM:606467|HGNC:HGNC:15471|Ensembl:ENSG00000118514	6	6q23.3	aldehyde dehydrogenase 8 family member A1	protein-coding	ALDH8A1	aldehyde dehydrogenase 8 family member A1	O	2-aminomuconic semialdehyde dehydrogenase|aldehyde dehydrogenase 12|aldehyde dehydrogenase family protein	20210114	-
9606	64579	NDST4	-	N-HSST|N-HSST 4|NDST-4|NHSST4	MIM:615039|HGNC:HGNC:20779|Ensembl:ENSG00000138653	4	4q26	N-deacetylase and N-sulfotransferase 4	protein-coding	NDST4	N-deacetylase and N-sulfotransferase 4	O	bifunctional heparan sulfate N-deacetylase/N-sulfotransferase 4|N-deacetylase/N-sulfotransferase (heparan glucosaminyl) 4|N-deacetylase/N-sulfotransferase 4|N-heparan sulfate sulfotransferase 4|glucosaminyl N-deacetylase/N-sulfotransferase 4	20201124	-
9606	64581	CLEC7A	-	BGR|CANDF4|CD369|CLECSF12|DECTIN1|SCARE2	MIM:606264|HGNC:HGNC:14558|Ensembl:ENSG00000172243	12	12p13.2	C-type lectin domain containing 7A	protein-coding	CLEC7A	C-type lectin domain containing 7A	O	C-type lectin domain family 7 member A|C-type (calcium dependent, carbohydrate-recognition domain) lectin, superfamily member 12|C-type lectin superfamily member 12|DC-associated C-type lectin 1|beta-glucan receptor|dectin-1|dendritic cell-associated C-type lectin-1|lectin-like receptor 1	20201213	-
9606	64582	GPR135	-	HUMNPIIY20	MIM:607970|HGNC:HGNC:19991|Ensembl:ENSG00000181619	14	14q23.1	G protein-coupled receptor 135	protein-coding	GPR135	G protein-coupled receptor 135	O	G-protein coupled receptor 135|probable G-protein coupled receptor 135	20201213	-
9606	64585	BOS2	-	-	MIM:120502	1	1q31	Branchiootic syndrome 2	unknown	-	-	-	-	20170408	-
9606	64591	TSPY2	-	TSPYQ1	HGNC:HGNC:23924|Ensembl:ENSG00000168757	Y	Yp11.2	testis specific protein Y-linked 2	protein-coding	TSPY2	testis specific protein Y-linked 2	O	testis-specific Y-encoded protein 2|testis-specific Y-encoded protein Q1	20201231	-
9606	64593	RBMY3AP	-	RBMY3P|RBMY4P|SPATA14	HGNC:HGNC:23286	Y	Yp11.2	RNA binding motif protein Y-linked family 3 member A, pseudogene	pseudo	RBMY3AP	RNA binding motif protein Y-linked family 3 member A, pseudogene	O	RNA binding motif protein, Y chromosome, family 3 pseudogene|RNA binding motif protein, Y chromosome, family 4 pseudogene	20201124	-
9606	64595	TTTY15	-	NCRNA00138	HGNC:HGNC:18567|Ensembl:ENSG00000114374	Y	Yq11.221	testis-specific transcript, Y-linked 15	ncRNA	TTTY15	testis-specific transcript, Y-linked 15	O	testis-specific transcript, Y-linked 15 (non-protein coding)	20201124	-
9606	64596	PSMA6P1	-	PSMA6-LIKE|PSMA6P|PSMA6Y	HGNC:HGNC:17460	Y	Yq11.221	proteasome subunit alpha 6 pseudogene 1	pseudo	PSMA6P1	proteasome subunit alpha 6 pseudogene 1	O	PSMA6 pseudogene|proteasome (prosome, macropain) subunit, alpha type, 6 pseudogene 1	20201124	-
9606	64598	MOSPD3	-	CDS3|NET30	MIM:609125|HGNC:HGNC:25078|Ensembl:ENSG00000106330	7	7q22.1	motile sperm domain containing 3	protein-coding	MOSPD3	motile sperm domain containing 3	O	motile sperm domain-containing protein 3	20201206	-
9606	64599	GIGYF1	-	GYF1|PERQ1	MIM:612064|HGNC:HGNC:9126|Ensembl:ENSG00000146830	7	7q22.1	GRB10 interacting GYF protein 1	protein-coding	GIGYF1	GRB10 interacting GYF protein 1	O	GRB10-interacting GYF protein 1|PERQ amino acid-rich with GYF domain-containing protein 1|postmeiotic segregation increased 2-like 12	20201217	-
9606	64600	PLA2G2F	-	GIIFsPLA2|sPLA2-IIF	MIM:616793|HGNC:HGNC:30040|Ensembl:ENSG00000158786	1	1p36.12	phospholipase A2 group IIF	protein-coding	PLA2G2F	phospholipase A2 group IIF	O	group IIF secretory phospholipase A2|GIIF sPLA2|phosphatidylcholine 2-acylhydrolase 2F	20201213	-
9606	64601	VPS16	-	hVPS16	MIM:608550|HGNC:HGNC:14584|Ensembl:ENSG00000215305	20	20p13	VPS16 core subunit of CORVET and HOPS complexes	protein-coding	VPS16	VPS16 core subunit of CORVET and HOPS complexes	O	vacuolar protein sorting-associated protein 16 homolog|VPS16, CORVET/HOPS core subunit|vacuolar protein sorting 16 homolog|vacuolar protein sorting protein 16	20201220	-
9606	64641	EBF2	-	COE2|EBF-2|O/E-3|OE-3	MIM:609934|HGNC:HGNC:19090|Ensembl:ENSG00000221818	8	8p21.2	EBF transcription factor 2	protein-coding	EBF2	EBF transcription factor 2	O	transcription factor COE2|Collier, Olf and EBF 2|Collier, Olf and EBF transcription factor 2|OLF-1/EBF-LIKE 3|early B cell factor 2|metencephalon-mesencephalnon-olfactory transcription factor 1	20201213	-
9606	64644	GINGF2	-	GGF2|HGF2	MIM:605544	5	5q13-q22	gingival fibromatosis, hereditary, 2	unknown	-	-	-	-	20191002	-
9606	64645	MFSD14A	-	HIAT1	HGNC:HGNC:23363|Ensembl:ENSG00000156875	1	1p21.2	major facilitator superfamily domain containing 14A	protein-coding	MFSD14A	major facilitator superfamily domain containing 14A	O	hippocampus abundant transcript 1 protein|hippocampus abundant gene transcript 1|putative tetracycline transporter-like protein|tetracycline transporter-like protein	20201213	-
9606	64648	SPANXD	-	CT11.3|CT11.4|SPANX-C|SPANX-D|SPANX-E|SPANXC|SPANXE|dJ171K16.1	MIM:300670|MIM:300671|HGNC:HGNC:14332|Ensembl:ENSG00000196406	X	Xq27.2	SPANX family member D	protein-coding	SPANXD	SPANX family member D	O	sperm protein associated with the nucleus on the X chromosome D|Cancer/testis antigen 11.3|Cancer/testis-associated protein CTp11|Nuclear-associated protein SPAN-Xc|SPANX family, member E|Sperm protein associated with the nucleus on the X chromosome C|cancer/testis antigen 11.4|cancer/testis antigen family 11, member 4|nuclear-associated protein SPAN-Xd|nuclear-associated protein SPAN-Xe|sperm protein associated with the nucleus, X chromosome, family member D|sperm protein associated with the nucleus, X chromosome, family member E	20201124	-
9606	64651	CSRNP1	-	AXUD1|CSRNP-1|FAM130B|TAIP-3|URAX1	MIM:606458|HGNC:HGNC:14300|Ensembl:ENSG00000144655	3	3p22.2	cysteine and serine rich nuclear protein 1	protein-coding	CSRNP1	cysteine and serine rich nuclear protein 1	O	cysteine/serine-rich nuclear protein 1|AXIN1 up-regulated 1|TGF-beta-induced apoptosis protein 3|axin-1 up-regulated gene 1 protein	20201213	-
9606	64663	SPANXC	-	CT11.3|CTp11|SPANX-C|SPANX-E|SPANXE	MIM:300330|HGNC:HGNC:14331|Ensembl:ENSG00000198573	X	Xq27.2	SPANX family member C	protein-coding	SPANXC	SPANX family member C	O	sperm protein associated with the nucleus on the X chromosome C|Nuclear-associated protein SPAN-Xe|SPAN-Xc protein|Sperm protein associated with the nucleus on the X chromosome E|cancer-testis-associated protein CTp11|cancer/testis antigen 11.3|cancer/testis antigen family 11, member 3|cancer/testis-associated protein of 11 kD|nuclear-associated protein SPAN-Xc|sperm protein associated with the nucleus, X chromosome, family member C	20201124	-
9606	64682	ANAPC1	-	APC1|MCPR|TSG24	MIM:608473|HGNC:HGNC:19988|Ensembl:ENSG00000153107	2	2q13	anaphase promoting complex subunit 1	protein-coding	ANAPC1	anaphase promoting complex subunit 1	O	anaphase-promoting complex subunit 1|anaphase-promoting complex 1 (meiotic checkpoint regulator)|cyclosome subunit 1|mitotic checkpoint regulator|testis-specific gene 24 protein	20201213	-
9606	64689	GORASP1	-	GOLPH5|GRASP65|P65	MIM:606867|HGNC:HGNC:16769|Ensembl:ENSG00000114745	3	3p22.2	golgi reassembly stacking protein 1	protein-coding	GORASP1	golgi reassembly stacking protein 1	O	Golgi reassembly-stacking protein 1|Golgi peripheral membrane protein p65|Golgi phosphoprotein 5|Golgi reassembly and stacking protein 1|golgi reassembly stacking protein 1, 65kDa|golgi reassembly-stacking protein of 65 kDa	20210110	-
9606	64693	CTAGE1	-	CT21.1|CT21.2|CTAGE|CTAGE-1|CTAGE-2	MIM:608856|HGNC:HGNC:24346|Ensembl:ENSG00000212710	18	18q11.2	cutaneous T cell lymphoma-associated antigen 1	protein-coding	CTAGE1	cutaneous T cell lymphoma-associated antigen 1	O	cTAGE family member 2|cancer/testis antigen 21.2|cancer/testis antigen family 21, member 1|cancer/testis antigen family 21, member 2|cutaneous T-cell lymphoma-associated antigen 2|protein cTAGE-2	20201124	-
9606	64695	SLEB3	-	-	MIM:605480	4	4p16-p15.2	systemic lupus erythematosus susceptibility 3	unknown	-	-	-	-	20191002	-
9606	64699	TMPRSS3	-	DFNB10|DFNB8|ECHOS1|TADG12	MIM:605511|HGNC:HGNC:11877|Ensembl:ENSG00000160183	21	21q22.3	transmembrane serine protease 3	protein-coding	TMPRSS3	transmembrane serine protease 3	O	transmembrane protease serine 3|serine protease TADG-12|transmembrane protease, serine 3|tumor-associated differentially-expressed gene 12 protein	20210110	-
9606	64708	COPS7B	-	CSN7B|SGN7b	MIM:616010|HGNC:HGNC:16760|Ensembl:ENSG00000144524	2	2q37.1	COP9 signalosome subunit 7B	protein-coding	COPS7B	COP9 signalosome subunit 7B	O	COP9 signalosome complex subunit 7b|COP9 constitutive photomorphogenic homolog subunit 7B|JAB1-containing signalosome subunit 7b|signalosome subunit 7b	20201124	-
9606	64710	NUCKS1	-	JC7|NUCKS	MIM:611912|HGNC:HGNC:29923|Ensembl:ENSG00000069275	1	1q32.1	nuclear casein kinase and cyclin dependent kinase substrate 1	protein-coding	NUCKS1	nuclear casein kinase and cyclin dependent kinase substrate 1	O	nuclear ubiquitous casein and cyclin-dependent kinase substrate 1|P1|nuclear ubiquitous casein kinase and cyclin-dependent kinase substrate|potential LAG1 interactor	20201213	-
9606	64711	HS3ST6	-	3-OST-6|HS3ST5	HGNC:HGNC:14178|Ensembl:ENSG00000162040	16	16p13.3	heparan sulfate-glucosamine 3-sulfotransferase 6	protein-coding	HS3ST6	heparan sulfate-glucosamine 3-sulfotransferase 6	O	heparan sulfate glucosamine 3-O-sulfotransferase 6|heparan sulfate (glucosamine) 3-O-sulfotransferase 5|heparan sulfate (glucosamine) 3-O-sulfotransferase 6|heparan sulfate D-glucosaminyl 3-O-sulfotransferase 6|heparan sulphate D-glucosaminyl 3-O-sulfotransferase-3B like	20201124	-
9606	64714	PDIA2	-	PDA2|PDI|PDIP|PDIR	MIM:608012|HGNC:HGNC:14180|Ensembl:ENSG00000185615	16	16p13.3	protein disulfide isomerase family A member 2	protein-coding	PDIA2	protein disulfide isomerase family A member 2	O	protein disulfide-isomerase A2|Rho GDP dissociation inhibitor gamma|pancreas-specific protein disulfide isomerase|pancreatic protein disulfide isomerase|protein disulfide isomerase, pancreatic|protein disulfide isomerase-associated 2	20210118	-
9606	64717	TRG-CCC2-2	-	TRG-CCC2-1|TRG4|TRNAG4	HGNC:HGNC:14183	16	16p13.3	tRNA-Gly (anticodon CCC) 2-2	tRNA	TRG-CCC2-2	tRNA-Gly (anticodon CCC) 2-2	O	tRNA glycine 4|tRNA-Gly (CCC) 2-2|tRNA-Gly-CCC-2-1|transfer RNA glycine 4 (anticodon CCC)|transfer RNA-Gly (CCC) 2-1|transfer RNA-Gly (CCC) 2-2	20201124	-
9606	64718	UNKL	-	C16orf28|ZC3H5L|ZC3HDC5L	MIM:617463|HGNC:HGNC:14184|Ensembl:ENSG00000059145	16	16p13.3	unk like zinc finger	protein-coding	UNKL	unk like zinc finger	O	putative E3 ubiquitin-protein ligase UNKL|RING finger protein unkempt-like|unkempt family zinc finger-like|unkempt homolog-like|zinc finger CCCH domain-containing protein 5-like	20201217	-
9606	64725	RPS3AP2	-	RPS3A_21_1466	HGNC:HGNC:14196	16	16p13.3	RPS3A pseudogene 2	pseudo	RPS3AP2	RPS3A pseudogene 2	O	ribosomal protein S3A pseudogene 2	20201124	-
9606	64726	RPS20P2	-	-	HGNC:HGNC:14195	16	16p13.3	ribosomal protein S20 pseudogene 2	pseudo	RPS20P2	ribosomal protein S20 pseudogene 2	O	-	20201124	-
9606	64730	TJP1P1	-	TJP1P	HGNC:HGNC:14167	16	16p13.3	tight junction protein 1 pseudogene 1	pseudo	TJP1P1	tight junction protein 1 pseudogene 1	O	tight junction protein 1 (zona occludens 1) pseudogene|tight junction protein 1 (zonula occludens 1) pseudogene	20201124	-
9606	64735	LINC00254	-	C16orf32|NCRNA00254	HGNC:HGNC:14160|Ensembl:ENSG00000281219	16	16p13.3	long intergenic non-protein coding RNA 254	ncRNA	LINC00254	long intergenic non-protein coding RNA 254	O	-	20201124	-
9606	64743	WDR13	-	MG21	MIM:300512|HGNC:HGNC:14352|Ensembl:ENSG00000101940	X	Xp11.23	WD repeat domain 13	protein-coding	WDR13	WD repeat domain 13	O	WD repeat-containing protein 13	20201124	-
9606	64744	SMAP2	-	SMAP1L	MIM:616916|HGNC:HGNC:25082|Ensembl:ENSG00000084070	1	1p34.2	small ArfGAP2	protein-coding	SMAP2	small ArfGAP2	O	stromal membrane-associated protein 2|stromal membrane-associated GTPase-activating protein 2	20201124	-
9606	64745	METTL17	-	METT11D1	MIM:616091|HGNC:HGNC:19280|Ensembl:ENSG00000165792	14	14q11.2	methyltransferase like 17	protein-coding	METTL17	methyltransferase like 17	O	methyltransferase-like protein 17, mitochondrial|false p73 target gene protein|methyltransferase 11 domain containing 1|methyltransferase 11 domain-containing protein 1|protein RSM22 homolog, mitochondrial	20201213	-
9606	64746	ACBD3	-	GCP60|GOCAP1|GOLPH1|PAP7	MIM:606809|HGNC:HGNC:15453|Ensembl:ENSG00000182827	1	1q42.12	acyl-CoA binding domain containing 3	protein-coding	ACBD3	acyl-CoA binding domain containing 3	O	Golgi resident protein GCP60|PBR- and PKA-associated protein 7|PKA (RIalpha)-associated protein|acyl-Coenzyme A binding domain containing 3|golgi complex associated protein 1, 60kDa|golgi phosphoprotein 1|peripheral benzodiazepine receptor-associated protein PAP7	20210103	-
9606	64747	MFSD1	-	Minerva|SMAP4	HGNC:HGNC:25874|Ensembl:ENSG00000118855	3	3q25.32	major facilitator superfamily domain containing 1	protein-coding	MFSD1	major facilitator superfamily domain containing 1	O	major facilitator superfamily domain-containing protein 1|smooth muscle cell-associated protein 4	20201213	-
9606	64748	PLPPR2	-	LPPR2|PRG4	HGNC:HGNC:29566|Ensembl:ENSG00000105520	19	19p13.2	phospholipid phosphatase related 2	protein-coding	PLPPR2	phospholipid phosphatase related 2	O	phospholipid phosphatase-related protein type 2|PRG-4|lipid phosphate phosphatase-related protein type 2|plasticity related gene 4|plasticity-related gene 4 protein	20201124	-
9606	64750	SMURF2	-	-	MIM:605532|HGNC:HGNC:16809|Ensembl:ENSG00000108854	17	17q23.3-q24.1	SMAD specific E3 ubiquitin protein ligase 2	protein-coding	SMURF2	SMAD specific E3 ubiquitin protein ligase 2	O	E3 ubiquitin-protein ligase SMURF2|E3 ubiquitin ligase SMURF2|HECT-type E3 ubiquitin transferase SMURF2|SMAD ubiquitination regulatory factor 2|hSMURF2	20210103	-
9606	64753	CCDC136	-	NAG6	MIM:611902|HGNC:HGNC:22225|Ensembl:ENSG00000128596	7	7q32.1	coiled-coil domain containing 136	protein-coding	CCDC136	coiled-coil domain containing 136	O	coiled-coil domain-containing protein 136|nasopharyngeal carcinoma-associated gene 6 protein	20201206	-
9606	64754	SMYD3	-	KMT3E|ZMYND1|ZNFN3A1|bA74P14.1	MIM:608783|HGNC:HGNC:15513|Ensembl:ENSG00000185420	1	1q44	SET and MYND domain containing 3	protein-coding	SMYD3	SET and MYND domain containing 3	O	histone-lysine N-methyltransferase SMYD3|SET and MYND domain-containing protein 3|zinc finger MYND domain-containing protein 1|zinc finger protein, subfamily 3A (MYND domain containing), 1|zinc finger, MYND domain containing 1	20210118	-
9606	64755	RUSF1	-	C16orf58|RUS	HGNC:HGNC:25848|Ensembl:ENSG00000140688	16	16p11.2	RUS family member 1	protein-coding	RUSF1	RUS family member 1	O	RUS family member 1|RUS1 family protein C16orf58|RUS1 homolog|UPF0420 protein C16orf58|root UVB sensitivity	20201124	-
9606	64756	ATPAF1	-	ATP11|ATP11p	MIM:608917|HGNC:HGNC:18803|Ensembl:ENSG00000123472	1	1p33	ATP synthase mitochondrial F1 complex assembly factor 1	protein-coding	ATPAF1	ATP synthase mitochondrial F1 complex assembly factor 1	O	ATP synthase mitochondrial F1 complex assembly factor 1|homolog of yeast ATP11	20201206	-
9606	64757	MTARC1	-	MARC1|MOSC1	MIM:614126|HGNC:HGNC:26189|Ensembl:ENSG00000186205	1	1q41	mitochondrial amidoxime reducing component 1	protein-coding	MTARC1	mitochondrial amidoxime reducing component 1	O	mitochondrial amidoxime-reducing component 1|MOCO sulphurase C-terminal domain containing 1|MOSC domain-containing protein 1, mitochondrial|moco sulfurase C-terminal domain-containing protein 1|molybdenum cofactor sulfurase C-terminal domain-containing protein 1	20210114	-
9606	64759	TNS3	-	TEM6|TENS1	MIM:606825|HGNC:HGNC:21616|Ensembl:ENSG00000136205	7	7p12.3	tensin 3	protein-coding	TNS3	tensin 3	O	tensin-3|tensin-like SH2 domain containing 1|tensin-like SH2 domain-containing protein 1|thyroid specific PTB domain protein|tumor endothelial marker 6	20201213	-
9606	64760	FHIP2B	-	FAM160B2|RAI16	HGNC:HGNC:16492|Ensembl:ENSG00000158863	8	8p21.3	FHF complex subunit HOOK interacting protein 2B	protein-coding	FHIP2B	FHF complex subunit HOOK interacting protein 2B	O	protein FAM160B2|family with sequence similarity 160 member B2|retinoic acid induced 16|retinoic acid-induced protein 16	20210124	-
9606	64761	PARP12	-	ARTD12|MST109|MSTP109|ZC3H1|ZC3HDC1	MIM:612481|HGNC:HGNC:21919|Ensembl:ENSG00000059378	7	7q34	poly(ADP-ribose) polymerase family member 12	protein-coding	PARP12	poly(ADP-ribose) polymerase family member 12	O	protein mono-ADP-ribosyltransferase PARP12|ADP-ribosyltransferase diphtheria toxin-like 12|poly [ADP-ribose] polymerase 12|zinc finger CCCH type domain containing 1	20201206	-
9606	64762	GAREM1	-	C18orf11|FAM59A|GAREM|Gm944	MIM:617998|HGNC:HGNC:26136|Ensembl:ENSG00000141441	18	18q12.1	GRB2 associated regulator of MAPK1 subtype 1	protein-coding	GAREM1	GRB2 associated regulator of MAPK1 subtype 1	O	GRB2-associated and regulator of MAPK protein 1|GRB2 associated regulator of MAPK1 1|GRB2 associated, regulator of MAPK1|GRB2-associated and regulator of MAPK1|Grb2-associated and regulator of Erk/MAPK|family with sequence similarity 59, member A|protein FAM59A	20201124	-
9606	64763	ZNF574	-	FP972	HGNC:HGNC:26166|Ensembl:ENSG00000105732	19	19q13.2	zinc finger protein 574	protein-coding	ZNF574	zinc finger protein 574	O	zinc finger protein 574	20201124	-
9606	64764	CREB3L2	-	BBF2H7	MIM:608834|HGNC:HGNC:23720|Ensembl:ENSG00000182158	7	7q33	cAMP responsive element binding protein 3 like 2	protein-coding	CREB3L2	cAMP responsive element binding protein 3 like 2	O	cyclic AMP-responsive element-binding protein 3-like protein 2|B-ZIB transcription factor|BBF2 human homolog on chromosome 7|FUS/BBF2H7 protein|TCAG_1951439|basic transcription factor 2|cAMP-responsive element-binding protein 3-like protein 2	20201213	-
9606	64766	S100PBP	-	S100PBPR	MIM:611889|HGNC:HGNC:25768|Ensembl:ENSG00000116497	1	1p35.1	S100P binding protein	protein-coding	S100PBP	S100P binding protein	O	S100P-binding protein|S100P binding protein 1	20201124	-
9606	64768	IPPK	-	C9orf12|INSP5K2|IP5K|IPK1|bA476B13.1	MIM:619043|HGNC:HGNC:14645|Ensembl:ENSG00000127080	9	9q22.31	inositol-pentakisphosphate 2-kinase	protein-coding	IPPK	inositol-pentakisphosphate 2-kinase	O	inositol-pentakisphosphate 2-kinase|IPK1 homolog|inositol 1,3,4,5,6-pentakisphosphate 2-kinase|ins(1,3,4,5,6)P5 2-kinase|insP5 2-kinase	20201124	-
9606	64769	MEAF6	-	C1orf149|CENP-28|EAF6|NY-SAR-91	MIM:611001|HGNC:HGNC:25674|Ensembl:ENSG00000163875	1	1p34.3	MYST/Esa1 associated factor 6	protein-coding	MEAF6	MYST/Esa1 associated factor 6	O	chromatin modification-related protein MEAF6|Esa1p-associated factor 6 homolog|centromere protein 28|protein EAF6 homolog|sarcoma antigen NY-SAR-91	20201124	-
9606	64770	CCDC14	-	-	MIM:617147|HGNC:HGNC:25766|Ensembl:ENSG00000175455	3	3q21.1	coiled-coil domain containing 14	protein-coding	CCDC14	coiled-coil domain containing 14	O	coiled-coil domain-containing protein 14	20201124	-
9606	64771	ILRUN	-	C6orf106|FP852|dJ391O22.4	MIM:612217|HGNC:HGNC:21215|Ensembl:ENSG00000196821	6	6p21.31	inflammation and lipid regulator with UBA-like and NBR1-like domains	protein-coding	ILRUN	inflammation and lipid regulator with UBA-like and NBR1-like domains	O	protein ILRUN|inflammation and lipid regulator with UBA-like and NBR1-like domains protein|uncharacterized protein C6orf106	20201213	-
9606	64772	ENGASE	-	-	MIM:611898|HGNC:HGNC:24622|Ensembl:ENSG00000167280	17	17q25.3	endo-beta-N-acetylglucosaminidase	protein-coding	ENGASE	endo-beta-N-acetylglucosaminidase	O	cytosolic endo-beta-N-acetylglucosaminidase|Di-N-acetylchitobiosyl beta-N-acetylglucosaminidase|Mannosyl-glycoprotein endo-beta-N-acetylglucosaminidase	20201124	-
9606	64773	PCED1A	-	C20orf81|FAM113A|bA12M19.1	HGNC:HGNC:16212|Ensembl:ENSG00000132635	20	20p13	PC-esterase domain containing 1A	protein-coding	PCED1A	PC-esterase domain containing 1A	O	PC-esterase domain-containing protein 1A|family with sequence similarity 113, member A|sarcoma antigen NY-SAR-23	20201124	-
9606	64776	C11orf1	-	-	HGNC:HGNC:1163|Ensembl:ENSG00000137720	11	11q23.1	chromosome 11 open reading frame 1	protein-coding	C11orf1	chromosome 11 open reading frame 1	O	UPF0686 protein C11orf1	20201124	-
9606	64777	RMND5B	-	GID2|GID2B	HGNC:HGNC:26181|Ensembl:ENSG00000145916	5	5q35.3	required for meiotic nuclear division 5 homolog B	protein-coding	RMND5B	required for meiotic nuclear division 5 homolog B	O	E3 ubiquitin-protein transferase RMND5B|GID complex subunit 2 homolog B|protein RMD5 homolog B	20201124	-
9606	64778	FNDC3B	-	FAD104|PRO4979|YVTM2421	MIM:611909|HGNC:HGNC:24670|Ensembl:ENSG00000075420	3	3q26.31	fibronectin type III domain containing 3B	protein-coding	FNDC3B	fibronectin type III domain containing 3B	O	fibronectin type III domain-containing protein 3B|HCV NS5A-binding protein 37|factor for adipocyte differentiation 104	20210103	-
9606	64779	MTHFSD	-	-	MIM:616820|HGNC:HGNC:25778|Ensembl:ENSG00000103248	16	16q24.1	methenyltetrahydrofolate synthetase domain containing	protein-coding	MTHFSD	methenyltetrahydrofolate synthetase domain containing	O	methenyltetrahydrofolate synthase domain-containing protein|methenyltetrahydrofolate synthetase domain-containing protein	20201124	-
9606	64780	MICAL1	-	MICAL|MICAL-1|NICAL	MIM:607129|HGNC:HGNC:20619|Ensembl:ENSG00000135596	6	6q21	microtubule associated monooxygenase, calponin and LIM domain containing 1	protein-coding	MICAL1	microtubule associated monooxygenase, calponin and LIM domain containing 1	O	[F-actin]-monooxygenase MICAL1|NEDD9-interacting protein with calponin homology and LIM domains|[F-actin]-methionine sulfoxide oxidase MICAL1|molecule interacting with CasL protein 1|protein-methionine sulfoxide oxidase MICAL1	20210114	-
9606	64781	CERK	-	LK4|dA59H18.2|dA59H18.3|hCERK	MIM:610307|HGNC:HGNC:19256|Ensembl:ENSG00000100422	22	22q13.31	ceramide kinase	protein-coding	CERK	ceramide kinase	O	ceramide kinase|acylsphingosine kinase|lipid kinase 4|lipid kinase LK4	20210110	-
9606	64782	AEN	-	ISG20L1|pp12744	MIM:610177|HGNC:HGNC:25722|Ensembl:ENSG00000181026	15	15q26.1	apoptosis enhancing nuclease	protein-coding	AEN	apoptosis enhancing nuclease	O	apoptosis-enhancing nuclease|interferon stimulated exonuclease gene 20kDa-like 1|interferon-stimulated 20 kDa exonuclease-like 1	20201128	-
9606	64783	RBM15	-	OTT|OTT1|SPEN	MIM:606077|HGNC:HGNC:14959|Ensembl:ENSG00000162775	1	1p13.3	RNA binding motif protein 15	protein-coding	RBM15	RNA binding motif protein 15	O	RNA-binding protein 15|one twenty two protein|one twenty-two|one-twenty two protein 1|putative RNA-binding protein 15	20210103	-
9606	64784	CRTC3	-	TORC-3|TORC3	MIM:608986|HGNC:HGNC:26148|Ensembl:ENSG00000140577	15	15q26.1	CREB regulated transcription coactivator 3	protein-coding	CRTC3	CREB regulated transcription coactivator 3	O	CREB-regulated transcription coactivator 3|transducer of regulated CREB protein 3|transducer of regulated cAMP response element-binding protein (CREB) 3	20201206	-
9606	64785	GINS3	-	PSF3	MIM:610610|HGNC:HGNC:25851|Ensembl:ENSG00000181938	16	16q21	GINS complex subunit 3	protein-coding	GINS3	GINS complex subunit 3	O	DNA replication complex GINS protein PSF3|GINS complex subunit 3 (Psf3 homolog)	20210103	-
9606	64786	TBC1D15	-	RAB7-GAP	MIM:612662|HGNC:HGNC:25694|Ensembl:ENSG00000121749	12	12q21.1	TBC1 domain family member 15	protein-coding	TBC1D15	TBC1 domain family member 15	O	TBC1 domain family member 15|GAP for RAB7|GTPase-activating protein RAB7|Tre-2-budding uninhibited by benzimidazole-cell division cycle 16 domain, domain family member 15|Tre2/Bub2/Cdc16 domain family member 15	20201213	-
9606	64787	EPS8L2	-	DFNB106|EPS8R2	MIM:614988|HGNC:HGNC:21296|Ensembl:ENSG00000177106	11	11p15.5	EPS8 like 2	protein-coding	EPS8L2	EPS8 like 2	O	epidermal growth factor receptor kinase substrate 8-like protein 2|EPS8-related protein 2|epidermal growth factor receptor pathway substrate 8-related protein 2	20210123	-
9606	64788	LMF1	-	C16orf26|HMFN1876|JFP11|TMEM112|TMEM112A	MIM:611761|HGNC:HGNC:14154|Ensembl:ENSG00000103227	16	16p13.3	lipase maturation factor 1	protein-coding	LMF1	lipase maturation factor 1	O	lipase maturation factor 1|transmembrane protein 112	20201213	-
9606	64789	EXO5	-	C1orf176|DEM1|Exo V|hExo5	MIM:618601|HGNC:HGNC:26115|Ensembl:ENSG00000164002	1	1p34.2	exonuclease 5	protein-coding	EXO5	exonuclease 5	O	exonuclease V|defects in morphology 1 homolog|defects in morphology protein 1 homolog|probable exonuclease V	20201129	-
9606	64792	IFT22	-	FAP9|RABL5	HGNC:HGNC:21895|Ensembl:ENSG00000128581	7	7q22.1	intraflagellar transport 22	protein-coding	IFT22	intraflagellar transport 22	O	intraflagellar transport protein 22 homolog|RAB, member RAS oncogene family-like 5|RAB, member of RAS oncogene family-like 5|intraflagellar transport 22 homolog|rab-like protein 5	20201124	-
9606	64793	CEP85	-	CCDC21	MIM:618898|HGNC:HGNC:25309|Ensembl:ENSG00000130695	1	1p36.11	centrosomal protein 85	protein-coding	CEP85	centrosomal protein 85	O	centrosomal protein of 85 kDa|centrosomal protein 85kDa|coiled-coil domain-containing protein 21	20201124	-
9606	64794	DDX31	-	PPP1R25	MIM:616533|HGNC:HGNC:16715|Ensembl:ENSG00000125485	9	9q34.13	DEAD-box helicase 31	protein-coding	DDX31	DEAD-box helicase 31	O	probable ATP-dependent RNA helicase DDX31|DEAD (Asp-Glu-Ala-Asp) box polypeptide 31|DEAD box protein 31|DEAD/DEXH helicase DDX31|DEAD/H (Asp-Glu-Ala-Asp/His) box polypeptide 31|G2 helicase|helicain|protein phosphatase 1, regulatory subunit 25	20201124	-
9606	64795	RMND5A	-	CTLH|GID2|GID2A|RMD5|p44CTLH	MIM:618964|HGNC:HGNC:25850|Ensembl:ENSG00000153561	2	2p11.2	required for meiotic nuclear division 5 homolog A	protein-coding	RMND5A	required for meiotic nuclear division 5 homolog A	O	E3 ubiquitin-protein transferase RMND5A|44-kD protein coding for CTLH motif|C-terminal to LisH motif, 44 kDa|GID complex subunit 2 homolog A|protein RMD5 homolog A	20201124	-
9606	64798	DEPTOR	-	DEP.6|DEPDC6	MIM:612974|HGNC:HGNC:22953|Ensembl:ENSG00000155792	8	8q24.12	DEP domain containing MTOR interacting protein	protein-coding	DEPTOR	DEP domain containing MTOR interacting protein	O	DEP domain-containing mTOR-interacting protein|DEP domain containing 6|DEP domain-containing protein 6	20201213	-
9606	64799	IQCH	-	NYDSP5	MIM:612523|HGNC:HGNC:25721|Ensembl:ENSG00000103599	15	15q23	IQ motif containing H	protein-coding	IQCH	IQ motif containing H	O	IQ domain-containing protein H|testis development protein NYD-SP5	20201124	-
9606	64800	EFCAB6	-	DJBP|HSCBCIP1|dJ185D5.1	HGNC:HGNC:24204|Ensembl:ENSG00000186976	22	22q13.2-q13.31	EF-hand calcium binding domain 6	protein-coding	EFCAB6	EF-hand calcium binding domain 6	O	EF-hand calcium-binding domain-containing protein 6|CAP-binding protein complex-interacting protein 1|DJ-1-binding protein|epididymis secretory sperm binding protein	20201124	-
9606	64801	ARV1	-	DEE38|EIEE38	MIM:611647|HGNC:HGNC:29561|Ensembl:ENSG00000173409	1	1q42.2	ARV1 homolog, fatty acid homeostasis modulator	protein-coding	ARV1	ARV1 homolog, fatty acid homeostasis modulator	O	protein ARV1	20201213	-
9606	64802	NMNAT1	-	LCA9|NMNAT|PNAT1	MIM:608700|HGNC:HGNC:17877|Ensembl:ENSG00000173614	1	1p36.22	nicotinamide nucleotide adenylyltransferase 1	protein-coding	NMNAT1	nicotinamide nucleotide adenylyltransferase 1	O	nicotinamide/nicotinic acid mononucleotide adenylyltransferase 1|NMN adenylyltransferase 1|NMN/NaMN adenylyltransferase 1|NaMN adenylyltransferase 1|nicotinamide mononucleotide adenylyltransferase 1|nicotinate-nucleotide adenylyltransferase 1|pyridine nucleotide adenylyltransferase 1	20210103	-
9606	64805	P2RY12	-	ADPG-R|BDPLT8|HORK3|P2T(AC)|P2Y(12)R|P2Y(AC)|P2Y(ADP)|P2Y(cyc)|P2Y12|SP1999	MIM:600515|HGNC:HGNC:18124|Ensembl:ENSG00000169313	3	3q25.1	purinergic receptor P2Y12	protein-coding	P2RY12	purinergic receptor P2Y12	O	P2Y purinoceptor 12|ADP-glucose receptor|G-protein coupled receptor SP1999|Gi-coupled ADP receptor HORK3|P2Y12 platelet ADP receptor|purinergic receptor P2RY12|purinergic receptor P2Y, G-protein coupled, 12|putative G-protein coupled receptor	20201124	-
9606	64806	IL25	-	IL17E	MIM:605658|HGNC:HGNC:13765|Ensembl:ENSG00000166090	14	14q11.2	interleukin 25	protein-coding	IL25	interleukin 25	O	interleukin-25|interleukin-17E	20201213	-
9606	64816	CYP3A43	-	-	MIM:606534|HGNC:HGNC:17450|Ensembl:ENSG00000021461	7	7q22.1	cytochrome P450 family 3 subfamily A member 43	protein-coding	CYP3A43	cytochrome P450 family 3 subfamily A member 43	O	cytochrome P450 3A43|cytochrome P450, family 3, subfamily A, polypeptide 43|cytochrome P450, subfamily IIIA, polypeptide 43	20201124	-
9606	64834	ELOVL1	-	CGI-88|IKSHD|Ssc1	MIM:611813|HGNC:HGNC:14418|Ensembl:ENSG00000066322	1	1p34.2	ELOVL fatty acid elongase 1	protein-coding	ELOVL1	ELOVL fatty acid elongase 1	O	elongation of very long chain fatty acids protein 1|3-keto acyl-CoA synthase ELOVL1|ELOVL FA elongase 1|elongation of very long chain fatty acids (FEN1/Elo2, SUR4/Elo3, yeast)-like 1|very long chain 3-ketoacyl-CoA synthase 1|very long chain 3-oxoacyl-CoA synthase 1	20210123	-
9606	64837	KLC2	-	-	MIM:611729|HGNC:HGNC:20716|Ensembl:ENSG00000174996	11	11q13.2	kinesin light chain 2	protein-coding	KLC2	kinesin light chain 2	O	kinesin light chain 2|KLC 2	20201124	-
9606	64838	FNDC4	-	FRCP1	MIM:611905|HGNC:HGNC:20239|Ensembl:ENSG00000115226	2	2p23.3	fibronectin type III domain containing 4	protein-coding	FNDC4	fibronectin type III domain containing 4	O	fibronectin type III domain-containing protein 4|fibronectin type III repeat-containing protein 1	20201124	-
9606	64839	FBXL17	-	FBXO13|Fbl17|Fbx13	MIM:609083|HGNC:HGNC:13615|Ensembl:ENSG00000145743	5	5q21.3	F-box and leucine rich repeat protein 17	protein-coding	FBXL17	F-box and leucine rich repeat protein 17	O	F-box/LRR-repeat protein 17|F-box only protein 13	20201220	-
9606	64840	PORCN	-	DHOF|FODH|MG61|PORC|PPN	MIM:300651|HGNC:HGNC:17652|Ensembl:ENSG00000102312	X	Xp11.23	porcupine O-acyltransferase	protein-coding	PORCN	porcupine O-acyltransferase	O	protein-serine O-palmitoleoyltransferase porcupine|porcupine homolog|probable protein-cysteine N-palmitoyltransferase porcupine	20201213	-
9606	64841	GNPNAT1	-	GNA1|GNPNAT|Gpnat1	MIM:616510|HGNC:HGNC:19980|Ensembl:ENSG00000100522	14	14q22.1	glucosamine-phosphate N-acetyltransferase 1	protein-coding	GNPNAT1	glucosamine-phosphate N-acetyltransferase 1	O	glucosamine 6-phosphate N-acetyltransferase|phosphoglucosamine acetylase|phosphoglucosamine transacetylase	20201213	-
9606	64843	ISL2	-	-	MIM:609481|HGNC:HGNC:18524|Ensembl:ENSG00000159556	15	15q24.3	ISL LIM homeobox 2	protein-coding	ISL2	ISL LIM homeobox 2	O	insulin gene enhancer protein ISL-2|ISL2 transcription factor, LIM/homeodomain, (islet-2)|islet-2	20201213	-
9606	64844	MARCHF7	-	AXO|AXOT|MARCH-VII|MARCH7|RNF177	MIM:613334|HGNC:HGNC:17393|Ensembl:ENSG00000136536	2	2q24.2	membrane associated ring-CH-type finger 7	protein-coding	MARCHF7	membrane associated ring-CH-type finger 7	O	E3 ubiquitin-protein ligase MARCHF7|E3 ubiquitin-protein ligase MARCH7|RING finger protein 177|RING-type E3 ubiquitin transferase MARCH7|RING-type E3 ubiquitin transferase MARCHF7|axotrophin|membrane associated ring finger 7|membrane-associated RING finger protein 7|membrane-associated RING-CH protein VII|membrane-associated ring finger (C3HC4) 7, E3 ubiquitin protein ligase	20201217	-
9606	64847	SPATA20	-	HEL-S-98|SSP411|Tisp78	MIM:613939|HGNC:HGNC:26125|Ensembl:ENSG00000006282	17	17q21.33	spermatogenesis associated 20	protein-coding	SPATA20	spermatogenesis associated 20	O	spermatogenesis-associated protein 20|epididymis secretory protein Li 98|sperm protein SSP411|sperm-specific protein 411|transcript increased in spermiogenesis 78	20201124	-
9606	64848	YTHDC2	-	CAHL|hYTHDC2	MIM:616530|HGNC:HGNC:24721|Ensembl:ENSG00000047188	5	5q22.2	YTH domain containing 2	protein-coding	YTHDC2	YTH domain containing 2	O	3'-5' RNA helicase YTHDC2|CsA-associated helicase-like protein|probable ATP-dependent RNA helicase YTHDC2	20210103	-
9606	64849	SLC13A3	-	ARLIAK|NADC3|SDCT2	MIM:606411|HGNC:HGNC:14430|Ensembl:ENSG00000158296	20	20q13.12	solute carrier family 13 member 3	protein-coding	SLC13A3	solute carrier family 13 member 3	O	solute carrier family 13 member 3|Na(+)/dicarboxylate cotransporter 3|hNaDC3|naDC-3|sodium-dependent high affinity dicarboxylate transporter 3	20210123	-
9606	64850	ETNPPL	-	AGXT2L1	MIM:614682|HGNC:HGNC:14404|Ensembl:ENSG00000164089	4	4q25	ethanolamine-phosphate phospho-lyase	protein-coding	ETNPPL	ethanolamine-phosphate phospho-lyase	O	ethanolamine-phosphate phospho-lyase|alanine--glyoxylate aminotransferase 2-like 1	20201206	-
9606	64851	AD6	-	-	MIM:605526	10	10q	Alzheimer disease 6	unknown	-	-	-	-	20170408	-
9606	64852	TUT1	-	PAPD2|RBM21|STARPAP|TENT1|TUTase|URLC6	MIM:610641|HGNC:HGNC:26184|Ensembl:ENSG00000149016|Ensembl:ENSG00000255508	11	11q12.3	terminal uridylyl transferase 1, U6 snRNA-specific	protein-coding	TUT1	terminal uridylyl transferase 1, U6 snRNA-specific	O	speckle targeted PIP5K1A-regulated poly(A) polymerase|PAP-associated domain-containing 2|RNA uridylyltransferase|RNA-binding motif protein 21|RNA-binding protein 21|TUTase 6|U6 snRNA-specific terminal uridylyltransferase 1|U6-TUTase|nuclear speckle targeted phosphatidylinositol 4-phosphate 5-kinase type I-alpha regulated-poly(A) polymerase|nuclear speckle-targeted PIPK1A-regulated-poly(A) polymerase|poly(A) polymerase associated domain containing 2|star-PAP|up-regulated in lung cancer 6	20201124	-
9606	64853	AIDA	-	C1orf80	MIM:612375|HGNC:HGNC:25761|Ensembl:ENSG00000186063	1	1q41	axin interactor, dorsalization associated	protein-coding	AIDA	axin interactor, dorsalization associated	O	axin interactor, dorsalization-associated protein|axin interaction partner and dorsalization antagonist	20201206	-
9606	64854	USP46	-	-	MIM:612849|HGNC:HGNC:20075|Ensembl:ENSG00000109189	4	4q12	ubiquitin specific peptidase 46	protein-coding	USP46	ubiquitin specific peptidase 46	O	ubiquitin carboxyl-terminal hydrolase 46|deubiquitinating enzyme 46|ubiquitin thioesterase 46|ubiquitin thiolesterase 46|ubiquitin-specific-processing protease 46	20201213	-
9606	64855	NIBAN2	-	C9orf88|FAM129B|MEG-3|MINERVA|OC58|bA356B19.6	MIM:614045|HGNC:HGNC:25282|Ensembl:ENSG00000136830	9	9q34.11	niban apoptosis regulator 2	protein-coding	NIBAN2	niban apoptosis regulator 2	O	protein Niban 2|family with sequence similarity 129 member B|melanoma invasion by ERK|niban-like protein 1	20201206	-
9606	64856	VWA1	-	WARP	MIM:611901|HGNC:HGNC:30910|Ensembl:ENSG00000179403	1	1p36.33	von Willebrand factor A domain containing 1	protein-coding	VWA1	von Willebrand factor A domain containing 1	O	von Willebrand factor A domain-containing protein 1|von Willebrand factor A domain-related protein	20201124	-
9606	64857	PLEKHG2	-	ARHGEF42|CLG|CTB-60E11.4|LDAMD	MIM:611893|HGNC:HGNC:29515|Ensembl:ENSG00000090924	19	19q13.2	pleckstrin homology and RhoGEF domain containing G2	protein-coding	PLEKHG2	pleckstrin homology and RhoGEF domain containing G2	O	pleckstrin homology domain-containing family G member 2|PH domain-containing family G member 2|common-site lymphoma/leukemia guanine nucleotide exchange factor|pleckstrin homology domain containing, family G (with RhoGef domain) member 2	20201213	-
9606	64858	DCLRE1B	-	APOLLO|SNM1B|SNMIB	MIM:609683|HGNC:HGNC:17641|Ensembl:ENSG00000118655	1	1p13.2	DNA cross-link repair 1B	protein-coding	DCLRE1B	DNA cross-link repair 1B	O	5' exonuclease Apollo|DNA cross-link repair 1B (PSO2 homolog, S. cerevisiae)|PSO2 homolog|SNM1 homolog B	20201124	-
9606	64859	NABP1	-	OBFC2A|SOSS-B2|SSB2	MIM:612103|HGNC:HGNC:26232|Ensembl:ENSG00000173559	2	2q32.3	nucleic acid binding protein 1	protein-coding	NABP1	nucleic acid binding protein 1	O	SOSS complex subunit B2|oligonucleotide/oligosaccharide-binding fold containing 2A|oligonucleotide/oligosaccharide-binding fold-containing protein 2A|sensor of single-strand DNA complex subunit B2|sensor of ssDNA subunit B2|single-stranded DNA-binding protein 2	20201213	-
9606	64860	ARMCX5	-	GASP5	MIM:301047|HGNC:HGNC:25772|Ensembl:ENSG00000125962	X	Xq22.1	armadillo repeat containing X-linked 5	protein-coding	ARMCX5	armadillo repeat containing X-linked 5	O	armadillo repeat-containing X-linked protein 5	20201124	-
9606	64863	METTL4	-	HsT661	HGNC:HGNC:24726|Ensembl:ENSG00000101574	18	18p11.32	methyltransferase like 4	protein-coding	METTL4	methyltransferase like 4	O	N(6)-adenine-specific methyltransferase METTL4|N(6)-adenine-specific DNA methyltransferase METTL4|methyltransferase-like protein 4|snRNA (2'-O-methyladenosine-N(6)-)-methyltransferase METTL4	20201124	-
9606	64864	RFX7	-	RFXDC2	MIM:612660|HGNC:HGNC:25777|Ensembl:ENSG00000181827	15	15q21.3	regulatory factor X7	protein-coding	RFX7	regulatory factor X7	O	DNA-binding protein RFX7|regulatory factor X domain containing 2|regulatory factor X domain-containing protein 2|regulatory factor X, 7	20201213	-
9606	64866	CDCP1	-	CD318|SIMA135|TRASK	MIM:611735|HGNC:HGNC:24357|Ensembl:ENSG00000163814	3	3p21.31	CUB domain containing protein 1	protein-coding	CDCP1	CUB domain containing protein 1	O	CUB domain-containing protein 1|membrane glycoprotein gp140|subtractive immunization M plus HEp3-associated 135 kDa protein|transmembrane and associated with src kinases	20201124	-
9606	64881	PCDH20	-	PCDH13	MIM:614449|HGNC:HGNC:14257|Ensembl:ENSG00000280165	13	13q21.2	protocadherin 20	protein-coding	PCDH20	protocadherin 20	O	protocadherin-20|protocadherin 13	20201124	-
9606	64895	PAPOLG	-	-	MIM:616865|HGNC:HGNC:14982|Ensembl:ENSG00000115421	2	2p16.1	poly(A) polymerase gamma	protein-coding	PAPOLG	poly(A) polymerase gamma	O	poly(A) polymerase gamma|PAP-gamma|SRP RNA 3' adenylating enzyme/pap2|SRP RNA 3'-adenylating enzyme|SRP RNA-adenylating enzyme|neo-PAP|neo-poly(A) polymerase|nuclear poly(A) polymerase gamma|polynucleotide adenylyltransferase gamma|signal recognition particle RNA-adenylating enzyme	20201124	-
9606	64897	C12orf43	-	Custos	HGNC:HGNC:25719|Ensembl:ENSG00000157895	12	12q24.31	chromosome 12 open reading frame 43	protein-coding	C12orf43	chromosome 12 open reading frame 43	O	protein CUSTOS|uncharacterized protein C12orf43	20201124	-
9606	64900	LPIN3	-	LIPN3L|SMP2|dJ620E11.2	MIM:605520|HGNC:HGNC:14451|Ensembl:ENSG00000132793	20	20q12	lipin 3	protein-coding	LPIN3	lipin 3	O	phosphatidate phosphatase LPIN3	20201206	-
9606	64901	RANBP17	-	-	MIM:606141|HGNC:HGNC:14428|Ensembl:ENSG00000204764	5	5q35.1	RAN binding protein 17	protein-coding	RANBP17	RAN binding protein 17	O	ran-binding protein 17	20201213	-
9606	64902	AGXT2	-	AGT2|BAIBA|DAIBAT	MIM:612471|HGNC:HGNC:14412|Ensembl:ENSG00000113492	5	5p13.2	alanine--glyoxylate aminotransferase 2	protein-coding	AGXT2	alanine--glyoxylate aminotransferase 2	O	alanine--glyoxylate aminotransferase 2, mitochondrial|(R)-3-amino-2-methylpropionate--pyruvate transaminase|beta-ALAAT II|beta-alanine-pyruvate aminotransferase	20201124	-
9606	64919	BCL11B	-	ATL1|ATL1-alpha|ATL1-beta|ATL1-delta|ATL1-gamma|CTIP-2|CTIP2|IDDFSTA|IMD49|RIT1|ZNF856B|hRIT1-alpha	MIM:606558|HGNC:HGNC:13222|Ensembl:ENSG00000127152	14	14q32.2	BAF chromatin remodeling complex subunit BCL11B	protein-coding	BCL11B	BAF chromatin remodeling complex subunit BCL11B	O	B-cell lymphoma/leukemia 11B|B cell CLL/lymphoma 11B|B-cell CLL/lymphoma 11B (zinc finger protein)|B-cell CLL/lymphoma 11B/T-cell receptor delta constant region fusion protein|B-cell lymphoma/leukaemia 11B|BCL-11B|BCL11B, BAF complex component|BCL11B/TRDC fusion|COUP-TF-interacting protein 2|hRit1|radiation-induced tumor suppressor gene 1 protein|zinc finger protein hRit1 alpha	20210123	-
9606	64921	CASD1	-	C7orf12|NBLA04196|SOAT	MIM:611686|HGNC:HGNC:16014|Ensembl:ENSG00000127995	7	7q21.3	CAS1 domain containing 1	protein-coding	CASD1	CAS1 domain containing 1	O	N-acetylneuraminate 9-O-acetyltransferase|CAS1 domain-containing protein 1|O-acetyltransferase|WUGSC:H_GS542D18.2|sialate O-acetyltransferase	20201124	-
9606	64922	LRRC19	-	-	MIM:619068|HGNC:HGNC:23379|Ensembl:ENSG00000184434	9	9p21.2	leucine rich repeat containing 19	protein-coding	LRRC19	leucine rich repeat containing 19	O	leucine-rich repeat-containing protein 19	20201124	-
9606	64924	SLC30A5	-	ZNT5|ZNTL1|ZTL1|ZnT-5	MIM:607819|HGNC:HGNC:19089|Ensembl:ENSG00000145740	5	5q13.1-q13.2	solute carrier family 30 member 5	protein-coding	SLC30A5	solute carrier family 30 member 5	O	zinc transporter 5|solute carrier family 30 (zinc transporter), member 5|zinc transporter ZTL1|znT-like transporter 1	20201206	-
9606	64925	CCDC71	-	-	HGNC:HGNC:25760|Ensembl:ENSG00000177352	3	3p21.31	coiled-coil domain containing 71	protein-coding	CCDC71	coiled-coil domain containing 71	O	coiled-coil domain-containing protein 71|2600016J21Rik	20201124	-
9606	64926	RASAL3	-	-	MIM:616561|HGNC:HGNC:26129|Ensembl:ENSG00000105122	19	19p13.12	RAS protein activator like 3	protein-coding	RASAL3	RAS protein activator like 3	O	RAS protein activator like-3	20201124	-
9606	64927	TTC23	-	HCC-8	HGNC:HGNC:25730|Ensembl:ENSG00000103852	15	15q26.3	tetratricopeptide repeat domain 23	protein-coding	TTC23	tetratricopeptide repeat domain 23	O	tetratricopeptide repeat protein 23|TPR repeat protein 23|cervical cancer proto-oncogene 8 protein	20201124	-
9606	64928	MRPL14	-	L14mt|L32mt|MRP-L14|MRP-L32|MRPL32|RMPL32|RPML32	MIM:611827|HGNC:HGNC:14279|Ensembl:ENSG00000180992	6	6p21.1	mitochondrial ribosomal protein L14	protein-coding	MRPL14	mitochondrial ribosomal protein L14	O	39S ribosomal protein L14, mitochondrial|39S ribosomal protein L32, mitochondrial|mitochondrial large ribosomal subunit protein uL14m	20201206	-
9606	64939	SMNP	-	-	Ensembl:ENSG00000237434	9	9p21.3	survival of motor neuron 1, telomeric pseudogene	pseudo	-	-	-	-	20201124	-
9606	64940	STAG3L4	-	STAG3L4P	HGNC:HGNC:33887|Ensembl:ENSG00000106610	7	7q11.21	stromal antigen 3-like 4 (pseudogene)	pseudo	STAG3L4	stromal antigen 3-like 4 (pseudogene)	O	STAG3-like protein 4|stromal antigen 3 pseudogene	20201124	-
9606	64943	NT5DC2	-	-	HGNC:HGNC:25717|Ensembl:ENSG00000168268	3	3p21.1	5'-nucleotidase domain containing 2	protein-coding	NT5DC2	5'-nucleotidase domain containing 2	O	5'-nucleotidase domain-containing protein 2	20201124	-
9606	64946	CENPH	-	-	MIM:605607|HGNC:HGNC:17268|Ensembl:ENSG00000153044	5	5q13.2	centromere protein H	protein-coding	CENPH	centromere protein H	O	centromere protein H|CENP-H|interphase centromere complex protein 35|kinetochore protein CENP-H	20201213	-
9606	64949	MRPS26	-	C20orf193|GI008|MRP-S13|MRP-S26|MRPS13|NY-BR-87|RPMS13|dJ534B8.3	MIM:611988|HGNC:HGNC:14045|Ensembl:ENSG00000125901	20	20p13	mitochondrial ribosomal protein S26	protein-coding	MRPS26	mitochondrial ribosomal protein S26	O	28S ribosomal protein S26, mitochondrial|28S ribosomal protein S13, mitochondrial|S13mt|S26mt|mitochondrial small ribosomal subunit protein mS26|serologically defined breast cancer antigen NY-BR-87	20210103	-
9606	64951	MRPS24	-	HSPC335|MRP-S24|S24mt|bMRP-47|bMRP47	MIM:611986|HGNC:HGNC:14510|Ensembl:ENSG00000062582	7	7p13	mitochondrial ribosomal protein S24	protein-coding	MRPS24	mitochondrial ribosomal protein S24	O	28S ribosomal protein S24, mitochondrial|mitochondrial 28S ribosomal protein S24|mitochondrial small ribosomal subunit protein uS3m	20210103	-
9606	64960	MRPS15	-	DC37|MPR-S15|RPMS15|S15mt	MIM:611979|HGNC:HGNC:14504|Ensembl:ENSG00000116898	1	1p34.3	mitochondrial ribosomal protein S15	protein-coding	MRPS15	mitochondrial ribosomal protein S15	O	28S ribosomal protein S15, mitochondrial|MRP-S15|mitochondrial small ribosomal subunit protein uS15m	20210103	-
9606	64963	MRPS11	-	HCC-2|MRP-S11|S11mt	MIM:611977|HGNC:HGNC:14050|Ensembl:ENSG00000181991	15	15q25.3	mitochondrial ribosomal protein S11	protein-coding	MRPS11	mitochondrial ribosomal protein S11	O	28S ribosomal protein S11, mitochondrial|cervical cancer proto-oncogene 2 protein|mitochondrial small ribosomal subunit protein uS11m	20210103	-
9606	64965	MRPS9	-	MRP-S9|RPMS9|S9mt	MIM:611975|HGNC:HGNC:14501|Ensembl:ENSG00000135972	2	2q12.1	mitochondrial ribosomal protein S9	protein-coding	MRPS9	mitochondrial ribosomal protein S9	O	28S ribosomal protein S9, mitochondrial|mitochondrial small ribosomal subunit protein uS9m	20210103	-
9606	64968	MRPS6	-	C21orf101|MRP-S6|RPMS6|S6mt	MIM:611973|HGNC:HGNC:14051|Ensembl:ENSG00000243927	21	21q22.11	mitochondrial ribosomal protein S6	protein-coding	MRPS6	mitochondrial ribosomal protein S6	O	28S ribosomal protein S6, mitochondrial|mitochondrial small ribosomal subunit protein bS6m	20210103	-
9606	64969	MRPS5	-	MRP-S5|S5mt	MIM:611972|HGNC:HGNC:14498|Ensembl:ENSG00000144029	2	2q11.1	mitochondrial ribosomal protein S5	protein-coding	MRPS5	mitochondrial ribosomal protein S5	O	28S ribosomal protein S5, mitochondrial|mitochondrial 28S ribosomal protein S5|mitochondrial small ribosomal subunit protein uS5m	20210103	-
9606	64975	MRPL41	-	BMRP|MRP-L27|MRPL27|PIG3|RPML27	MIM:611846|HGNC:HGNC:14492|Ensembl:ENSG00000182154	9	9q34.3	mitochondrial ribosomal protein L41	protein-coding	MRPL41	mitochondrial ribosomal protein L41	O	39S ribosomal protein L41, mitochondrial|39S ribosomal protein L27 homolog|L41mt|MRP-L27 homolog|MRP-L41|bcl-2-interacting mitochondrial ribosomal protein L41|cell proliferation-inducing gene 3 protein|mitochondrial large ribosomal subunit protein mL41|proliferation-inducing gene 3	20210103	-
9606	64976	MRPL40	-	L40mt|MRP-L22|MRP-L40|MRPL22|NLVCF|URIM	MIM:605089|HGNC:HGNC:14491|Ensembl:ENSG00000185608	22	22q11.21	mitochondrial ribosomal protein L40	protein-coding	MRPL40	mitochondrial ribosomal protein L40	O	39S ribosomal protein L40, mitochondrial|mitochondrial large ribosomal subunit protein mL40|nuclear localization signal-containing protein deleted in velocardiofacial syndrome|up-regulated in metastasis	20201206	-
9606	64978	MRPL38	-	HSPC262|L38MT|MRP-L3|MRP-L38|RPML3	MIM:611844|HGNC:HGNC:14033|Ensembl:ENSG00000204316	17	17q25.1	mitochondrial ribosomal protein L38	protein-coding	MRPL38	mitochondrial ribosomal protein L38	O	39S ribosomal protein L38, mitochondrial|mitochondrial large ribosomal subunit protein mL38	20201124	-
9606	64979	MRPL36	-	BRIP1|L36mt|MRP-L36|PRPL36|RPMJ	MIM:611842|HGNC:HGNC:14490|Ensembl:ENSG00000171421	5	5p15.33	mitochondrial ribosomal protein L36	protein-coding	MRPL36	mitochondrial ribosomal protein L36	O	39S ribosomal protein L36, mitochondrial|BRCA1-interacting protein 1|mitochondrial large ribosomal subunit protein bL36m|putative BRCA1-interacting protein	20201124	-
9606	64981	MRPL34	-	L34mt	MIM:611840|HGNC:HGNC:14488|Ensembl:ENSG00000130312	19	19p13.11	mitochondrial ribosomal protein L34	protein-coding	MRPL34	mitochondrial ribosomal protein L34	O	39S ribosomal protein L34, mitochondrial|MRP-L34|mitochondrial large ribosomal subunit protein bL34m	20201124	-
9606	64983	MRPL32	-	HSPC283|L32mt|MRP-L32|bMRP-59b	MIM:611839|HGNC:HGNC:14035|Ensembl:ENSG00000106591	7	7p14.1	mitochondrial ribosomal protein L32	protein-coding	MRPL32	mitochondrial ribosomal protein L32	O	39S ribosomal protein L32, mitochondrial|mitochondrial large ribosomal subunit protein bL32m	20201124	-
9606	65003	MRPL11	-	CGI-113|L11MT|MRP-L11	MIM:611826|HGNC:HGNC:14042|Ensembl:ENSG00000174547	11	11q13.2	mitochondrial ribosomal protein L11	protein-coding	MRPL11	mitochondrial ribosomal protein L11	O	39S ribosomal protein L11, mitochondrial|mitochondrial large ribosomal subunit protein uL11m	20210103	-
9606	65005	MRPL9	-	L9mt	MIM:611824|HGNC:HGNC:14277|Ensembl:ENSG00000143436	1	1q21.3	mitochondrial ribosomal protein L9	protein-coding	MRPL9	mitochondrial ribosomal protein L9	O	39S ribosomal protein L9, mitochondrial|mitochondrial large ribosomal subunit protein bL9m	20201124	-
9606	65008	MRPL1	-	BM022|L1MT|MRP-L1	MIM:611821|HGNC:HGNC:14275|Ensembl:ENSG00000169288	4	4q21.1	mitochondrial ribosomal protein L1	protein-coding	MRPL1	mitochondrial ribosomal protein L1	O	39S ribosomal protein L1, mitochondrial|mitochondrial large ribosomal subunit protein uL1m	20201213	-
9606	65009	NDRG4	-	BDM1|SMAP-8|SMAP8	MIM:614463|HGNC:HGNC:14466|Ensembl:ENSG00000103034	16	16q21	NDRG family member 4	protein-coding	NDRG4	NDRG family member 4	O	protein NDRG4|N-myc downstream-regulated gene 4 protein|brain development-related molecule 1|smooth muscle-associated protein 8|vascular smooth muscle cell-associated protein 8	20210123	-
9606	65010	SLC26A6	-	-	MIM:610068|HGNC:HGNC:14472|Ensembl:ENSG00000225697	3	3p21.31	solute carrier family 26 member 6	protein-coding	SLC26A6	solute carrier family 26 member 6	O	solute carrier family 26 member 6|anion exchange transporter|anion transporter 1|pendrin L1|solute carrier family 26 (anion exchanger), member 6|sulfate anion transporter	20201124	-
9606	65012	SLC26A10	-	-	HGNC:HGNC:14470|Ensembl:ENSG00000135502	12	12q13.3	solute carrier family 26 member 10	pseudo	SLC26A10	solute carrier family 26 member 10	O	-	20201208	-
9606	65014	CMD1K	-	-	MIM:605582	6	6q12-q16	cardiomyopathy, dilated 1K (autosomal dominant)	unknown	-	-	-	-	20191002	-
9606	65018	PINK1	-	BRPK|PARK6	MIM:608309|HGNC:HGNC:14581|Ensembl:ENSG00000158828	1	1p36.12	PTEN induced kinase 1	protein-coding	PINK1	PTEN induced kinase 1	O	serine/threonine-protein kinase PINK1, mitochondrial|PTEN induced putative kinase 1|PTEN-induced putative kinase protein 1|protein kinase BRPK	20210104	-
9606	65055	REEP1	-	C2orf23|HMN5B|SPG31|Yip2a	MIM:609139|HGNC:HGNC:25786|Ensembl:ENSG00000068615	2	2p11.2	receptor accessory protein 1	protein-coding	REEP1	receptor accessory protein 1	O	receptor expression-enhancing protein 1|spastic paraplegia 31 protein	20201217	-
9606	65056	GPBP1	-	GPBP|SSH6|VASCULIN	MIM:608412|HGNC:HGNC:29520|Ensembl:ENSG00000062194	5	5q11.2	GC-rich promoter binding protein 1	protein-coding	GPBP1	GC-rich promoter binding protein 1	O	vasculin|vascular wall-linked protein	20201124	-
9606	65057	ACD	-	PIP1|PTOP|TINT1|TPP1	MIM:609377|HGNC:HGNC:25070|Ensembl:ENSG00000102977	16	16q22.1	ACD shelterin complex subunit and telomerase recruitment factor	protein-coding	ACD	ACD shelterin complex subunit and telomerase recruitment factor	O	adrenocortical dysplasia protein homolog|POT1 and TIN2-interacting protein|TIN2 interacting protein 1|adrenocortical dysplasia homolog	20201213	-
9606	65059	RAPH1	-	ALS2CR18|ALS2CR9|LPD|PREL-2|PREL2|RMO1|RalGDS/AF-6	MIM:609035|HGNC:HGNC:14436|Ensembl:ENSG00000173166	2	2q33.2	Ras association (RalGDS/AF-6) and pleckstrin homology domains 1	protein-coding	RAPH1	Ras association (RalGDS/AF-6) and pleckstrin homology domains 1	O	ras-associated and pleckstrin homology domains-containing protein 1|amyotrophic lateral sclerosis 2 (juvenile) chromosome region, candidate 18|amyotrophic lateral sclerosis 2 (juvenile) chromosome region, candidate 9|lamellipodin|proline-rich EVH1 ligand 2	20201213	-
9606	65061	CDK15	-	ALS2CR7|PFTAIRE2|PFTK2	MIM:616147|HGNC:HGNC:14434|Ensembl:ENSG00000138395	2	2q33.1	cyclin dependent kinase 15	protein-coding	CDK15	cyclin dependent kinase 15	O	cyclin-dependent kinase 15|PFTAIRE protein kinase 2|amyotrophic lateral sclerosis 2 (juvenile) chromosome region, candidate 7|amyotrophic lateral sclerosis 2 chromosomal region candidate gene 7 protein|cell division protein kinase 15|serine/threonine protein kinase|serine/threonine-protein kinase ALS2CR7|serine/threonine-protein kinase PFTAIRE-2	20201124	-
9606	65062	TMEM237	-	ALS2CR4|JBTS14	MIM:614423|HGNC:HGNC:14432|Ensembl:ENSG00000155755	2	2q33.1	transmembrane protein 237	protein-coding	TMEM237	transmembrane protein 237	O	transmembrane protein 237|amyotrophic lateral sclerosis 2 (juvenile) chromosome region, candidate 4|amyotrophic lateral sclerosis 2 chromosomal region candidate gene 4 protein	20201124	-
9606	65065	NBEAL1	-	A530083I02Rik|ALS2CR16|ALS2CR17	MIM:609816|HGNC:HGNC:20681|Ensembl:ENSG00000144426	2	2q33.2	neurobeachin like 1	protein-coding	NBEAL1	neurobeachin like 1	O	neurobeachin-like protein 1|amyotrophic lateral sclerosis 2 (juvenile) chromosome region, candidate 16|amyotrophic lateral sclerosis 2 (juvenile) chromosome region, candidate 17|amyotrophic lateral sclerosis 2 chromosomal region candidate gene 16 protein|amyotrophic lateral sclerosis 2 chromosomal region candidate gene 17 protein|beach	20210123	-
9606	65072	CFLAR-AS1	-	ALS2CR10	HGNC:HGNC:14437|Ensembl:ENSG00000226312	2	2q33.1	CFLAR antisense RNA 1	ncRNA	CFLAR-AS1	CFLAR antisense RNA 1	O	CFLAR antisense RNA 1 (non-protein coding)|amyotrophic lateral sclerosis 2 (juvenile) chromosome region, candidate 10	20201124	-
9606	65076	AOMS1	-	SYNX	MIM:605552	3	3q27	Abdominal obesity-metabolic syndrome QTL1	unknown	-	-	-	-	20190816	-
9606	65077	AOMS2	-	-	MIM:605572	17	17p12	abdominal obesity-metabolic syndrome QTL2	unknown	-	-	-	-	20170408	-
9606	65078	RTN4R	-	NGR|NOGOR	MIM:605566|HGNC:HGNC:18601|Ensembl:ENSG00000040608	22	22q11.21	reticulon 4 receptor	protein-coding	RTN4R	reticulon 4 receptor	O	reticulon-4 receptor|Nogo-66 receptor|UNQ330/PRO526|nogo receptor	20201213	-
9606	65080	MRPL44	-	COXPD16|L44MT|MRP-L44	MIM:611849|HGNC:HGNC:16650|Ensembl:ENSG00000135900	2	2q36.1	mitochondrial ribosomal protein L44	protein-coding	MRPL44	mitochondrial ribosomal protein L44	O	39S ribosomal protein L44, mitochondrial|mitochondrial large ribosomal subunit protein mL44	20201213	-
9606	65082	VPS33A	-	MPSPS	MIM:610034|HGNC:HGNC:18179|Ensembl:ENSG00000139719	12	12q24.31	VPS33A core subunit of CORVET and HOPS complexes	protein-coding	VPS33A	VPS33A core subunit of CORVET and HOPS complexes	O	vacuolar protein sorting-associated protein 33A|VPS33A, CORVET/HOPS core subunit|vacuolar protein sorting 33 homolog A|vacuolar protein sorting 33A	20201206	-
9606	65083	NOL6	-	NRAP|UTP22|bA311H10.1	MIM:611532|HGNC:HGNC:19910|Ensembl:ENSG00000165271	9	9p13.3	nucleolar protein 6	protein-coding	NOL6	nucleolar protein 6	O	nucleolar protein 6|nucleolar RNA-associated protein|nucleolar protein 6 (RNA-associated)|nucleolar protein family 6 (RNA-associated)	20201124	-
9606	65084	TMEM135	-	PMP52	MIM:616360|HGNC:HGNC:26167|Ensembl:ENSG00000166575	11	11q14.2	transmembrane protein 135	protein-coding	TMEM135	transmembrane protein 135	O	transmembrane protein 135|peroxisomal membrane protein 52	20201124	-
9606	65094	JMJD4	-	-	HGNC:HGNC:25724|Ensembl:ENSG00000081692	1	1q42.13	jumonji domain containing 4	protein-coding	JMJD4	jumonji domain containing 4	O	2-oxoglutarate and iron-dependent oxygenase JMJD4|2-oxoglutarate- and Fe(II)-dependent oxygenase|C4 lysyl hydroxylase|jmjC domain-containing protein 4|jumonji domain-containing protein 4|lysyl-hydroxylase JMJD4	20210114	-
9606	65095	KRI1	-	-	HGNC:HGNC:25769|Ensembl:ENSG00000129347	19	19p13.2	KRI1 homolog	protein-coding	KRI1	KRI1 homolog	O	protein KRI1 homolog	20210103	-
9606	65108	MARCKSL1	-	F52|MACMARCKS|MLP|MLP1|MRP	MIM:602940|HGNC:HGNC:7142|Ensembl:ENSG00000175130	1	1p35.1	MARCKS like 1	protein-coding	MARCKSL1	MARCKS like 1	O	MARCKS-related protein|MARCKS-like protein 1|mac-MARCKS|macrophage myristoylated alanine-rich C kinase substrate	20201206	-
9606	65109	UPF3B	-	HUPF3B|MRX62|MRX82|MRXS14|RENT3B|UPF3BP1|UPF3BP2|UPF3BP3|UPF3X|Upf3p-X	MIM:300298|HGNC:HGNC:20439|Ensembl:ENSG00000125351	X	Xq24	UPF3B regulator of nonsense mediated mRNA decay	protein-coding	UPF3B	UPF3B regulator of nonsense mediated mRNA decay	O	regulator of nonsense transcripts 3B|UPF3 regulator of nonsense transcripts homolog B|UPF3B pseudogene 1|UPF3B pseudogene 2|UPF3B pseudogene 3|mental retardation, X-linked 62|nonfunctional UPF3B regulator of nonsense mediated mRNA decay|nonsense mRNA reducing factor 3B|up-frameshift suppressor 3 homolog B|up-frameshift suppressor 3 homolog on chromosome X	20210103	-
9606	65110	UPF3A	-	HUPF3A|RENT3A|UPF3	MIM:605530|HGNC:HGNC:20332|Ensembl:ENSG00000169062	13	13q34	UPF3A regulator of nonsense mediated mRNA decay	protein-coding	UPF3A	UPF3A regulator of nonsense mediated mRNA decay	O	regulator of nonsense transcripts 3A|UPF3 regulator of nonsense transcripts homolog A|hUpf3|nonsense mRNA reducing factor 3A|up-frameshift suppressor 3 homolog A	20201124	-
9606	65117	RSRC2	-	-	HGNC:HGNC:30559|Ensembl:ENSG00000111011	12	12q24.31	arginine and serine rich coiled-coil 2	protein-coding	RSRC2	arginine and serine rich coiled-coil 2	O	arginine/serine-rich coiled-coil protein 2|arginine/serine-rich coiled-coil 2	20201124	-
9606	65121	PRAMEF1	-	-	HGNC:HGNC:28840|Ensembl:ENSG00000116721	1	1p36.21	PRAME family member 1	protein-coding	PRAMEF1	PRAME family member 1	O	PRAME family member 1	20201124	-
9606	65122	PRAMEF2	-	DJ845O24.3	HGNC:HGNC:28841|Ensembl:ENSG00000120952	1	1p36.21	PRAME family member 2	protein-coding	PRAMEF2	PRAME family member 2	O	PRAME family member 2	20201124	-
9606	65123	INTS3	-	C1orf193|C1orf60|INT3|SOSS-A|SOSSA	MIM:611347|HGNC:HGNC:26153|Ensembl:ENSG00000143624	1	1q21.3	integrator complex subunit 3	protein-coding	INTS3	integrator complex subunit 3	O	integrator complex subunit 3|SOSS complex subunit A|sensor of single-strand DNA complex subunit A|sensor of ssDNA subunit A	20201213	-
9606	65124	SOWAHC	-	ANKRD57|C2orf26	HGNC:HGNC:26149|Ensembl:ENSG00000198142	2	2q13	sosondowah ankyrin repeat domain family member C	protein-coding	SOWAHC	sosondowah ankyrin repeat domain family member C	O	ankyrin repeat domain-containing protein SOWAHC|ankyrin repeat domain 57|ankyrin repeat domain-containing protein 57|protein sosondowah homolog C	20201124	-
9606	65125	WNK1	-	HSAN2|HSN2|KDP|PPP1R167|PRKWNK1|PSK|p65	MIM:605232|HGNC:HGNC:14540|Ensembl:ENSG00000060237	12	12p13.33	WNK lysine deficient protein kinase 1	protein-coding	WNK1	WNK lysine deficient protein kinase 1	O	serine/threonine-protein kinase WNK1|erythrocyte 65 kDa protein|prostate-derived sterile 20-like kinase|protein kinase with no lysine 1|protein phosphatase 1, regulatory subunit 167|serine/threonine-protein kinase WNK1 1|serine/threonine-protein kinase WNK1 2	20201220	-
9606	65211	FRTS1	-	FRTS|RFS	MIM:134600	-	-	Fanconi renotubular syndrome	unknown	-	-	-	-	20200613	-
9606	65217	PCDH15	-	CDHR15|DFNB23|USH1F	MIM:605514|HGNC:HGNC:14674|Ensembl:ENSG00000150275	10	10q21.1	protocadherin related 15	protein-coding	PCDH15	protocadherin related 15	O	protocadherin-15|cadherin-related family member 15	20201213	-
9606	65220	NADK	-	dJ283E3.1	MIM:611616|HGNC:HGNC:29831|Ensembl:ENSG00000008130	1	1p36.33	NAD kinase	protein-coding	NADK	NAD kinase	O	NAD kinase|poly(P)/ATP NAD kinase	20201124	-
9606	65243	ZFP69B	-	ZKSCAN23B|ZNF643|ZSCAN54B	HGNC:HGNC:28053|Ensembl:ENSG00000187801	1	1p34.2	ZFP69 zinc finger protein B	protein-coding	ZFP69B	ZFP69 zinc finger protein B	O	zinc finger protein 69 homolog B|novel zinc finger protein|zinc finger protein 643|zinc finger protein ZFP69B	20201213	-
9606	65244	SPATS2	-	Nbla00526|P59SCR|SCR59|SPATA10	MIM:611667|HGNC:HGNC:18650|Ensembl:ENSG00000123352	12	12q13.12	spermatogenesis associated serine rich 2	protein-coding	SPATS2	spermatogenesis associated serine rich 2	O	spermatogenesis-associated serine-rich protein 2|putative protein product of Nbla00526|serine-rich spermatocytes and round spermatid 59 kDa protein|serine-rich spermatocytes and round spermatid protein	20201206	-
9606	65245	PSORS7	-	-	MIM:605606	1	1p	psoriasis susceptibility 7	unknown	-	-	-	-	20191002	-
9606	65249	ZSWIM4	-	-	HGNC:HGNC:25704|Ensembl:ENSG00000132003	19	19p13.13-p13.12	zinc finger SWIM-type containing 4	protein-coding	ZSWIM4	zinc finger SWIM-type containing 4	O	zinc finger SWIM domain-containing protein 4	20201124	-
9606	65250	CPLANE1	-	C5orf42|Hug|JBTS17|OFD6	MIM:614571|HGNC:HGNC:25801|Ensembl:ENSG00000197603	5	5p13.2	ciliogenesis and planar polarity effector 1	protein-coding	CPLANE1	ciliogenesis and planar polarity effector 1	O	ciliogenesis and planar polarity effector 1|protein JBTS17|transmembrane protein ENSP00000382582	20201213	-
9606	65251	ZNF649	-	-	MIM:611903|HGNC:HGNC:25741|Ensembl:ENSG00000198093	19	19q13.41	zinc finger protein 649	protein-coding	ZNF649	zinc finger protein 649	O	zinc finger protein 649	20201213	-
9606	65258	MPPE1	-	Cdc1|PGAP5	MIM:611900|HGNC:HGNC:15988|Ensembl:ENSG00000154889	18	18p11.21	metallophosphoesterase 1	protein-coding	MPPE1	metallophosphoesterase 1	O	metallophosphoesterase 1|metallo phosphoesterase|post-GPI attachment to proteins 5|post-GPI attachment to proteins factor 5	20201124	-
9606	65260	COA7	-	C1orf163|RESA1|SCAN3|SELRC1	MIM:615623|HGNC:HGNC:25716|Ensembl:ENSG00000162377	1	1p32.3	cytochrome c oxidase assembly factor 7	protein-coding	COA7	cytochrome c oxidase assembly factor 7	O	cytochrome c oxidase assembly factor 7|Sel1 repeat containing 1|beta-lactamase hcp-like protein|cytochrome c oxidase assembly factor 7 (putative)|epididymis secretory sperm binding protein|hcp beta-lactamase-like protein C1orf163|respiratory chain assembly 1|respiratory chain assembly factor 1|sel1 repeat-containing protein 1	20201124	-
9606	65263	PYCR3	-	PYCRL	MIM:616408|HGNC:HGNC:25846|Ensembl:ENSG00000104524	8	8q24.3	pyrroline-5-carboxylate reductase 3	protein-coding	PYCR3	pyrroline-5-carboxylate reductase 3	O	pyrroline-5-carboxylate reductase 3|P5C reductase 3|P5CR 3|pyrroline-5-carboxylate reductase-like	20210114	-
9606	65264	UBE2Z	-	HOYS7|USE1	MIM:611362|HGNC:HGNC:25847|Ensembl:ENSG00000159202	17	17q21.32	ubiquitin conjugating enzyme E2 Z	protein-coding	UBE2Z	ubiquitin conjugating enzyme E2 Z	O	ubiquitin-conjugating enzyme E2 Z|E2 ubiquitin-conjugating enzyme Z|UBA6-specific enzyme E2|uba6-specific E2 conjugating enzyme 1|ubiquitin carrier protein Z|ubiquitin conjugating enzyme E2Z|ubiquitin-protein ligase Z	20201129	-
9606	65265	C8orf33	-	-	HGNC:HGNC:26104|Ensembl:ENSG00000182307	8	8q24.3	chromosome 8 open reading frame 33	protein-coding	C8orf33	chromosome 8 open reading frame 33	O	UPF0488 protein C8orf33	20210103	-
9606	65266	WNK4	-	PHA2B|PRKWNK4	MIM:601844|HGNC:HGNC:14544|Ensembl:ENSG00000126562	17	17q21.2	WNK lysine deficient protein kinase 4	protein-coding	WNK4	WNK lysine deficient protein kinase 4	O	serine/threonine-protein kinase WNK4|protein kinase lysine-deficient 4|protein kinase with no lysine 4	20201219	-
9606	65267	WNK3	-	PRKWNK3	MIM:300358|HGNC:HGNC:14543|Ensembl:ENSG00000196632	X	Xp11.22	WNK lysine deficient protein kinase 3	protein-coding	WNK3	WNK lysine deficient protein kinase 3	O	serine/threonine-protein kinase WNK3|protein kinase with no lysine 3	20201213	-
9606	65268	WNK2	-	NY-CO-43|P/OKcl.13|PRKWNK2|SDCCAG43	MIM:606249|HGNC:HGNC:14542|Ensembl:ENSG00000165238	9	9q22.31	WNK lysine deficient protein kinase 2	protein-coding	WNK2	WNK lysine deficient protein kinase 2	O	serine/threonine-protein kinase WNK2|antigen NY-CO-43|mitogen-activated protein kinase kinase kinase|protein kinase lysine-deficient 2|protein kinase with no lysine 2|serologically defined colon cancer antigen 43	20201213	-
9606	65944	OR2B8P	-	OR2B8|OR6-10|dJ313I6.4|hs6M1-29P	HGNC:HGNC:13968|Ensembl:ENSG00000182477	6	6p22.1	olfactory receptor family 2 subfamily B member 8 pseudogene	pseudo	OR2B8P	olfactory receptor family 2 subfamily B member 8 pseudogene	O	Olfactory receptor 2B8	20201124	-
9606	65975	STK33	-	-	MIM:607670|HGNC:HGNC:14568|Ensembl:ENSG00000130413	11	11p15.4	serine/threonine kinase 33	protein-coding	STK33	serine/threonine kinase 33	O	serine/threonine-protein kinase 33	20201124	-
9606	65977	PLEKHA3	-	FAPP1	MIM:607774|HGNC:HGNC:14338|Ensembl:ENSG00000116095	2	2q31.2	pleckstrin homology domain containing A3	protein-coding	PLEKHA3	pleckstrin homology domain containing A3	O	pleckstrin homology domain-containing family A member 3|FAPP-1|PH domain-containing family A member 3|four-phosphate-adaptor protein 1|phosphatidylinositol-four-phosphate adapter protein 1|phosphoinositol 4-phosphate adapter protein 1|pleckstrin homology domain containing, family A (phosphoinositide binding specific) member 3	20201124	-
9606	65978	IGSF6-DREV1	-	-	-	16	-	region containing immunoglobulin superfamily, member 6 and DREV1	other	-	-	-	-	20200625	-
9606	65979	PHACTR4	-	PPP1R124	MIM:608726|HGNC:HGNC:25793|Ensembl:ENSG00000204138	1	1p35.3	phosphatase and actin regulator 4	protein-coding	PHACTR4	phosphatase and actin regulator 4	O	phosphatase and actin regulator 4|protein phosphatase 1, regulatory subunit 124	20201124	-
9606	65980	BRD9	-	LAVS3040|PRO9856	MIM:618465|HGNC:HGNC:25818|Ensembl:ENSG00000028310	5	5p15.33	bromodomain containing 9	protein-coding	BRD9	bromodomain containing 9	O	bromodomain-containing protein 9|rhabdomyosarcoma antigen MU-RMS-40.8|sarcoma antigen NY-SAR-29	20201213	-
9606	65981	CAPRIN2	-	C1QDC1|EEG-1|EEG1|RNG140	MIM:610375|HGNC:HGNC:21259|Ensembl:ENSG00000110888	12	12p11.21	caprin family member 2	protein-coding	CAPRIN2	caprin family member 2	O	caprin-2|C1q domain-containing protein 1|RNA granule protein 140|cytoplasmic activation/proliferation-associated protein 2|gastric cancer multidrug resistance-associated protein	20201124	-
9606	65982	ZSCAN18	-	ZNF447	HGNC:HGNC:21037|Ensembl:ENSG00000121413	19	19q13.43	zinc finger and SCAN domain containing 18	protein-coding	ZSCAN18	zinc finger and SCAN domain containing 18	O	zinc finger and SCAN domain-containing protein 18|zinc finger protein 447	20201213	-
9606	65983	GRAMD2B	-	GRAMD3|NS3TP2	HGNC:HGNC:24911|Ensembl:ENSG00000155324	5	5q23.2	GRAM domain containing 2B	protein-coding	GRAMD2B	GRAM domain containing 2B	O	GRAM domain-containing protein 2B|GRAM domain containing 3|GRAM domain-containing protein 3|HCV NS3-transactivated protein 2|hepatitis C virus nonstructural protein 3-transactivating protein 2	20210103	-
9606	65985	AACS	-	ACSF1|SUR-5	MIM:614364|HGNC:HGNC:21298|Ensembl:ENSG00000081760	12	12q24.31	acetoacetyl-CoA synthetase	protein-coding	AACS	acetoacetyl-CoA synthetase	O	acetoacetyl-CoA synthetase|acetoacetate-CoA ligase|acyl-CoA synthetase family member 1|homolog of C. elegans supressor of ras 5 (sur-5)|protein sur-5 homolog	20201124	-
9606	65986	ZBTB10	-	RINZF	MIM:618576|HGNC:HGNC:30953|Ensembl:ENSG00000205189	8	8q21.13	zinc finger and BTB domain containing 10	protein-coding	ZBTB10	zinc finger and BTB domain containing 10	O	zinc finger and BTB domain-containing protein 10|zinc finger protein RIN ZF|zinc finger protein RINZF	20201124	-
9606	65987	KCTD14	-	-	HGNC:HGNC:23295|Ensembl:ENSG00000151364	11	11q14.1	potassium channel tetramerization domain containing 14	protein-coding	KCTD14	potassium channel tetramerization domain containing 14	O	BTB/POZ domain-containing protein KCTD14|potassium channel tetramerisation domain containing 14	20201124	-
9606	65988	ZNF747	-	-	HGNC:HGNC:28350|Ensembl:ENSG00000169955	16	16p11.2	zinc finger protein 747	protein-coding	ZNF747	zinc finger protein 747	O	KRAB domain-containing protein ZNF747	20201124	-
9606	65989	DLK2	-	DLK-2|EGFL9	HGNC:HGNC:21113|Ensembl:ENSG00000171462	6	6p21.1	delta like non-canonical Notch ligand 2	protein-coding	DLK2	delta like non-canonical Notch ligand 2	O	protein delta homolog 2|EGF-like protein 9|EGF-like-domain, multiple 9|delta-like 2 homolog|epidermal growth factor-like protein 9	20201124	-
9606	65990	ANTKMT	-	ANT-KMT|C16orf24|FAM173A	MIM:618566|HGNC:HGNC:14152|Ensembl:ENSG00000103254	16	16p13.3	adenine nucleotide translocase lysine methyltransferase	protein-coding	ANTKMT	adenine nucleotide translocase lysine methyltransferase	O	adenine nucleotide translocase lysine N-methyltransferase|family with sequence similarity 173 member A|protein FAM173A|protein N-lysine methyltransferase FAM173A	20201124	-
9606	65991	FUNDC2	-	DC44|HCBP6|HCC3|PD03104	MIM:301042|HGNC:HGNC:24925|Ensembl:ENSG00000165775	X	Xq28	FUN14 domain containing 2	protein-coding	FUNDC2	FUN14 domain containing 2	O	FUN14 domain-containing protein 2|HCC-3|cervical cancer oncogene 3|cervical cancer proto-oncogene 3 protein|hepatitis C virus core-binding protein 6	20201124	-
9606	65992	DDRGK1	-	C20orf116|SEMDSH|UFBP1|dJ1187M17.3	MIM:616177|HGNC:HGNC:16110|Ensembl:ENSG00000198171	20	20p13	DDRGK domain containing 1	protein-coding	DDRGK1	DDRGK domain containing 1	O	DDRGK domain-containing protein 1|Dashurin|UFM1-binding and PCI domain-containing protein 1|UFM1-binding protein 1 containing a PCI domain	20201206	-
9606	65993	MRPS34	-	COXPD32|MRP-S12|MRP-S34|MRPS12	MIM:611994|HGNC:HGNC:16618|Ensembl:ENSG00000074071	16	16p13.3	mitochondrial ribosomal protein S34	protein-coding	MRPS34	mitochondrial ribosomal protein S34	O	28S ribosomal protein S34, mitochondrial|S34mt|mitochondrial 28S ribosomal protein S34|mitochondrial small ribosomal subunit protein mS34	20210103	-
9606	65996	CENPBD1P1	-	-	HGNC:HGNC:28421|Ensembl:ENSG00000213753	19	19q13.43	CENPB DNA-binding domains containing 1 pseudogene 1	pseudo	CENPBD1P1	CENPB DNA-binding domains containing 1 pseudogene 1	O	CENPBD1 pseudogene 1	20201124	-
9606	65997	RASL11B	-	-	MIM:612404|HGNC:HGNC:23804|Ensembl:ENSG00000128045	4	4q12	RAS like family 11 member B	protein-coding	RASL11B	RAS like family 11 member B	O	ras-like protein family member 11B	20201124	-
9606	65998	ZFTA	-	C11orf95	MIM:615699|HGNC:HGNC:28449|Ensembl:ENSG00000188070	11	11q13.1	zinc finger translocation associated	protein-coding	ZFTA	zinc finger translocation associated	O	uncharacterized protein C11orf95	20210117	-
9606	65999	LRRC61	-	HSPC295	HGNC:HGNC:21704|Ensembl:ENSG00000127399	7	7q36.1	leucine rich repeat containing 61	protein-coding	LRRC61	leucine rich repeat containing 61	O	leucine-rich repeat-containing protein 61	20201124	-
9606	66000	TMEM108	-	CT124|RTLN	MIM:617361|HGNC:HGNC:28451|Ensembl:ENSG00000144868	3	3q22.1	transmembrane protein 108	protein-coding	TMEM108	transmembrane protein 108	O	transmembrane protein 108|cancer/testis antigen 124|retrolinkin	20201124	-
9606	66001	MLVI4	-	-	-	8	8q24	Moloney leukemia virus integration site 4, mouse, homolog of	other	-	-	-	-	20190324	-
9606	66002	CYP4F12	-	CYPIVF12|F22329_1	MIM:611485|HGNC:HGNC:18857|Ensembl:ENSG00000186204	19	19p13.12	cytochrome P450 family 4 subfamily F member 12	protein-coding	CYP4F12	cytochrome P450 family 4 subfamily F member 12	O	cytochrome P450 4F12|cytochrome P450, family 4, subfamily F, polypeptide 12|cytochrome P450, subfamily IVF, polypeptide 12	20210114	-
9606	66004	LYNX1	-	-	MIM:606110|HGNC:HGNC:29604|Ensembl:ENSG00000180155	8	8q24.3	Ly6/neurotoxin 1	protein-coding	LYNX1	Ly6/neurotoxin 1	O	ly-6/neurotoxin-like protein 1|Ly-6 neurotoxin-like protein 1|endogenous prototoxin LYNX1|testicular tissue protein Li 112	20201124	-
9606	66005	CHID1	-	GL008|SI-CLP|SICLP	MIM:615692|HGNC:HGNC:28474|Ensembl:ENSG00000177830	11	11p15.5	chitinase domain containing 1	protein-coding	CHID1	chitinase domain containing 1	O	chitinase domain-containing protein 1|stabilin-1 interacting chitinase-like protein	20201124	-
9606	66008	TRAK2	-	ALS2CR3|CALS-C|GRIF-1|GRIF1|MILT2|OIP98	MIM:607334|HGNC:HGNC:13206|Ensembl:ENSG00000115993	2	2q33.1	trafficking kinesin protein 2	protein-coding	TRAK2	trafficking kinesin protein 2	O	trafficking kinesin-binding protein 2|O-linked N-acetylglucosamine transferase interacting protein 98|amyotrophic lateral sclerosis 2 (juvenile) chromosome region, candidate 3|amyotrophic lateral sclerosis 2 chromosomal region candidate gene 3 protein|gamma-aminobutyric acid(A) receptor-interacting factor|milton homolog 2|trafficking protein, kinesin binding 2	20201124	-
9606	66035	SLC2A11	-	GLUT10|GLUT11	MIM:610367|HGNC:HGNC:14239|Ensembl:ENSG00000133460	22	22q11.23	solute carrier family 2 member 11	protein-coding	SLC2A11	solute carrier family 2 member 11	O	solute carrier family 2, facilitated glucose transporter member 11|facilitative glucose transporter GLUT11|glucose transporter protein 10|glucose transporter protein 11|glucose transporter type 10|glucose transporter type 11|glucose transporter-like protein XI|solute carrier family 2 (facilitated glucose transporter), member 11	20201124	-
9606	66036	MTMR9	-	C8orf9|LIP-STYX|MTMR8	MIM:606260|HGNC:HGNC:14596|Ensembl:ENSG00000104643	8	8p23.1	myotubularin related protein 9	protein-coding	MTMR9	myotubularin related protein 9	O	myotubularin-related protein 9|inactive phosphatidylinositol 3-phosphatase 9|myotubularin related protein 8	20201213	-
9606	66037	BOLL	-	BOULE	MIM:606165|HGNC:HGNC:14273|Ensembl:ENSG00000152430	2	2q33.1	boule homolog, RNA binding protein	protein-coding	BOLL	boule homolog, RNA binding protein	O	protein boule-like|bol, boule-like|boule-like RNA binding protein	20201213	-
9606	78986	DUSP26	-	DSP-4|DUSP24|LDP-4|LDP4|MKP-8|MKP8|NATA1|NEAP|SKRP3	MIM:618368|HGNC:HGNC:28161|Ensembl:ENSG00000133878	8	8p12	dual specificity phosphatase 26	protein-coding	DUSP26	dual specificity phosphatase 26	O	dual specificity protein phosphatase 26|MAP kinase phosphatase 8|Novel amplified gene in thyroid anaplastic cancer|dual specificity phosphatase 26 (putative)|dual specificity phosphatase SKRP3|low-molecular-mass dual-specificity phosphatase 4|mitogen-activated protein kinase phosphatase 8|neuroendocrine-associated phosphatase	20201124	-
9606	78987	CRELD1	-	AVSD2|CIRRIN	MIM:607170|HGNC:HGNC:14630|Ensembl:ENSG00000163703|Ensembl:ENSG00000288550	3	3p25.3	cysteine rich with EGF like domains 1	protein-coding	CRELD1	cysteine rich with EGF like domains 1	O	protein disulfide isomerase CRELD1	20201213	-
9606	78988	MRPL57	-	MRP63|bMRP63	MIM:611997|HGNC:HGNC:14514|Ensembl:ENSG00000173141	13	13q12.11	mitochondrial ribosomal protein L57	protein-coding	MRPL57	mitochondrial ribosomal protein L57	O	ribosomal protein 63, mitochondrial|hMRP63|mitochondrial large ribosomal subunit protein mL63|mitochondrial ribosomal protein 63|mitochondrial ribosomal protein bMRP63	20201124	-
9606	78989	COLEC11	-	3MC2|CL-K1-I|CL-K1-II|CL-K1-IIa|CL-K1-IIb|CLK1	MIM:612502|HGNC:HGNC:17213|Ensembl:ENSG00000118004	2	2p25.3	collectin subfamily member 11	protein-coding	COLEC11	collectin subfamily member 11	O	collectin-11|Collectin K1|collectin kidney protein 1|collectin sub-family member 11	20201124	-
9606	78990	OTUB2	-	C14orf137|OTB2|OTU2	MIM:608338|HGNC:HGNC:20351|Ensembl:ENSG00000089723	14	14q32.12	OTU deubiquitinase, ubiquitin aldehyde binding 2	protein-coding	OTUB2	OTU deubiquitinase, ubiquitin aldehyde binding 2	O	ubiquitin thioesterase OTUB2|OTU domain, ubiquitin aldehyde binding 2|OTU domain-containing ubiquitin aldehyde-binding protein 2|deubiquitinating enzyme OTUB2|otubain-2|ubiquitin-specific protease otubain 2|ubiquitin-specific-processing protease OTUB2	20201227	-
9606	78991	PCYOX1L	-	-	HGNC:HGNC:28477|Ensembl:ENSG00000145882	5	5q32	prenylcysteine oxidase 1 like	protein-coding	PCYOX1L	prenylcysteine oxidase 1 like	O	prenylcysteine oxidase-like	20210114	-
9606	78992	YIPF2	-	FinGER2	MIM:617522|HGNC:HGNC:28476|Ensembl:ENSG00000130733	19	19p13.2	Yip1 domain family member 2	protein-coding	YIPF2	Yip1 domain family member 2	O	protein YIPF2|YIP1 family member 2	20201213	-
9606	78994	PRR14	-	-	MIM:617423|HGNC:HGNC:28458|Ensembl:ENSG00000156858	16	16p11.2	proline rich 14	protein-coding	PRR14	proline rich 14	O	proline-rich protein 14	20201213	-
9606	78995	HROB	-	C17orf53|MCM8IP	MIM:618611|HGNC:HGNC:28460|Ensembl:ENSG00000125319	17	17q21.31	homologous recombination factor with OB-fold	protein-coding	HROB	homologous recombination factor with OB-fold	O	homologous recombination OB-fold protein|MCM8-9-Interacting Protein)|homologous recombincation factor with OB-fold|uncharacterized protein C17orf53	20201124	-
9606	78996	CYREN	-	C7orf49|MRI|MRI-2	MIM:616980|HGNC:HGNC:22432|Ensembl:ENSG00000122783	7	7q33	cell cycle regulator of NHEJ	protein-coding	CYREN	cell cycle regulator of NHEJ	O	cell cycle regulator of non-homologous end joining|modulator of retrovirus infection homolog	20201213	-
9606	78997	GDAP1L1	-	dJ881L22.1|dJ995J12.1.1	HGNC:HGNC:4213|Ensembl:ENSG00000124194	20	20q13.12	ganglioside induced differentiation associated protein 1 like 1	protein-coding	GDAP1L1	ganglioside induced differentiation associated protein 1 like 1	O	ganglioside-induced differentiation-associated protein 1-like 1|GDAP1-L1	20210123	-
9606	78998	RHPN1-AS1	-	C8orf51	HGNC:HGNC:28457|Ensembl:ENSG00000254389	8	8q24.3	RHPN1 antisense RNA 1 (head to head)	ncRNA	RHPN1-AS1	RHPN1 antisense RNA 1 (head to head)	O	RHPN1 antisense RNA 1 (non-protein coding)	20201124	-
9606	78999	LRFN4	-	FIGLER6|SALM3|SALM3.	MIM:612810|HGNC:HGNC:28456|Ensembl:ENSG00000173621	11	11q13.2	leucine rich repeat and fibronectin type III domain containing 4	protein-coding	LRFN4	leucine rich repeat and fibronectin type III domain containing 4	O	leucine-rich repeat and fibronectin type-III domain-containing protein 4|fibronectin type III, immunoglobulin and leucine rich repeat domains 6	20201124	-
9606	79000	AUNIP	-	AIBP|C1orf135	HGNC:HGNC:28363|Ensembl:ENSG00000127423	1	1p36.11	aurora kinase A and ninein interacting protein	protein-coding	AUNIP	aurora kinase A and ninein interacting protein	O	aurora kinase A and ninein-interacting protein|aurora A-binding protein	20201124	-
9606	79001	VKORC1	-	EDTP308|MST134|MST576|VKCFD2|VKOR	MIM:608547|HGNC:HGNC:23663|Ensembl:ENSG00000167397	16	16p11.2	vitamin K epoxide reductase complex subunit 1	protein-coding	VKORC1	vitamin K epoxide reductase complex subunit 1	O	vitamin K epoxide reductase complex subunit 1|phylloquinone epoxide reductase|vitamin K dependent clotting factors deficiency 2|vitamin K1 2,3-epoxide reductase subunit 1|vitamin K1 epoxide reductase (warfarin-sensitive)	20210123	-
9606	79002	TRIR	-	C19orf43|TERCIR|fSAP18	HGNC:HGNC:28424|Ensembl:ENSG00000123144	19	19p13.13	telomerase RNA component interacting RNase	protein-coding	TRIR	telomerase RNA component interacting RNase	O	telomerase RNA component interacting RNase|My029 protein|exoribonuclease TRIR|uncharacterized protein C19orf43	20201124	-
9606	79003	MIS12	-	2510025F08Rik|KNTC2AP|MTW1|hMis12	MIM:609178|HGNC:HGNC:24967|Ensembl:ENSG00000167842	17	17p13.2	MIS12 kinetochore complex component	protein-coding	MIS12	MIS12 kinetochore complex component	O	protein MIS12 homolog|MIS12 homolog|MIS12, MIND kinetochore complex component, homolog|homolog of yeast Mis12	20201124	-
9606	79004	CUEDC2	-	C10orf66|bA18I14.5	MIM:614142|HGNC:HGNC:28352|Ensembl:ENSG00000107874	10	10q24.32	CUE domain containing 2	protein-coding	CUEDC2	CUE domain containing 2	O	CUE domain-containing protein 2	20201213	-
9606	79005	SCNM1	-	-	MIM:608095|HGNC:HGNC:23136|Ensembl:ENSG00000163156	1	1q21.3	sodium channel modifier 1	protein-coding	SCNM1	sodium channel modifier 1	O	sodium channel modifier 1	20210103	-
9606	79006	METRN	-	C16orf23|c380A1.2	MIM:610998|HGNC:HGNC:14151|Ensembl:ENSG00000103260	16	16p13.3	meteorin, glial cell differentiation regulator	protein-coding	METRN	meteorin, glial cell differentiation regulator	O	meteorin	20201124	-
9606	79007	DBNDD1	-	-	HGNC:HGNC:28455|Ensembl:ENSG00000003249	16	16q24.3	dysbindin domain containing 1	protein-coding	DBNDD1	dysbindin domain containing 1	O	dysbindin domain-containing protein 1|dysbindin (dystrobrevin binding protein 1) domain containing 1	20201208	-
9606	79008	SLX1B	-	GIYD2	MIM:615823|HGNC:HGNC:28748|Ensembl:ENSG00000181625	16	16p11.2	SLX1 homolog B, structure-specific endonuclease subunit	protein-coding	SLX1B	SLX1 homolog B, structure-specific endonuclease subunit	O	structure-specific endonuclease subunit SLX1|GIY-YIG domain-containing protein 1|SLX1 structure-specific endonuclease subunit homolog B	20201124	-
9606	79009	DDX50	-	GU2|GUB|RH-II/GuB|mcdrh	MIM:610373|HGNC:HGNC:17906|Ensembl:ENSG00000107625	10	10q22.1	DExD-box helicase 50	protein-coding	DDX50	DExD-box helicase 50	O	ATP-dependent RNA helicase DDX50|DEAD (Asp-Glu-Ala-Asp) box polypeptide 50|DEAD box protein 50|DEAD-box helicase 50|RNA helicase II/Gu beta|gu-beta|malignant cell derived RNA helicase|nucleolar protein GU2	20210103	-
9606	79012	CAMKV	-	1G5|VACAMKL	MIM:614993|HGNC:HGNC:28788|Ensembl:ENSG00000164076	3	3p21.31	CaM kinase like vesicle associated	protein-coding	CAMKV	CaM kinase like vesicle associated	O	caM kinase-like vesicle-associated protein|testis tissue sperm-binding protein Li 52e|vesicle-associated calmodulin-binding protein	20201124	-
9606	79015	LINC01260	-	-	HGNC:HGNC:49900|Ensembl:ENSG00000283440	20	20q13.12	long intergenic non-protein coding RNA 1260	ncRNA	LINC01260	long intergenic non-protein coding RNA 1260	O	-	20201124	-
9606	79016	DDA1	-	C19orf58|PCIA1	HGNC:HGNC:28360|Ensembl:ENSG00000130311	19	19p13.11	DET1 and DDB1 associated 1	protein-coding	DDA1	DET1 and DDB1 associated 1	O	DET1- and DDB1-associated protein 1|cross-immune reaction antigen PCIA1|placenta cross-immune reaction antigen 1	20201206	-
9606	79017	GGCT	-	C7orf24|CRF21|GCTG|GGC	MIM:137170|HGNC:HGNC:21705|Ensembl:ENSG00000006625	7	7p14.3	gamma-glutamylcyclotransferase	protein-coding	GGCT	gamma-glutamylcyclotransferase	O	gamma-glutamylcyclotransferase|cytochrome c-releasing factor 21|gamma -glutamyl cyclotransferase	20210110	-
9606	79018	GID4	-	C17orf39|VID2|VID24	MIM:617699|HGNC:HGNC:28453|Ensembl:ENSG00000141034	17	17p11.2|17p11.2	GID complex subunit 4 homolog	protein-coding	GID4	GID complex subunit 4 homolog	O	glucose-induced degradation protein 4 homolog|GID complex subunit 4, VID24 homolog|vacuolar import and degradation 24|vacuolar import and degradation protein 24 homolog	20201124	-
9606	79019	CENPM	-	C22orf18|CENP-M|PANE1	MIM:610152|HGNC:HGNC:18352|Ensembl:ENSG00000100162	22	22q13.2	centromere protein M	protein-coding	CENPM	centromere protein M	O	centromere protein M|interphase centromere complex protein 39|proliferation-associated nuclear element protein 1	20210123	-
9606	79020	C7orf25	-	-	HGNC:HGNC:21703|Ensembl:ENSG00000136197	7	7p14.1	chromosome 7 open reading frame 25	protein-coding	C7orf25	chromosome 7 open reading frame 25	O	UPF0415 protein C7orf25	20210104	-
9606	79022	TMEM106C	-	-	HGNC:HGNC:28775|Ensembl:ENSG00000134291	12	12q13.11	transmembrane protein 106C	protein-coding	TMEM106C	transmembrane protein 106C	O	transmembrane protein 106C|endoplasmic reticulum membrane protein overexpressed in cancer	20201124	-
9606	79023	NUP37	-	MCPH24|p37	MIM:609264|HGNC:HGNC:29929|Ensembl:ENSG00000075188	12	12q23.2	nucleoporin 37	protein-coding	NUP37	nucleoporin 37	O	nucleoporin Nup37|nucleoporin 37kDa|nup107-160 subcomplex subunit Nup37	20210123	-
9606	79024	SMIM2	-	C13orf44	HGNC:HGNC:28776|Ensembl:ENSG00000139656	13	13q14.11	small integral membrane protein 2	protein-coding	SMIM2	small integral membrane protein 2	O	small integral membrane protein 2	20201124	-
9606	79025	FNDC11	-	C20orf195	HGNC:HGNC:28764|Ensembl:ENSG00000125531	20	20q13.33	fibronectin type III domain containing 11	protein-coding	FNDC11	fibronectin type III domain containing 11	O	fibronectin type III domain-containing protein 11	20201124	-
9606	79026	AHNAK	-	AHNAKRS|PM227	MIM:103390|HGNC:HGNC:347|Ensembl:ENSG00000124942	11	11q12.3	AHNAK nucleoprotein	protein-coding	AHNAK	AHNAK nucleoprotein	O	neuroblast differentiation-associated protein AHNAK|AHNAK-related|desmoyokin	20210103	-
9606	79027	ZNF655	-	VIK|VIK-1	MIM:617891|HGNC:HGNC:30899|Ensembl:ENSG00000197343	7	7q22.1	zinc finger protein 655	protein-coding	ZNF655	zinc finger protein 655	O	zinc finger protein 655|vav-1 interacting Kruppel-like protein	20201206	-
9606	79029	SPATA5L1	-	-	HGNC:HGNC:28762|Ensembl:ENSG00000171763	15	15q21.1	spermatogenesis associated 5 like 1	protein-coding	SPATA5L1	spermatogenesis associated 5 like 1	O	spermatogenesis-associated protein 5-like protein 1	20201213	-
9606	79031	PDCL3	-	HTPHLP|PHLP2A|PHLP3|VIAF|VIAF1	MIM:611678|HGNC:HGNC:28860|Ensembl:ENSG00000115539	2	2q11.2	phosducin like 3	protein-coding	PDCL3	phosducin like 3	O	phosducin-like protein 3|IAP-associated factor VIAF1|VIAF-1|phPL3|viral IAP-associated factor 1	20201124	-
9606	79033	ERI3	-	PINT1|PRNPIP	MIM:609917|HGNC:HGNC:17276|Ensembl:ENSG00000117419	1	1p34.1	ERI1 exoribonuclease family member 3	protein-coding	ERI3	ERI1 exoribonuclease family member 3	O	ERI1 exoribonuclease 3|enhanced RNAi three prime mRNA exonuclease homolog 3|prion interactor 1|prion protein-interacting protein	20201124	-
9606	79034	C7orf26	-	-	HGNC:HGNC:21702|Ensembl:ENSG00000146576	7	7p22.1	chromosome 7 open reading frame 26	protein-coding	C7orf26	chromosome 7 open reading frame 26	O	uncharacterized protein C7orf26	20201124	-
9606	79035	NABP2	-	OBFC2B|SOSS-B1|SSB1|hSSB1	MIM:612104|HGNC:HGNC:28412|Ensembl:ENSG00000139579	12	12q13.3	nucleic acid binding protein 2	protein-coding	NABP2	nucleic acid binding protein 2	O	SOSS complex subunit B1|LP3587|oligonucleotide/oligosaccharide-binding fold containing 2B|oligonucleotide/oligosaccharide-binding fold-containing protein 2B|sensor of single-strand DNA complex subunit B1|sensor of ssDNA subunit B1|single strand DNA-binding protein 1|single-stranded DNA-binding protein 1	20201213	-
9606	79036	KXD1	-	BORCS4|C10orf50|C19orf50|KXDL|MST096|MSTP096	MIM:615178|HGNC:HGNC:28420|Ensembl:ENSG00000105700	19	19p13.11	KxDL motif containing 1	protein-coding	KXD1	KxDL motif containing 1	O	kxDL motif-containing protein 1|BLOC-1 related complex subunit 4|UPF0459 protein C19orf50	20201124	-
9606	79037	PVRIG	-	C7orf15|CD112R	MIM:617012|HGNC:HGNC:32190|Ensembl:ENSG00000213413	7	7q22.1	PVR related immunoglobulin domain containing	protein-coding	PVRIG	PVR related immunoglobulin domain containing	O	transmembrane protein PVRIG|CD112 receptor|nectin-2 receptor|poliovirus receptor related immunoglobulin domain containing|poliovirus receptor-related immunoglobulin domain-containing protein	20201124	-
9606	79038	ZFYVE21	-	HCVP7TP1|ZF21	MIM:613504|HGNC:HGNC:20760|Ensembl:ENSG00000100711	14	14q32.33	zinc finger FYVE-type containing 21	protein-coding	ZFYVE21	zinc finger FYVE-type containing 21	O	zinc finger FYVE domain-containing protein 21|FYVE domain containing 21|HCV p7-transactivated protein 1|zinc finger, FYVE domain containing 21	20201124	-
9606	79039	DDX54	-	DP97	MIM:611665|HGNC:HGNC:20084|Ensembl:ENSG00000123064	12	12q24.13	DEAD-box helicase 54	protein-coding	DDX54	DEAD-box helicase 54	O	ATP-dependent RNA helicase DDX54|ATP-dependent RNA helicase DP97|DEAD (Asp-Glu-Ala-Asp) box polypeptide 54|DEAD box RNA helicase 97 kDa|DEAD box helicase 97 KDa|DEAD box protein 54	20201213	-
9606	79041	TMEM38A	-	TRIC-A|TRICA	MIM:611235|HGNC:HGNC:28462|Ensembl:ENSG00000072954	19	19p13.11	transmembrane protein 38A	protein-coding	TMEM38A	transmembrane protein 38A	O	trimeric intracellular cation channel type A	20201124	-
9606	79042	TSEN34	-	LENG5|PCH2C|SEN34|SEN34L	MIM:608754|HGNC:HGNC:15506|Ensembl:ENSG00000170892	19	19q13.42	tRNA splicing endonuclease subunit 34	protein-coding	TSEN34	tRNA splicing endonuclease subunit 34	O	tRNA-splicing endonuclease subunit Sen34|CTD-3093M3.1|TSEN34 tRNA splicing endonuclease subunit|leukocyte receptor cluster (LRC) member 5|leukocyte receptor cluster member 5|tRNA-intron endonuclease Sen34	20201208	-
9606	79047	KCTD15	-	-	MIM:615240|HGNC:HGNC:23297|Ensembl:ENSG00000153885	19	19q13.11	potassium channel tetramerization domain containing 15	protein-coding	KCTD15	potassium channel tetramerization domain containing 15	O	BTB/POZ domain-containing protein KCTD15|potassium channel tetramerisation domain containing 15|potassium channel tetramerization domain-containing protein 15	20201124	-
9606	79048	SECISBP2	-	SBP2	MIM:607693|HGNC:HGNC:30972|Ensembl:ENSG00000187742	9	9q22.2	SECIS binding protein 2	protein-coding	SECISBP2	SECIS binding protein 2	O	selenocysteine insertion sequence-binding protein 2|Sec insertion sequence-binding protein 2	20201213	-
9606	79050	NOC4L	-	NET49|NOC4|UTP19	MIM:612819|HGNC:HGNC:28461|Ensembl:ENSG00000184967	12	12q24.33	nucleolar complex associated 4 homolog	protein-coding	NOC4L	nucleolar complex associated 4 homolog	O	nucleolar complex protein 4 homolog|NOC4 protein homolog|NOC4-like protein|nucleolar complex-associated protein 4-like protein	20201124	-
9606	79051	RPY	-	-	MIM:400004	Y	-	Retinitis pigmentosa, Y-linked	unknown	-	-	-	-	20190816	-
9606	79052	PTCPRN	-	PRN1	MIM:605642	1	1q21	Papillary thyroid carcinoma with papillary renal neoplasia	unknown	-	-	-	-	20170408	-
9606	79053	ALG8	-	CDG1H|PCLD3	MIM:608103|HGNC:HGNC:23161|Ensembl:ENSG00000159063	11	11q14.1	ALG8 alpha-1,3-glucosyltransferase	protein-coding	ALG8	ALG8 alpha-1,3-glucosyltransferase	O	probable dolichyl pyrophosphate Glc1Man9GlcNAc2 alpha-1,3-glucosyltransferase|HUSSY-02|asparagine-linked glycosylation 8 alpha-13-glucosyltransferase-like protein|asparagine-linked glycosylation 8 homolog (S. cerevisiae, alpha-1,3-glucosyltransferase)|asparagine-linked glycosylation 8 homolog (yeast, alpha-1,3-glucosyltransferase)|asparagine-linked glycosylation 8, alpha-1,3-glucosyltransferase homolog|asparagine-linked glycosylation protein 8 homolog|dol-P-Glc:Glc(1)Man(9)GlcNAc(2)-PP-dolichyl alpha-1,3-glucosyltransferase|dolichyl pyrophosphate Glc1Man9GlcNAc2 alpha-1,3-glucosyltransferase|dolichyl-P-Glc:Glc(1)Man(9)GlcNAc(2)-PP-dolichol alpha- 1->3-glucosyltransferase|dolichyl-P-Glc:Glc1Man9GlcNAc2-PP-dolichyl glucosyltransferase|dolichyl-P-glucose:Glc1Man9GlcNAc2-PP-dolichyl-alpha-1,3-glucosyltransferase	20210123	-
9606	79054	TRPM8	-	LTRPC6|LTrpC-6|TRPP8|trp-p8	MIM:606678|HGNC:HGNC:17961|Ensembl:ENSG00000144481	2	2q37.1	transient receptor potential cation channel subfamily M member 8	protein-coding	TRPM8	transient receptor potential cation channel subfamily M member 8	O	transient receptor potential cation channel subfamily M member 8|TRPM8 cationic channel|transient receptor potential p8|transient receptor potential subfamily M member 8	20210114	-
9606	79055	PSMA2P3	-	PSMA2L	HGNC:HGNC:43834|Ensembl:ENSG00000227890	2	2q33.1	proteasome subunit alpha 2 pseudogene 3	pseudo	PSMA2P3	proteasome subunit alpha 2 pseudogene 3	O	proteasome (prosome, macropain) subunit, alpha type, 2 pseudogene 3	20201124	-
9606	79056	PRRG4	-	PRGP4|TMG4	MIM:611690|HGNC:HGNC:30799|Ensembl:ENSG00000135378	11	11p13	proline rich and Gla domain 4	protein-coding	PRRG4	proline rich and Gla domain 4	O	transmembrane gamma-carboxyglutamic acid protein 4|proline rich Gla (G-carboxyglutamic acid) 4 (transmembrane)|proline-rich Gla protein 4|proline-rich gamma-carboxyglutamic acid protein 4	20201213	-
9606	79057	PRRG3	-	PRGP3|TMG3	MIM:300685|HGNC:HGNC:30798|Ensembl:ENSG00000130032	X	Xq28	proline rich and Gla domain 3	protein-coding	PRRG3	proline rich and Gla domain 3	O	transmembrane gamma-carboxyglutamic acid protein 3|proline rich Gla (G-carboxyglutamic acid) 3 (transmembrane)|proline-rich Gla protein 3|proline-rich gamma-carboxyglutamic acid protein 3	20201124	-
9606	79058	ASPSCR1	-	ASPCR1|ASPL|ASPS|RCC17|TUG|UBXD9|UBXN9	MIM:606236|HGNC:HGNC:13825|Ensembl:ENSG00000169696	17	17q25.3	ASPSCR1 tether for SLC2A4, UBX domain containing	protein-coding	ASPSCR1	ASPSCR1 tether for SLC2A4, UBX domain containing	O	tether containing UBX domain for GLUT4|ASPSCR1, UBX domain containing tether for SLC2A4|UBX domain protein 9|UBX domain-containing protein 9|alveolar soft part sarcoma chromosomal region candidate gene 1 protein|alveolar soft part sarcoma chromosome region, candidate 1|alveolar soft part sarcoma locus|renal cell carcinoma gene on chromosome 17|renal cell carcinoma, papillary, 17|renal papillary cell carcinoma protein 17	20201124	-
9606	79064	TMEM223	-	-	HGNC:HGNC:28464|Ensembl:ENSG00000168569	11	11q12.3	transmembrane protein 223	protein-coding	TMEM223	transmembrane protein 223	O	transmembrane protein 223	20201124	-
9606	79065	ATG9A	-	APG9L1|MGD3208|mATG9	MIM:612204|HGNC:HGNC:22408|Ensembl:ENSG00000198925	2	2q35	autophagy related 9A	protein-coding	ATG9A	autophagy related 9A	O	autophagy-related protein 9A|APG9 autophagy 9-like 1|APG9-like 1|ATG9 autophagy related 9 homolog A|autophagy 9-like 1 protein	20210103	-
9606	79066	METTL16	-	METT10D	HGNC:HGNC:28484|Ensembl:ENSG00000127804	17	17p13.3	methyltransferase like 16	protein-coding	METTL16	methyltransferase like 16	O	RNA N6-adenosine-methyltransferase METTL16|N6-adenosine-methyltransferase METTL16|U6 small nuclear RNA (adenine-(43)-N(6))-methyltransferase|U6 snRNA methyltransferase|methyltransferase 10 domain containing|methyltransferase 10 domain-containing protein|methyltransferase-like protein 16|putative methyltransferase METT10D	20201124	-
9606	79068	FTO	-	ALKBH9|BMIQ14|GDFD	MIM:610966|HGNC:HGNC:24678|Ensembl:ENSG00000140718	16	16q12.2	FTO alpha-ketoglutarate dependent dioxygenase	protein-coding	FTO	FTO alpha-ketoglutarate dependent dioxygenase	O	alpha-ketoglutarate-dependent dioxygenase FTO|AlkB homolog 9|U6 small nuclear RNA (2'-O-methyladenosine-N(6)-)-demethylase FTO|U6 small nuclear RNA N(6)-methyladenosine-demethylase FTO|fat mass and obesity associated|fat mass and obesity-associated protein|m6A(m)-demethylase FTO|mRNA (2'-O-methyladenosine-N(6)-)-demethylase FTO|mRNA N(6)-methyladenosine demethylase FTO|tRNA N1-methyl adenine demethylase FTO	20210118	-
9606	79070	POGLUT2	-	EP58|ERp58|KDEL1|KDELC1	MIM:611613|HGNC:HGNC:19350|Ensembl:ENSG00000134901	13	13q33.1	protein O-glucosyltransferase 2	protein-coding	POGLUT2	protein O-glucosyltransferase 2	O	protein O-glucosyltransferase 2|ER protein 58|KDEL (Lys-Asp-Glu-Leu) containing 1|KDEL motif containing 1|KDEL motif-containing protein 1|endoplasmic reticulum resident protein 58|protein O-xylosyltransferase POGLUT2	20201124	-
9606	79071	ELOVL6	-	FACE|FAE|LCE	MIM:611546|HGNC:HGNC:15829|Ensembl:ENSG00000170522	4	4q25	ELOVL fatty acid elongase 6	protein-coding	ELOVL6	ELOVL fatty acid elongase 6	O	elongation of very long chain fatty acids protein 6|3-keto acyl-CoA synthase ELOVL6|ELOVL FA elongase 6|ELOVL family member 6, elongation of long chain fatty acids (FEN1/Elo2, SUR4/Elo3-like, yeast)|fatty acid elongase 2|fatty acyl-CoA elongase|hELO2|long-chain fatty-acyl elongase|very long chain 3-ketoacyl-CoA synthase 6|very long chain 3-oxoacyl-CoA synthase 6	20201124	-
9606	79072	FASTKD3	-	-	MIM:617530|HGNC:HGNC:28758|Ensembl:ENSG00000124279	5	5p15.31	FAST kinase domains 3	protein-coding	FASTKD3	FAST kinase domains 3	O	FAST kinase domain-containing protein 3, mitochondrial	20201124	-
9606	79073	TMEM109	-	-	HGNC:HGNC:28771|Ensembl:ENSG00000110108	11	11q12.2	transmembrane protein 109	protein-coding	TMEM109	transmembrane protein 109	O	transmembrane protein 109|mg23|mitsugumin-23	20210103	-
9606	79074	C2orf49	-	asw	HGNC:HGNC:28772|Ensembl:ENSG00000135974	2	2q12.2	chromosome 2 open reading frame 49	protein-coding	C2orf49	chromosome 2 open reading frame 49	O	ashwin	20201213	-
9606	79075	DSCC1	-	DCC1	MIM:613203|HGNC:HGNC:24453|Ensembl:ENSG00000136982	8	8q24.12	DNA replication and sister chromatid cohesion 1	protein-coding	DSCC1	DNA replication and sister chromatid cohesion 1	O	sister chromatid cohesion protein DCC1|defective in sister chromatid cohesion 1 homolog|defective in sister chromatid cohesion protein 1 homolog	20201124	-
9606	79077	DCTPP1	-	CDA03|RS21C6|XTP3TPA	MIM:615840|HGNC:HGNC:28777|Ensembl:ENSG00000179958	16	16p11.2	dCTP pyrophosphatase 1	protein-coding	DCTPP1	dCTP pyrophosphatase 1	O	dCTP pyrophosphatase 1|XTP3-transactivated gene A protein|XTP3-transactivated protein A|dCTPase 1|deoxycytidine-triphosphatase 1	20201124	-
9606	79078	C1orf50	-	-	HGNC:HGNC:28795|Ensembl:ENSG00000164008	1	1p34.2	chromosome 1 open reading frame 50	protein-coding	C1orf50	chromosome 1 open reading frame 50	O	uncharacterized protein C1orf50	20201124	-
9606	79080	CCDC86	-	-	MIM:611293|HGNC:HGNC:28359|Ensembl:ENSG00000110104	11	11q12.2	coiled-coil domain containing 86	protein-coding	CCDC86	coiled-coil domain containing 86	O	coiled-coil domain-containing protein 86|cyclon|cytokine-induced protein with coiled-coil domain	20210103	-
9606	79081	LBHD1	-	C11orf48	HGNC:HGNC:28351|Ensembl:ENSG00000162194	11	11q12.3	LBH domain containing 1	protein-coding	LBHD1	LBH domain containing 1	O	LBH domain-containing protein 1	20201124	-
9606	79083	MLPH	-	SLAC2-A	MIM:606526|HGNC:HGNC:29643|Ensembl:ENSG00000115648	2	2q37.3	melanophilin	protein-coding	MLPH	melanophilin	O	melanophilin|exophilin-3|slp homolog lacking C2 domains a|synaptotagmin-like protein 2a	20201213	-
9606	79084	WDR77	-	HKMT1069|MEP-50|MEP50|Nbla10071|p44|p44/Mep50	MIM:611734|HGNC:HGNC:29652|Ensembl:ENSG00000116455	1	1p13.2	WD repeat domain 77	protein-coding	WDR77	WD repeat domain 77	O	methylosome protein 50|WD repeat-containing protein 77|androgen receptor cofactor p44|testis tissue sperm-binding protein Li 44a	20210103	-
9606	79085	SLC25A23	-	APC2|MCSC2|SCaMC-3	MIM:608746|HGNC:HGNC:19375|Ensembl:ENSG00000125648	19	19p13.3	solute carrier family 25 member 23	protein-coding	SLC25A23	solute carrier family 25 member 23	O	calcium-binding mitochondrial carrier protein SCaMC-3|mitochondrial ATP-Mg/Pi carrier protein 2|mitochondrial Ca(2+)-dependent solute carrier protein 2|mitochondrial Ca2+-dependent solute carrier protein 2|short calcium-binding mitochondrial carrier 3|small calcium-binding mitochondrial carrier protein 3|solute carrier family 25 (mitochondrial carrier; phosphate carrier), member 23	20201124	-
9606	79086	SMIM7	-	C19orf42	HGNC:HGNC:28419|Ensembl:ENSG00000214046	19	19p13.11	small integral membrane protein 7	protein-coding	SMIM7	small integral membrane protein 7	O	small integral membrane protein 7|UPF0608 protein C19orf42	20201124	-
9606	79087	ALG12	-	CDG1G|ECM39|PP14673|hALG12	MIM:607144|HGNC:HGNC:19358|Ensembl:ENSG00000182858	22	22q13.33	ALG12 alpha-1,6-mannosyltransferase	protein-coding	ALG12	ALG12 alpha-1,6-mannosyltransferase	O	dol-P-Man:Man(7)GlcNAc(2)-PP-Dol alpha-1,6-mannosyltransferase|asparagine-linked glycosylation 12 homolog (S. cerevisiae, alpha-1,6-mannosyltransferase)|asparagine-linked glycosylation 12 homolog (yeast, alpha-1,6-mannosyltransferase)|asparagine-linked glycosylation 12, alpha-1,6-mannosyltransferase homolog|asparagine-linked glycosylation protein 12 homolog|dol-P-Man dependent alpha-1,6-mannosyltransferase|dolichyl-P-Man:Man(7)GlcNAc(2)-PP-dolichol alpha-1,6-mannosyltransferase|dolichyl-P-Man:Man(7)GlcNAc(2)-PP-dolichyl-alpha-1,6-mannosyltransferase|dolichyl-P-mannose:Man-7-GlcNAc-2-PP-dolichyl-alpha-6-mannosyltransferase|mannosyltransferase ALG12 homolog|membrane protein SB87	20210114	-
9606	79088	ZNF426	-	K-RBP	HGNC:HGNC:20725|Ensembl:ENSG00000130818	19	19p13.2	zinc finger protein 426	protein-coding	ZNF426	zinc finger protein 426	O	zinc finger protein 426|CTC-543D15.7|KSHV RTA binding protein	20201124	-
9606	79089	TMUB2	-	FP2653	HGNC:HGNC:28459|Ensembl:ENSG00000168591	17	17q21.31	transmembrane and ubiquitin like domain containing 2	protein-coding	TMUB2	transmembrane and ubiquitin like domain containing 2	O	transmembrane and ubiquitin-like domain-containing protein 2	20201124	-
9606	79090	TRAPPC6A	-	TRS33	MIM:610396|HGNC:HGNC:23069|Ensembl:ENSG00000007255	19	19q13.32	trafficking protein particle complex 6A	protein-coding	TRAPPC6A	trafficking protein particle complex 6A	O	trafficking protein particle complex subunit 6A|TRAPP complex subunit 6A	20201124	-
9606	79091	METTL22	-	C16orf68	MIM:615261|HGNC:HGNC:28368|Ensembl:ENSG00000067365	16	16p13.2	methyltransferase like 22	protein-coding	METTL22	methyltransferase like 22	O	methyltransferase-like protein 22|LP8272	20201217	-
9606	79092	CARD14	-	BIMP2|CARMA2|PRP|PSORS2|PSS1	MIM:607211|HGNC:HGNC:16446|Ensembl:ENSG00000141527	17	17q25.3	caspase recruitment domain family member 14	protein-coding	CARD14	caspase recruitment domain family member 14	O	caspase recruitment domain-containing protein 14|CARD-containing MAGUK protein 2|bcl10-interacting maguk protein 2	20201220	-
9606	79094	CHAC1	-	-	MIM:614587|HGNC:HGNC:28680|Ensembl:ENSG00000128965	15	15q15.1	ChaC glutathione specific gamma-glutamylcyclotransferase 1	protein-coding	CHAC1	ChaC glutathione specific gamma-glutamylcyclotransferase 1	O	glutathione-specific gamma-glutamylcyclotransferase 1|ChaC, cation transport regulator homolog 1|ChaC, cation transport regulator-like 1|blocks Notch protein|botch|gamma-GCG 1|gamma-GCT acting on glutathione homolog 1	20201124	-
9606	79095	BBLN	-	C9orf16|EST00098	HGNC:HGNC:17823|Ensembl:ENSG00000171159	9	9q34.11	bublin coiled coil protein	protein-coding	BBLN	bublin coiled coil protein	O	UPF0184 protein C9orf16	20201213	-
9606	79096	C11orf49	-	-	HGNC:HGNC:28720|Ensembl:ENSG00000149179	11	11p11.2	chromosome 11 open reading frame 49	protein-coding	C11orf49	chromosome 11 open reading frame 49	O	UPF0705 protein C11orf49	20201206	-
9606	79097	TRIM48	-	RNF101	HGNC:HGNC:19021|Ensembl:ENSG00000150244	11	11q11	tripartite motif containing 48	protein-coding	TRIM48	tripartite motif containing 48	O	tripartite motif-containing protein 48|RING finger protein 101	20201202	-
9606	79098	C1orf116	-	SARG	MIM:611680|HGNC:HGNC:28667|Ensembl:ENSG00000182795	1	1q32.1	chromosome 1 open reading frame 116	protein-coding	C1orf116	chromosome 1 open reading frame 116	O	specifically androgen-regulated gene protein|specifically androgen-regulated protein	20201206	-
9606	79100	LINC00626	-	-	HGNC:HGNC:44257|Ensembl:ENSG00000225826	1	1q24.2	long intergenic non-protein coding RNA 626	ncRNA	LINC00626	long intergenic non-protein coding RNA 626	O	-	20201124	-
9606	79101	TAF1D	-	JOSD3|RAFI41|TAF(I)41|TAFI41	MIM:612823|HGNC:HGNC:28759|Ensembl:ENSG00000166012	11	11q21	TATA-box binding protein associated factor, RNA polymerase I subunit D	protein-coding	TAF1D	TATA-box binding protein associated factor, RNA polymerase I subunit D	O	TATA box-binding protein-associated factor RNA polymerase I subunit D|Josephin domain containing 3|RNA polymerase I-specific TBP-associated factor 41 kDa|TATA box binding protein (TBP)-associated factor, RNA polymerase I, D, 41kDa|TATA box-binding protein-associated factor 1D|TATA-box binding protein associated factor, RNA polymerase I, D|TBP-associated factor 1D|transcription initiation factor SL1/TIF-IB subunit D	20201124	-
9606	79102	RNF26	-	-	MIM:606130|HGNC:HGNC:14646|Ensembl:ENSG00000173456	11	11q23.3	ring finger protein 26	protein-coding	RNF26	ring finger protein 26	O	E3 ubiquitin-protein ligase RNF26|ring finger protein with leucine zipper	20201124	-
9606	79104	MEG8	-	Bsr|Irm|LINC00024|NCRNA00024|Rian|SNHG23|SNHG24|lnc-MGC	MIM:613648|HGNC:HGNC:14574	14	14q32.2-q32.31	maternally expressed 8, small nucleolar RNA host gene	ncRNA	MEG8	maternally expressed 8, small nucleolar RNA host gene	O	RNA Imprinted and Accumulated in Nucleus|imprinted RNA near Meg3/Gtl2|lncRNA microRNA megacluster host|long intergenic non-protein coding RNA 24|maternally expressed (in Callipyge) 8|small nucleolar RNA host gene 23 (non-protein coding)|small nucleolar RNA host gene 24 (non-protein coding)	20201231	-
9606	79109	MAPKAP1	-	JC310|MIP1|SIN1|SIN1b|SIN1g	MIM:610558|HGNC:HGNC:18752|Ensembl:ENSG00000119487	9	9q33.3	MAPK associated protein 1	protein-coding	MAPKAP1	MAPK associated protein 1	O	target of rapamycin complex 2 subunit MAPKAP1|MEKK2-interacting protein 1|SAPK-interacting protein 1|TORC2 subunit MAPKAP1|mSIN1|mitogen-activated protein kinase 2-associated protein 1|mitogen-activated protein kinase associated protein 1|ras inhibitor MGC2745|stress-activated map kinase interacting protein 1|stress-activated protein kinase-interacting 1	20210103	-
9606	79132	DHX58	-	D11LGP2|D11lgp2e|LGP2|RLR-3	MIM:608588|HGNC:HGNC:29517|Ensembl:ENSG00000108771	17	17q21.2	DExH-box helicase 58	protein-coding	DHX58	DExH-box helicase 58	O	probable ATP-dependent RNA helicase DHX58|DEXH (Asp-Glu-X-His) box polypeptide 58|RIG-I-like receptor 3|RIG-I-like receptor LGP2|RLR|RNA helicase LGP2|ortholog of mouse D11lgp2|probable ATP-dependent helicase LGP2|protein D11Lgp2 homolog	20201124	-
9606	79133	NDUFAF5	-	C20orf7|MC1DN16|bA526K24.2|dJ842G6.1	MIM:612360|HGNC:HGNC:15899|Ensembl:ENSG00000101247	20	20p12.1	NADH:ubiquinone oxidoreductase complex assembly factor 5	protein-coding	NDUFAF5	NADH:ubiquinone oxidoreductase complex assembly factor 5	O	arginine-hydroxylase NDUFAF5, mitochondrial|NADH dehydrogenase (ubiquinone) complex I, assembly factor 5|NADH dehydrogenase [ubiquinone] 1 alpha subcomplex assembly factor 5|probable methyltransferase C20orf7, mitochondrial|putative methyltransferase NDUFAF5	20210114	-
9606	79134	TMEM185B	-	FAM11B	HGNC:HGNC:18896|Ensembl:ENSG00000226479	2	2q14.2	transmembrane protein 185B	protein-coding	TMEM185B	transmembrane protein 185B	O	transmembrane protein 185B|ee3_2|family with sequence similarity 11, member B|putative transmembrane protein 185B|transmembrane protein 185B (pseudogene)	20201124	-
9606	79135	APOO	-	FAM121B|MIC26|MICOS26|Mic23|My025	MIM:300753|HGNC:HGNC:28727|Ensembl:ENSG00000184831	X	Xp22.11	apolipoprotein O	protein-coding	APOO	apolipoprotein O	O	MICOS complex subunit MIC26|MICOS complex subunit MIC23|brain my025|family with sequence similarity 121B|mitochondrial contact site and cristae organizing system subunit 26	20210103	-
9606	79136	LY6G6E	-	C6orf22|G6e	MIM:610437|HGNC:HGNC:13934	6	6p21.33	lymphocyte antigen 6 family member G6E	pseudo	LY6G6E	lymphocyte antigen 6 family member G6E	O	lymphocyte antigen 6 complex, locus G6E (pseudogene)	20201124	-
9606	79137	RETREG2	-	C2orf17|FAM134A|MAG-2	HGNC:HGNC:28450|Ensembl:ENSG00000144567	2	2q35	reticulophagy regulator family member 2	protein-coding	RETREG2	reticulophagy regulator family member 2	O	reticulophagy regulator 2|family with sequence similarity 134 member A|metastasis associated gene-2|protein FAM134A	20210103	-
9606	79139	DERL1	-	DER-1|DER1|derlin-1	MIM:608813|HGNC:HGNC:28454|Ensembl:ENSG00000136986	8	8q24.13	derlin 1	protein-coding	DERL1	derlin 1	O	derlin-1|DERtrin-1|Der1-like domain family, member 1|degradation in endoplasmic reticulum protein 1	20210103	-
9606	79140	CCDC28B	-	-	MIM:610162|HGNC:HGNC:28163|Ensembl:ENSG00000160050	1	1p35.2	coiled-coil domain containing 28B	protein-coding	CCDC28B	coiled-coil domain containing 28B	O	coiled-coil domain-containing protein 28B	20201124	-
9606	79142	PHF23	-	hJUNE-1b	MIM:612910|HGNC:HGNC:28428|Ensembl:ENSG00000040633	17	17p13.1	PHD finger protein 23	protein-coding	PHF23	PHD finger protein 23	O	PHD finger protein 23|PDH-containing protein JUNE-1|PHD finger protein 23a	20201124	-
9606	79143	MBOAT7	-	BB1|LENG4|LPIAT|LPLAT|LRC4|MBOA7|MRT57|OACT7|hMBOA-7	MIM:606048|HGNC:HGNC:15505|Ensembl:ENSG00000125505	19	19q13.42	membrane bound O-acyltransferase domain containing 7	protein-coding	MBOAT7	membrane bound O-acyltransferase domain containing 7	O	lysophospholipid acyltransferase 7|1-acylglycerophosphatidylinositol O-acyltransferase|LPLAT 7|bladder and breast carcinoma-overexpressed gene 1 protein|h-mboa-7|leukocyte receptor cluster (LRC) member 4|lyso-PI acyltransferase|lysophosphatidylinositol acyltransferase|malignant cell expression-enhanced gene/tumor progression-enhanced	20210103	-
9606	79144	PPDPF	-	C20orf149|dJ697K14.9|exdpf	HGNC:HGNC:16142|Ensembl:ENSG00000125534	20	20q13.33	pancreatic progenitor cell differentiation and proliferation factor	protein-coding	PPDPF	pancreatic progenitor cell differentiation and proliferation factor	O	pancreatic progenitor cell differentiation and proliferation factor|exocrine differentiation and proliferation factor|pancreatic progenitor cell differentiation and proliferation factor homolog	20201124	-
9606	79145	CHCHD7	-	COX23	MIM:611238|HGNC:HGNC:28314|Ensembl:ENSG00000170791	8	8q12.1	coiled-coil-helix-coiled-coil-helix domain containing 7	protein-coding	CHCHD7	coiled-coil-helix-coiled-coil-helix domain containing 7	O	coiled-coil-helix-coiled-coil-helix domain-containing protein 7|COX23 cytochrome c oxidase assembly homolog	20201124	-
9606	79147	FKRP	-	FKTR|LGMD2I|LGMDR9|MDC1C|MDDGA5|MDDGB5|MDDGC5	MIM:606596|HGNC:HGNC:17997|Ensembl:ENSG00000181027	19	19q13.32	fukutin related protein	protein-coding	FKRP	fukutin related protein	O	fukutin-related protein|ribitol-5-phosphate transferase	20210123	-
9606	79148	MMP28	-	EPILYSIN|MM28|MMP-25|MMP-28|MMP25	MIM:608417|HGNC:HGNC:14366|Ensembl:ENSG00000271447	17	17q12	matrix metallopeptidase 28	protein-coding	MMP28	matrix metallopeptidase 28	O	matrix metalloproteinase-28|matrix metalloprotease MMP25	20201124	-
9606	79149	ZSCAN5A	-	ZNF495|ZSCAN5	HGNC:HGNC:23710|Ensembl:ENSG00000131848	19	19q13.43	zinc finger and SCAN domain containing 5A	protein-coding	ZSCAN5A	zinc finger and SCAN domain containing 5A	O	zinc finger and SCAN domain-containing protein 5A|zinc finger and SCAN domain containing 5|zinc finger protein 495	20201213	-
9606	79150	MGC4859	-	-	Ensembl:ENSG00000283117	7	7p21.3	uncharacterized LOC79150	ncRNA	-	-	-	-	20201124	-
9606	79152	FA2H	-	FAAH|FAH1|FAXDC1|SCS7|SPG35	MIM:611026|HGNC:HGNC:21197|Ensembl:ENSG00000103089	16	16q23.1	fatty acid 2-hydroxylase	protein-coding	FA2H	fatty acid 2-hydroxylase	O	fatty acid 2-hydroxylase|fatty acid alpha-hydroxylase|fatty acid hydroxylase domain containing 1|fatty acid hydroxylase domain-containing protein 1|spastic paraplegia 35 (autosomal recessive)	20210114	-
9606	79153	GDPD3	-	GDE7	MIM:616318|HGNC:HGNC:28638|Ensembl:ENSG00000102886	16	16p11.2	glycerophosphodiester phosphodiesterase domain containing 3	protein-coding	GDPD3	glycerophosphodiester phosphodiesterase domain containing 3	O	lysophospholipase D GDPD3|glycerophosphodiester phosphodiesterase 7|glycerophosphodiester phosphodiesterase domain-containing protein 3	20201124	-
9606	79154	DHRS11	-	ARPG836|SDR24C1|spDHRS11	MIM:616159|HGNC:HGNC:28639|Ensembl:ENSG00000278535	17	17q12	dehydrogenase/reductase 11	protein-coding	DHRS11	dehydrogenase/reductase 11	O	dehydrogenase/reductase SDR family member 11|17-beta-hydroxysteroid dehydrogenase|3-beta-hydroxysteroid 3-dehydrogenase|dehydrogenase/reductase (SDR family) member 11|estradiol 17-beta-dehydrogenase|short-chain dehydrogenase/reductase family 24C member 1	20210114	-
9606	79155	TNIP2	-	ABIN2|FLIP1|KLIP	MIM:610669|HGNC:HGNC:19118|Ensembl:ENSG00000168884	4	4p16.3	TNFAIP3 interacting protein 2	protein-coding	TNIP2	TNFAIP3 interacting protein 2	O	TNFAIP3-interacting protein 2|A20-binding inhibitor of NF-kappaB activation-2|fetal liver LKB1-interacting protein	20201213	-
9606	79156	PLEKHF1	-	APPD|LAPF|PHAFIN1|ZFYVE15	MIM:615200|HGNC:HGNC:20764|Ensembl:ENSG00000166289	19	19q12	pleckstrin homology and FYVE domain containing 1	protein-coding	PLEKHF1	pleckstrin homology and FYVE domain containing 1	O	pleckstrin homology domain-containing family F member 1|PH and FYVE domain-containing protein 1|PH domain-containing family F member 1|apoptosis-inducing protein D|lysosome-associated apoptosis-inducing protein containing PH and FYVE domains|phafin 1|pleckstrin homology domain containing, family F (with FYVE domain) member 1|zinc finger FYVE domain-containing protein 15	20201124	-
9606	79157	MFSD11	-	ET	HGNC:HGNC:25458|Ensembl:ENSG00000092931	17	17q25.1-q25.2	major facilitator superfamily domain containing 11	protein-coding	MFSD11	major facilitator superfamily domain containing 11	O	UNC93-like protein MFSD11|major facilitator superfamily domain-containing protein 11|protein ET	20201124	-
9606	79158	GNPTAB	-	GNPTA|ICD	MIM:607840|HGNC:HGNC:29670|Ensembl:ENSG00000111670	12	12q23.2	N-acetylglucosamine-1-phosphate transferase subunits alpha and beta	protein-coding	GNPTAB	N-acetylglucosamine-1-phosphate transferase subunits alpha and beta	O	N-acetylglucosamine-1-phosphotransferase subunits alpha/beta|GlcNAc phosphotransferase|N-acetylglucosamine-1-phosphate transferase alpha and beta subunits|UDP-N-acetylglucosamine-1-phosphotransferase subunits alpha/beta|UDP-N-acetylglucosamine-lysosomal-enzyme N-acetylglucosamine|glcNAc-1-phosphotransferase subunits alpha/beta|glucosamine (UDP-N-acetyl)-lysosomal-enzyme N-acetylglucosamine phosphotransferase|stealth protein GNPTAB	20201124	-
9606	79159	NOL12	-	Nop25|dJ37E16.7	HGNC:HGNC:28585|Ensembl:ENSG00000273899	22	22q13.1	nucleolar protein 12	protein-coding	NOL12	nucleolar protein 12	O	nucleolar protein 12	20201124	-
9606	79160	LINC01711	-	-	HGNC:HGNC:28663|Ensembl:ENSG00000268941	20	20q13.32	long intergenic non-protein coding RNA 1711	ncRNA	LINC01711	long intergenic non-protein coding RNA 1711	O	-	20201124	-
9606	79161	TMEM243	-	C7orf23|MM-TRAG|MMTRAG	MIM:616993|HGNC:HGNC:21707|Ensembl:ENSG00000135185	7	7q21.12	transmembrane protein 243	protein-coding	TMEM243	transmembrane protein 243	O	transmembrane protein 243|MDR1 and mitochondrial taxol resistance associated|MDR1- and mitochondrial taxol resistance-associated protein|transmembrane protein 243, mitochondrial|transmembrane protein C7orf23	20201124	-
9606	79165	LENG1	-	-	HGNC:HGNC:15502|Ensembl:ENSG00000105617	19	19q13.42	leukocyte receptor cluster member 1	protein-coding	LENG1	leukocyte receptor cluster member 1	O	leukocyte receptor cluster member 1|leukocyte receptor cluster (LRC) member 1	20201124	-
9606	79166	LILRP2	-	CD85m|ILT10|LILRA5	HGNC:HGNC:15497|Ensembl:ENSG00000170858	19	19q13.42	leukocyte immunoglobulin-like receptor pseudogene 2	pseudo	LILRP2	leukocyte immunoglobulin-like receptor pseudogene 2	O	immunoglobulin-like transcript 10|leukocyte immunoglobulin-like receptor, subfamily A (without TM domain), member 5	20201124	-
9606	79167	LILRP1	-	CD85l|ILT9|LILRA6P	HGNC:HGNC:15496	19	19q13.42	leukocyte immunoglobulin-like receptor pseudogene 1	pseudo	LILRP1	leukocyte immunoglobulin-like receptor pseudogene 1	O	immunoglobulin-like transcript 9 pseudogene|leukocyte immunoglobulin-like receptor, subfamily A (without TM domain), member6, pseudogene	20201124	-
9606	79168	LILRA6	-	CD85b|ILT-8|ILT5|ILT8|LILRB3|LILRB6	HGNC:HGNC:15495|Ensembl:ENSG00000244482	19	19q13.42	leukocyte immunoglobulin like receptor A6	protein-coding	LILRA6	leukocyte immunoglobulin like receptor A6	O	leukocyte immunoglobulin-like receptor subfamily A member 6|immunoglobulin-like transcript 5|immunoglobulin-like transcript 8|leucocyte Ig-like receptor A6|leukocyte Ig-like receptor|leukocyte immunoglobulin-like receptor, subfamily A (with TM domain), member 6|leukocyte immunoglobulin-like receptor, subfamily B (with TM and ITIM domains), member 6	20201124	-
9606	79169	C1orf35	-	MMTAG2	HGNC:HGNC:19032|Ensembl:ENSG00000143793	1	1q42.13	chromosome 1 open reading frame 35	protein-coding	C1orf35	chromosome 1 open reading frame 35	O	multiple myeloma tumor-associated protein 2|multiple myeloma transforming 2	20210103	-
9606	79170	PRR15L	-	ATAD4	HGNC:HGNC:28149|Ensembl:ENSG00000167183	17	17q21.32	proline rich 15 like	protein-coding	PRR15L	proline rich 15 like	O	proline-rich protein 15-like protein|ATPase family, AAA domain containing 4|testicular tissue protein Li 157	20201124	-
9606	79171	RBM42	-	-	MIM:613232|HGNC:HGNC:28117|Ensembl:ENSG00000126254	19	19q13.12	RNA binding motif protein 42	protein-coding	RBM42	RNA binding motif protein 42	O	RNA-binding protein 42	20210103	-
9606	79172	CENPO	-	CENP-O|ICEN-36|MCM21R	MIM:611504|HGNC:HGNC:28152|Ensembl:ENSG00000138092	2	2p23.3	centromere protein O	protein-coding	CENPO	centromere protein O	O	centromere protein O|centromeric protein O|interphase centromere complex protein 36	20201206	-
9606	79173	BRME1	-	C19orf57|MEIOK21	HGNC:HGNC:28153|Ensembl:ENSG00000132016	19	19p13.12	break repair meiotic recombinase recruitment factor 1	protein-coding	BRME1	break repair meiotic recombinase recruitment factor 1	O	break repair meiotic recombinase recruitment factor 1|uncharacterized protein C19orf57|BRCA2 and MEILB2-associating protein 1|meiosis-specific 4930432K21RIK|pre-T/NK cell associated protein (3B3)	20201213	-
9606	79174	CRELD2	-	-	MIM:607171|HGNC:HGNC:28150|Ensembl:ENSG00000184164	22	22q13.33	cysteine rich with EGF like domains 2	protein-coding	CRELD2	cysteine rich with EGF like domains 2	O	protein disulfide isomerase CRELD2|cysteine-rich with EGF-like domain protein 2	20201213	-
9606	79175	ZNF343	-	dJ734P14.5	HGNC:HGNC:16017|Ensembl:ENSG00000088876	20	20p13	zinc finger protein 343	protein-coding	ZNF343	zinc finger protein 343	O	zinc finger protein 343	20201213	-
9606	79176	FBXL15	-	FBXO37|Fbl15|JET|PSD	MIM:610287|HGNC:HGNC:28155|Ensembl:ENSG00000107872	10	10q24.32	F-box and leucine rich repeat protein 15	protein-coding	FBXL15	F-box and leucine rich repeat protein 15	O	F-box/LRR-repeat protein 15|F-box only protein 37|pleckstrin and Sec7 domain protein	20201208	-
9606	79177	ZNF576	-	-	HGNC:HGNC:28357|Ensembl:ENSG00000124444	19	19q13.31	zinc finger protein 576	protein-coding	ZNF576	zinc finger protein 576	O	zinc finger protein 576	20201124	-
9606	79178	THTPA	-	THTP|THTPASE	MIM:611612|HGNC:HGNC:18987|Ensembl:ENSG00000259431	14	14q11.2	thiamine triphosphatase	protein-coding	THTPA	thiamine triphosphatase	O	thiamine-triphosphatase	20201124	-
9606	79179	FHII	-	FHA2	MIM:605635	-	-	Hyperaldosteronism, familial, type II	unknown	-	-	-	-	20180812	-
9606	79180	EFHD2	-	SWS1	MIM:616450|HGNC:HGNC:28670|Ensembl:ENSG00000142634	1	1p36.21	EF-hand domain family member D2	protein-coding	EFHD2	EF-hand domain family member D2	O	EF-hand domain-containing protein D2|EF hand domain containing 2|swiprosin 1|testicular tissue protein Li 62	20210103	-
9606	79183	TTPAL	-	C20orf121	HGNC:HGNC:16114|Ensembl:ENSG00000124120	20	20q13.12	alpha tocopherol transfer protein like	protein-coding	TTPAL	alpha tocopherol transfer protein like	O	alpha-tocopherol transfer protein-like|tocopherol (alpha) transfer protein-like	20201124	-
9606	79184	BRCC3	-	BRCC36|C6.1A|CXorf53	MIM:300617|HGNC:HGNC:24185|Ensembl:ENSG00000185515	X	Xq28	BRCA1/BRCA2-containing complex subunit 3	protein-coding	BRCC3	BRCA1/BRCA2-containing complex subunit 3	O	lys-63-specific deubiquitinase BRCC36|BRCA1-A complex subunit BRCC36|BRCA1/BRCA2-containing complex subunit 36|BRISC complex subunit BRCC36	20210103	-
9606	79187	FSD1	-	GLFND|MIR1	MIM:609828|HGNC:HGNC:13745|Ensembl:ENSG00000105255	19	19p13.3	fibronectin type III and SPRY domain containing 1	protein-coding	FSD1	fibronectin type III and SPRY domain containing 1	O	fibronectin type III and SPRY domain-containing protein 1|MID1-related protein 1|fibronectin type 3 and SPRY (spla, ryanodine) domain containing (with coiled-coil motif) 1|fibronectin type 3 and SPRY domain containing 1|microtubule-associated protein GLFND|midline 1-related protein 1	20201124	-
9606	79188	TMEM43	-	ARVC5|ARVD5|EDMD7|LUMA	MIM:612048|HGNC:HGNC:28472|Ensembl:ENSG00000170876	3	3p25.1	transmembrane protein 43	protein-coding	TMEM43	transmembrane protein 43	O	transmembrane protein 43	20210103	-
9606	79190	IRX6	-	IRX-3|IRX7|IRXB3	MIM:606196|HGNC:HGNC:14675|Ensembl:ENSG00000159387	16	16q12.2	iroquois homeobox 6	protein-coding	IRX6	iroquois homeobox 6	O	iroquois-class homeodomain protein IRX-6|homeodomain protein IRXB3|iroquois homeobox protein 6|iroquois homeobox protein 7	20201124	-
9606	79191	IRX3	-	IRX-1|IRXB1	MIM:612985|HGNC:HGNC:14360|Ensembl:ENSG00000177508	16	16q12.2	iroquois homeobox 3	protein-coding	IRX3	iroquois homeobox 3	O	iroquois-class homeodomain protein IRX-3|homeodomain protein IRXB1|iroquois homeobox protein 3|iroquois-class homeodomain protein IRX-1	20201213	-
9606	79192	IRX1	-	IRX-5|IRXA1	MIM:606197|HGNC:HGNC:14358|Ensembl:ENSG00000170549	5	5p15.33	iroquois homeobox 1	protein-coding	IRX1	iroquois homeobox 1	O	iroquois-class homeodomain protein IRX-1|homeodomain protein IRXA1|iroquois homeobox protein 1	20201124	-
9606	79228	THOC6	-	WDR58|fSAP35	MIM:615403|HGNC:HGNC:28369|Ensembl:ENSG00000131652	16	16p13.3	THO complex 6	protein-coding	THOC6	THO complex 6	O	THO complex subunit 6 homolog|WD repeat domain 58|WD repeat-containing protein 58|functional spliceosome-associated protein 35	20201206	-
9606	79230	ZNF557	-	-	HGNC:HGNC:28632|Ensembl:ENSG00000130544	19	19p13.2	zinc finger protein 557	protein-coding	ZNF557	zinc finger protein 557	O	zinc finger protein 557|CTB-25J19.9	20201213	-
9606	79231	ZNF33CP	-	BA393J16.4|ZNF33AP1	HGNC:HGNC:30957	10	10p11	zinc finger protein 33C, pseudogene	pseudo	ZNF33CP	zinc finger protein 33C, pseudogene	O	zinc finger protein 33A pseudogene 1|zinc finger pseudogene	20200313	-
9606	79232	ZNF37CP	-	BA775A3.1|ZNF37C	HGNC:HGNC:29445|Ensembl:ENSG00000151963	10	10p11.21	zinc finger protein 37C, pseudogene	pseudo	ZNF37CP	zinc finger protein 37C, pseudogene	O	KRAB box zinc finger protein pseudogene	20201124	-
9606	79258	MMEL1	-	MMEL2|NEP2|NEPII|NL1|NL2|SEP	MIM:618104|HGNC:HGNC:14668|Ensembl:ENSG00000142606	1	1p36.32	membrane metalloendopeptidase like 1	protein-coding	MMEL1	membrane metalloendopeptidase like 1	O	membrane metallo-endopeptidase-like 1|NEP2(m)|membrane metallo-endopeptidase-like 2|neprilysin II|neprilysin-2|soluble secreted endopeptidase|zinc metallopeptidase	20201213	-
9606	79269	DCAF10	-	WDR32	HGNC:HGNC:23686|Ensembl:ENSG00000122741	9	9p13.2	DDB1 and CUL4 associated factor 10	protein-coding	DCAF10	DDB1 and CUL4 associated factor 10	O	DDB1- and CUL4-associated factor 10|WD repeat domain 32|WD repeat-containing protein 32	20201124	-
9606	79272	OR52X1P	-	-	HGNC:HGNC:14790	11	11p15.4	olfactory receptor family 52 subfamily X member 1 pseudogene	pseudo	OR52X1P	olfactory receptor family 52 subfamily X member 1 pseudogene	O	-	20201124	-
9606	79273	OR7E94P	-	-	HGNC:HGNC:14789	4	4q21.21	olfactory receptor family 7 subfamily E member 94 pseudogene	pseudo	OR7E94P	olfactory receptor family 7 subfamily E member 94 pseudogene	O	-	20201124	-
9606	79274	OR52L2P	-	OR52L2	HGNC:HGNC:14788|Ensembl:ENSG00000262980	11	11p15.4	olfactory receptor family 52 subfamily L member 2 pseudogene	pseudo	OR52L2P	olfactory receptor family 52 subfamily L member 2 pseudogene	O	Olfactory receptor 52L2|olfactory receptor OR11-74|seven transmembrane helix receptor	20201124	-
9606	79282	OR7E93P	-	OR7E131P	HGNC:HGNC:14780	3	3q21.2	olfactory receptor family 7 subfamily E member 93 pseudogene	pseudo	OR7E93P	olfactory receptor family 7 subfamily E member 93 pseudogene	O	olfactory receptor, family 7, subfamily A, member 131 pseudogene	20201124	-
9606	79283	OR5P1P	-	PJCG1	HGNC:HGNC:14779|Ensembl:ENSG00000166408	11	11p15.4	olfactory receptor family 5 subfamily P member 1 pseudogene	pseudo	OR5P1P	olfactory receptor family 5 subfamily P member 1 pseudogene	O	olfactory receptor-like protein PJCG1	20201124	-
9606	79289	OR5H8	-	OR3-7|OR5H8P	HGNC:HGNC:14773	3	3q11.2	olfactory receptor family 5 subfamily H member 8 (gene/pseudogene)	pseudo	OR5H8	olfactory receptor family 5 subfamily H member 8 (gene/pseudogene)	O	olfactory receptor OR3-7 pseudogene|olfactory receptor, family 5, subfamily H, member 8 pseudogene	20201124	-
9606	79290	OR13A1	-	-	HGNC:HGNC:14772|Ensembl:ENSG00000256574	10	10q11.21	olfactory receptor family 13 subfamily A member 1	protein-coding	OR13A1	olfactory receptor family 13 subfamily A member 1	O	olfactory receptor 13A1|olfactory receptor OR10-3|seven transmembrane helix receptor	20201124	-
9606	79291	OR5H7P	-	OR3-6	HGNC:HGNC:14771|Ensembl:ENSG00000187900	3	3q11.2	olfactory receptor family 5 subfamily H member 7 pseudogene	pseudo	OR5H7P	olfactory receptor family 5 subfamily H member 7 pseudogene	O	olfactory receptor OR3-6 pseudogene	20201124	-
9606	79294	OR4C7P	-	-	HGNC:HGNC:14768|Ensembl:ENSG00000255312	11	11q11	olfactory receptor family 4 subfamily C member 7 pseudogene	pseudo	OR4C7P	olfactory receptor family 4 subfamily C member 7 pseudogene	O	-	20201124	-
9606	79295	OR5H6	-	OR3-11	HGNC:HGNC:14767|Ensembl:ENSG00000230301	3	3q11.2	olfactory receptor family 5 subfamily H member 6	protein-coding	OR5H6	olfactory receptor family 5 subfamily H member 6	O	olfactory receptor 5H6|olfactory receptor OR3-11	20201124	-
9606	79296	OR52E1	-	OR52E1P	HGNC:HGNC:14766|Ensembl:ENSG00000273085	11	11p15.4	olfactory receptor family 52 subfamily E member 1 (gene/pseudogene)	protein-coding	OR52E1	olfactory receptor family 52 subfamily E member 1 (gene/pseudogene)	O	olfactory receptor 52E1|olfactory receptor, family 52, subfamily E, member 1 pseudogene|seven transmembrane helix receptor	20201208	-
9606	79297	OR5H5P	-	OR3-3	HGNC:HGNC:14765|Ensembl:ENSG00000249321	3	3q11.2	olfactory receptor family 5 subfamily H member 5 pseudogene	pseudo	OR5H5P	olfactory receptor family 5 subfamily H member 5 pseudogene	O	olfactory receptor OR3-3 pseudogene|olfactory receptor, family 5, subfamily H, member 14 pseudogene	20201124	-
9606	79299	OR5H4P	-	OR3-5	HGNC:HGNC:14763|Ensembl:ENSG00000248507	3	3q11.2	olfactory receptor family 5 subfamily H member 4 pseudogene	pseudo	OR5H4P	olfactory receptor family 5 subfamily H member 4 pseudogene	O	olfactory receptor OR3-5 pseudogene	20201124	-
9606	79300	OR51P1P	-	OR51P2P	HGNC:HGNC:14762|Ensembl:ENSG00000224300	11	11p15.4	olfactory receptor family 51 subfamily P member 1 pseudogene	pseudo	OR51P1P	olfactory receptor family 51 subfamily P member 1 pseudogene	O	olfactory receptor, family 51, subfamily P, member 2 pseudogene	20201124	-
9606	79301	OR9L1P	-	OR9L2P	HGNC:HGNC:14761|Ensembl:ENSG00000255131	11	11q12.1	olfactory receptor family 9 subfamily L member 1 pseudogene	pseudo	OR9L1P	olfactory receptor family 9 subfamily L member 1 pseudogene	O	olfactory receptor, family 9, subfamily L, member 2 pseudogene	20201124	-
9606	79302	OR52J1P	-	-	HGNC:HGNC:14760|Ensembl:ENSG00000203560	11	11p15.4	olfactory receptor family 52 subfamily J member 1 pseudogene	pseudo	OR52J1P	olfactory receptor family 52 subfamily J member 1 pseudogene	O	-	20201124	-
9606	79306	OR4K7P	-	OR4K10P	HGNC:HGNC:14756|Ensembl:ENSG00000265340	18	18p11.21	olfactory receptor family 4 subfamily K member 7 pseudogene	pseudo	OR4K7P	olfactory receptor family 4 subfamily K member 7 pseudogene	O	olfactory receptor, family 4, subfamily K, member 10 pseudogene	20201124	-
9606	79308	OR4P1P	-	OR4P2P	HGNC:HGNC:14754|Ensembl:ENSG00000188439	11	11q11	olfactory receptor family 4 subfamily P member 1 pseudogene	pseudo	OR4P1P	olfactory receptor family 4 subfamily P member 1 pseudogene	O	olfactory receptor, family 4, subfamily P, member 2 pseudogene	20201124	-
9606	79309	OR5H3P	-	-	HGNC:HGNC:14753|Ensembl:ENSG00000249975	3	3q11.2	olfactory receptor family 5 subfamily H member 3 pseudogene	pseudo	OR5H3P	olfactory receptor family 5 subfamily H member 3 pseudogene	O	olfactory receptor OR3-4 pseudogene|olfactory receptor, family 5, subfamily H, member 14 pseudogene	20201124	-
9606	79310	OR5H2	-	OR3-10	HGNC:HGNC:14752|Ensembl:ENSG00000197938	3	3q11.2	olfactory receptor family 5 subfamily H member 2	protein-coding	OR5H2	olfactory receptor family 5 subfamily H member 2	O	olfactory receptor 5H2|olfactory receptor OR3-10	20201208	-
9606	79312	OR1AA1P	-	-	HGNC:HGNC:14750|Ensembl:ENSG00000234288	X	Xq26.2	olfactory receptor family 1 subfamily AA member 1 pseudogene	pseudo	OR1AA1P	olfactory receptor family 1 subfamily AA member 1 pseudogene	O	-	20201124	-
9606	79313	OR2AD1P	-	OR2AD1|hs6M1-8P	HGNC:HGNC:14749|Ensembl:ENSG00000223677	6	6p22.1	olfactory receptor family 2 subfamily AD member 1 pseudogene	pseudo	OR2AD1P	olfactory receptor family 2 subfamily AD member 1 pseudogene	O	-	20201124	-
9606	79314	OR4K6P	-	-	HGNC:HGNC:14748|Ensembl:ENSG00000228304	14	14q11.2	olfactory receptor family 4 subfamily K member 6 pseudogene	pseudo	OR4K6P	olfactory receptor family 4 subfamily K member 6 pseudogene	O	-	20201124	-
9606	79315	OR7E91P	-	-	HGNC:HGNC:14747|Ensembl:ENSG00000205847	2	2p13.3	olfactory receptor family 7 subfamily E member 91 pseudogene	pseudo	OR7E91P	olfactory receptor family 7 subfamily E member 91 pseudogene	O	-	20201124	-
9606	79316	OR8B9P	-	-	HGNC:HGNC:14746	11	11q24.2	olfactory receptor family 8 subfamily B member 9 pseudogene	pseudo	OR8B9P	olfactory receptor family 8 subfamily B member 9 pseudogene	O	-	20201124	-
9606	79317	OR4K5	-	OR14-16	HGNC:HGNC:14745|Ensembl:ENSG00000176281	14	14q11.2	olfactory receptor family 4 subfamily K member 5	protein-coding	OR4K5	olfactory receptor family 4 subfamily K member 5	O	olfactory receptor 4K5|olfactory receptor OR14-16	20201124	-
9606	79318	OR4K4P	-	-	HGNC:HGNC:14744	14	14q11.2	olfactory receptor family 4 subfamily K member 4 pseudogene	pseudo	OR4K4P	olfactory receptor family 4 subfamily K member 4 pseudogene	O	-	20201124	-
9606	79321	OR6M3P	-	-	HGNC:HGNC:14741|Ensembl:ENSG00000254430	11	11q24.1	olfactory receptor family 6 subfamily M member 3 pseudogene	pseudo	OR6M3P	olfactory receptor family 6 subfamily M member 3 pseudogene	O	-	20201124	-
9606	79322	OR4N1P	-	OR14-12|OR14-6	HGNC:HGNC:14740|Ensembl:ENSG00000258564	14	14q11.2	olfactory receptor family 4 subfamily N member 1 pseudogene	pseudo	OR4N1P	olfactory receptor family 4 subfamily N member 1 pseudogene	O	olfactory receptor OR14-12 pseudogene|olfactory receptor OR14-6 pseudogene	20201124	-
9606	79323	OR6E1P	-	-	HGNC:HGNC:14739|Ensembl:ENSG00000235213	14	14q11.2	olfactory receptor family 6 subfamily E member 1 pseudogene	pseudo	OR6E1P	olfactory receptor family 6 subfamily E member 1 pseudogene	O	-	20201124	-
9606	79324	OR51G1	-	OR11-29|OR51G3P	HGNC:HGNC:14738|Ensembl:ENSG00000278870	11	11p15.4	olfactory receptor family 51 subfamily G member 1	protein-coding	OR51G1	olfactory receptor family 51 subfamily G member 1	O	olfactory receptor 51G1|olfactory receptor 51G3|olfactory receptor OR11-29	20201124	-
9606	79331	OR2AF1P	-	OR2AF2P	HGNC:HGNC:14719|Ensembl:ENSG00000235730	X	Xq26.2	olfactory receptor family 2 subfamily AF member 1 pseudogene	pseudo	OR2AF1P	olfactory receptor family 2 subfamily AF member 1 pseudogene	O	olfactory receptor, family 2, subfamily AF, member 2 pseudogene	20201124	-
9606	79334	OR11H2	-	C14orf15|OR11H13|OR11H2P|OR11H8P	HGNC:HGNC:14716|Ensembl:ENSG00000258453	14	14q11.2	olfactory receptor family 11 subfamily H member 2	protein-coding	OR11H2	olfactory receptor family 11 subfamily H member 2	O	olfactory receptor 11H2|olfactory receptor OR14-1|seven transmembrane helix receptor	20201208	-
9606	79336	OR5AH1P	-	-	HGNC:HGNC:14714	19	19q13.43	olfactory receptor family 5 subfamily AH member 1 pseudogene	pseudo	OR5AH1P	olfactory receptor family 5 subfamily AH member 1 pseudogene	O	-	20201124	-
9606	79339	OR51B4	-	HOR5'Beta1	HGNC:HGNC:14708|Ensembl:ENSG00000183251	11	11p15.4	olfactory receptor family 51 subfamily B member 4	protein-coding	OR51B4	olfactory receptor family 51 subfamily B member 4	O	olfactory receptor 51B4|odorant receptor HOR5'beta1	20201124	-
9606	79342	OR51B3P	-	-	HGNC:HGNC:14706|Ensembl:ENSG00000223735	11	11p15.4	olfactory receptor family 51 subfamily B member 3 pseudogene	pseudo	OR51B3P	olfactory receptor family 51 subfamily B member 3 pseudogene	O	-	20201124	-
9606	79345	OR51B2	-	HOR5'Beta3|OR51B1P	HGNC:HGNC:14703|Ensembl:ENSG00000279012	11	11p15.4	olfactory receptor family 51 subfamily B member 2	protein-coding	OR51B2	olfactory receptor family 51 subfamily B member 2	O	olfactory receptor 51B2|odorant receptor HOR5'beta3|olfactory receptor 51B1	20201124	-
9606	79346	OR4C5	-	OR4C5P|OR4C5Q	HGNC:HGNC:14702|Ensembl:ENSG00000176540	11	11p11.2	olfactory receptor family 4 subfamily C member 5	protein-coding	OR4C5	olfactory receptor family 4 subfamily C member 5	O	olfactory receptor 4C5|olfactory receptor OR11-99|olfactory receptor, family 4, subfamily C, member 5 pseudogene|seven transmembrane helix receptor	20201124	-
9606	79363	CPLANE2	-	C1orf89|RSG1	HGNC:HGNC:28127|Ensembl:ENSG00000132881	1	1p36.13	ciliogenesis and planar polarity effector 2	protein-coding	CPLANE2	ciliogenesis and planar polarity effector 2	O	ciliogenesis and planar polarity effector 2|REM2 and RAB like small GTPase 1|REM2- and Rab-like small GTPase 1|Rem/Rab-Similar GTPase 1|miro domain-containing protein C1orf89	20201213	-
9606	79364	ZXDC	-	ZXDL	MIM:615746|HGNC:HGNC:28160|Ensembl:ENSG00000070476	3	3q21.3	ZXD family zinc finger C	protein-coding	ZXDC	ZXD family zinc finger C	O	zinc finger protein ZXDC|SERH2790|ZXD-like zinc finger protein	20201124	-
9606	79365	BHLHE41	-	BHLHB3|DEC2|FNSS1|SHARP1|hDEC2	MIM:606200|HGNC:HGNC:16617|Ensembl:ENSG00000123095	12	12p12.1	basic helix-loop-helix family member e41	protein-coding	BHLHE41	basic helix-loop-helix family member e41	O	class E basic helix-loop-helix protein 41|basic helix-loop-helix domain containing, class B, 3|differentially expressed in chondrocytes protein 2|enhancer-of-split and hairy-related protein 1	20201124	-
9606	79366	HMGN5	-	NBP-45|NSBP1	MIM:300385|HGNC:HGNC:8013|Ensembl:ENSG00000198157	X	Xq21.1	high mobility group nucleosome binding domain 5	protein-coding	HMGN5	high mobility group nucleosome binding domain 5	O	high mobility group nucleosome-binding domain-containing protein 5|nucleosomal binding protein 1|nucleosome-binding protein 1	20201124	-
9606	79368	FCRL2	-	CD307b|FCRH2|IFGP4|IRTA4|SPAP1|SPAP1A|SPAP1B|SPAP1C	MIM:606509|HGNC:HGNC:14875|Ensembl:ENSG00000132704	1	1q23.1	Fc receptor like 2	protein-coding	FCRL2	Fc receptor like 2	O	Fc receptor-like protein 2|IFGP family protein 4|SH2 domain containing phosphatase anchor protein 1|fc receptor homolog 2|immune receptor translocation-associated protein 4|immunoglobulin receptor translocation-associated protein 4|immunoglobulin superfamily Fc receptor, gp42	20201124	-
9606	79369	B3GNT4	-	B3GN-T4|beta3Gn-T4	MIM:605864|HGNC:HGNC:15683|Ensembl:ENSG00000176383	12	12q24.31	UDP-GlcNAc:betaGal beta-1,3-N-acetylglucosaminyltransferase 4	protein-coding	B3GNT4	UDP-GlcNAc:betaGal beta-1,3-N-acetylglucosaminyltransferase 4	O	N-acetyllactosaminide beta-1,3-N-acetylglucosaminyltransferase 4|BGnT-4|beta-1,3-Gn-T4|beta-1,3-N-acetylglucosaminyltransferase 4|beta-1,3-N-acetylglucosaminyltransferase bGn-T4	20201124	-
9606	79370	BCL2L14	-	BCLG	MIM:606126|HGNC:HGNC:16657|Ensembl:ENSG00000121380	12	12p13.2	BCL2 like 14	protein-coding	BCL2L14	BCL2 like 14	O	apoptosis facilitator Bcl-2-like protein 14|BCL2-like 14 (apoptosis facilitator)|apoptosis regulator BCL-G|bcl2-L-14|testicular tissue protein Li 26	20201124	-
9606	79400	NOX5	-	-	MIM:606572|HGNC:HGNC:14874|Ensembl:ENSG00000255346	15	15q23	NADPH oxidase 5	protein-coding	NOX5	NADPH oxidase 5	O	NADPH oxidase 5|NADPH oxidase, EF-hand calcium binding domain 5	20210114	-
9606	79411	GLB1L	-	-	HGNC:HGNC:28129|Ensembl:ENSG00000163521	2	2q35	galactosidase beta 1 like	protein-coding	GLB1L	galactosidase beta 1 like	O	beta-galactosidase-1-like protein|testicular tissue protein Li 74	20201128	-
9606	79412	KREMEN2	-	KRM2	MIM:609899|HGNC:HGNC:18797|Ensembl:ENSG00000131650	16	16p13.3	kringle containing transmembrane protein 2	protein-coding	KREMEN2	kringle containing transmembrane protein 2	O	kremen protein 2|dickkopf receptor 2|kringle domain-containing transmembrane protein 2|kringle-containing protein marking the eye and the nose	20201124	-
9606	79413	ZBED2	-	-	MIM:615246|HGNC:HGNC:20710|Ensembl:ENSG00000177494	3	3q13.13	zinc finger BED-type containing 2	protein-coding	ZBED2	zinc finger BED-type containing 2	O	zinc finger BED domain-containing protein 2|zinc finger, BED domain containing 2	20201124	-
9606	79414	LRFN3	-	FIGLER1|SALM4	MIM:612809|HGNC:HGNC:28370|Ensembl:ENSG00000126243	19	19q13.12	leucine rich repeat and fibronectin type III domain containing 3	protein-coding	LRFN3	leucine rich repeat and fibronectin type III domain containing 3	O	leucine-rich repeat and fibronectin type-III domain-containing protein 3|fibronectin type III, immunoglobulin and leucine rich repeat domains 1|synaptic adhesion-like molecule 4	20201213	-
9606	79415	CYBC1	-	C17orf62|CGD5|Eros	MIM:618334|HGNC:HGNC:28672|Ensembl:ENSG00000178927	17	17q25.3	cytochrome b-245 chaperone 1	protein-coding	CYBC1	cytochrome b-245 chaperone 1	O	cytochrome b-245 chaperone 1|essential for reactive oxygen species protein|uncharacterized protein C17orf62	20201205	-
9606	79424	CYP3AP2	-	CYP3A5P2	-	7	7q22.1	cytochrome P450, family 3, subfamily A, polypeptide 5 pseudogene 2	pseudo	-	-	-	cytochrome P450, subfamily IIIA, pseudogene 2	20201124	-
9606	79441	HAUS3	-	C4orf15|IT1|dgt3	MIM:613430|HGNC:HGNC:28719|Ensembl:ENSG00000214367	4	4p16.3	HAUS augmin like complex subunit 3	protein-coding	HAUS3	HAUS augmin like complex subunit 3	O	HAUS augmin-like complex subunit 3	20201213	-
9606	79442	LRRC2	-	-	MIM:607180|HGNC:HGNC:14676|Ensembl:ENSG00000163827	3	3p21.31	leucine rich repeat containing 2	protein-coding	LRRC2	leucine rich repeat containing 2	O	leucine-rich repeat-containing protein 2	20201124	-
9606	79443	FYCO1	-	CATC2|CTRCT18|RUFY3|ZFYVE7	MIM:607182|HGNC:HGNC:14673|Ensembl:ENSG00000163820	3	3p21.31	FYVE and coiled-coil domain autophagy adaptor 1	protein-coding	FYCO1	FYVE and coiled-coil domain autophagy adaptor 1	O	FYVE and coiled-coil domain-containing protein 1|FYVE and coiled-coil domain containing 1|RUN and FYVE domain containing 3|zinc finger FYVE domain-containing protein 7	20201125	-
9606	79444	BIRC7	-	KIAP|LIVIN|ML-IAP|MLIAP|RNF50	MIM:605737|HGNC:HGNC:13702|Ensembl:ENSG00000101197	20	20q13.33	baculoviral IAP repeat containing 7	protein-coding	BIRC7	baculoviral IAP repeat containing 7	O	baculoviral IAP repeat-containing protein 7|RING finger protein 50|RING-type E3 ubiquitin transferase BIRC7|kidney inhibitor of apoptosis protein|livin inhibitor of apoptosis|melanoma inhibitor of apoptosis protein	20201213	-
9606	79446	WDR25	-	C14orf67	MIM:618059|HGNC:HGNC:21064|Ensembl:ENSG00000176473	14	14q32.2	WD repeat domain 25	protein-coding	WDR25	WD repeat domain 25	O	WD repeat-containing protein 25|epididymis secretory sperm binding protein	20201208	-
9606	79447	PAGR1	-	C16orf53|GAS|PA1	MIM:612033|HGNC:HGNC:28707|Ensembl:ENSG00000280789	16	16p11.2	PAXIP1 associated glutamate rich protein 1	protein-coding	PAGR1	PAXIP1 associated glutamate rich protein 1	O	PAXIP1-associated glutamate-rich protein 1|PAXIP1-associated protein 1|PTIP-associated 1 protein|PTIP-associated protein 1|glutamate-rich coactivator associated with SRC1|glutamate-rich coactivator interacting with SRC1|glutamate-rich coactivator interacting with SRC1/NCOA1	20201124	-
9606	79465	ULBP3	-	N2DL-3|NKG2DL3|RAET1N	MIM:605699|HGNC:HGNC:14895|Ensembl:ENSG00000131019	6	6q25.1	UL16 binding protein 3	protein-coding	ULBP3	UL16 binding protein 3	O	UL16-binding protein 3|ALCAN-gamma|NKG2D ligand 3|retinoic acid early transcript 1N	20201124	-
9606	79469	DLEU2L	-	BCMSUNL	HGNC:HGNC:13225	1	1p31.3	deleted in lymphocytic leukemia 2 like	ncRNA	DLEU2L	deleted in lymphocytic leukemia 2 like	O	BCMS upstream neighbor-like	20201124	-
9606	79470	OR51J1	-	HOR5'Beta8|OR51J1P|OR51J2	HGNC:HGNC:14856	11	11p15.4	olfactory receptor family 51 subfamily J member 1	protein-coding	OR51J1	olfactory receptor family 51 subfamily J member 1	O	olfactory receptor 51J1|odorant receptor HOR5'beta8|olfactory receptor 51J2|olfactory receptor, family 51, subfamily J, member 1 pseudogene|olfactory receptor, family 51, subfamily J, member 2	20201124	-
9606	79473	OR52N1	-	OR11-61	HGNC:HGNC:14853|Ensembl:ENSG00000181001	11	11p15.4	olfactory receptor family 52 subfamily N member 1	protein-coding	OR52N1	olfactory receptor family 52 subfamily N member 1	O	olfactory receptor 52N1|olfactory receptor OR11-61	20201124	-
9606	79476	OR5AL2P	-	-	HGNC:HGNC:14850|Ensembl:ENSG00000255466	11	11q12.1	olfactory receptor family 5 subfamily AL member 2 pseudogene	pseudo	OR5AL2P	olfactory receptor family 5 subfamily AL member 2 pseudogene	O	-	20201124	-
9606	79482	OR5AL1	-	OR5AL1P	HGNC:HGNC:14844|Ensembl:ENSG00000272987	11	11q12.1	olfactory receptor family 5 subfamily AL member 1 (gene/pseudogene)	protein-coding	OR5AL1	olfactory receptor family 5 subfamily AL member 1 (gene/pseudogene)	O	olfactory receptor 5AL1|Olfactory receptor 5AL1|olfactory receptor OR11-184|olfactory receptor, family 5, subfamily AL, member 1 pseudogene	20201208	-
9606	79483	OR5BD1P	-	-	HGNC:HGNC:14843	11	11q12.1	olfactory receptor family 5 subfamily BD member 1 pseudogene	pseudo	OR5BD1P	olfactory receptor family 5 subfamily BD member 1 pseudogene	O	-	20201124	-
9606	79488	OR10D5P	-	-	HGNC:HGNC:14838|Ensembl:ENSG00000213182	11	11q24.2	olfactory receptor family 10 subfamily D member 5 pseudogene	pseudo	OR10D5P	olfactory receptor family 10 subfamily D member 5 pseudogene	O	-	20201124	-
9606	79490	OR10G6	-	OR10G6P|OR10G6Q	HGNC:HGNC:14836|Ensembl:ENSG00000198674	11	11q24.1	olfactory receptor family 10 subfamily G member 6	protein-coding	OR10G6	olfactory receptor family 10 subfamily G member 6	O	olfactory receptor 10G6|olfactory receptor OR11-280|seven transmembrane helix receptor	20201124	-
9606	79491	OR5BM1P	-	-	HGNC:HGNC:14835	3	3q11.2	olfactory receptor family 5 subfamily BM member 1 pseudogene	pseudo	OR5BM1P	olfactory receptor family 5 subfamily BM member 1 pseudogene	O	-	20201124	-
9606	79492	OR7E97P	-	-	HGNC:HGNC:14834|Ensembl:ENSG00000179170	3	3q21.2	olfactory receptor family 7 subfamily E member 97 pseudogene	pseudo	OR7E97P	olfactory receptor family 7 subfamily E member 97 pseudogene	O	-	20201124	-
9606	79494	OR8K2P	-	-	HGNC:HGNC:14832|Ensembl:ENSG00000255134	11	11q12.1	olfactory receptor family 8 subfamily K member 2 pseudogene	pseudo	OR8K2P	olfactory receptor family 8 subfamily K member 2 pseudogene	O	-	20201124	-
9606	79498	OR8I1P	-	-	HGNC:HGNC:14828|Ensembl:ENSG00000255461	11	11q12.1	olfactory receptor family 8 subfamily I member 1 pseudogene	pseudo	OR8I1P	olfactory receptor family 8 subfamily I member 1 pseudogene	O	-	20201124	-
9606	79499	OR7L1P	-	-	HGNC:HGNC:14827	X	Xq26.2	olfactory receptor family 7 subfamily L member 1 pseudogene	pseudo	OR7L1P	olfactory receptor family 7 subfamily L member 1 pseudogene	O	-	20201124	-
9606	79501	OR4F5	-	-	HGNC:HGNC:14825|Ensembl:ENSG00000186092	1	1p36.33	olfactory receptor family 4 subfamily F member 5	protein-coding	OR4F5	olfactory receptor family 4 subfamily F member 5	O	olfactory receptor 4F5	20201124	-
9606	79504	OR4G4P	-	-	HGNC:HGNC:14822|Ensembl:ENSG00000268020	1	1p36.33	olfactory receptor family 4 subfamily G member 4 pseudogene	pseudo	OR4G4P	olfactory receptor family 4 subfamily G member 4 pseudogene	O	-	20201124	-
9606	79508	OR5M7P	-	-	HGNC:HGNC:14818|Ensembl:ENSG00000254490	11	11q12.1	olfactory receptor family 5 subfamily M member 7 pseudogene	pseudo	OR5M7P	olfactory receptor family 5 subfamily M member 7 pseudogene	O	-	20201124	-
9606	79512	OR5M6P	-	-	HGNC:HGNC:14814|Ensembl:ENSG00000254603	11	11q12.1	olfactory receptor family 5 subfamily M member 6 pseudogene	pseudo	OR5M6P	olfactory receptor family 5 subfamily M member 6 pseudogene	O	-	20201124	-
9606	79513	OR10R1P	-	OR1-10	HGNC:HGNC:14813|Ensembl:ENSG00000227445	1	1q23.1	olfactory receptor family 10 subfamily R member 1 pseudogene	pseudo	OR10R1P	olfactory receptor family 10 subfamily R member 1 pseudogene	O	olfactory receptor OR1-10 pseudogene	20201124	-
9606	79514	OR10T1P	-	-	HGNC:HGNC:14812|Ensembl:ENSG00000203758	1	1q23.1	olfactory receptor family 10 subfamily T member 1 pseudogene	pseudo	OR10T1P	olfactory receptor family 10 subfamily T member 1 pseudogene	O	-	20201124	-
9606	79515	OR10G5P	-	-	HGNC:HGNC:14811	11	11q24.2	olfactory receptor family 10 subfamily G member 5 pseudogene	pseudo	OR10G5P	olfactory receptor family 10 subfamily G member 5 pseudogene	O	-	20201124	-
9606	79518	OR5M4P	-	-	HGNC:HGNC:14808|Ensembl:ENSG00000230416	11	11q12.1	olfactory receptor family 5 subfamily M member 4 pseudogene	pseudo	OR5M4P	olfactory receptor family 5 subfamily M member 4 pseudogene	O	-	20201124	-
9606	79521	OR52S1P	-	-	HGNC:HGNC:14805|Ensembl:ENSG00000237354	11	11p15.4	olfactory receptor family 52 subfamily S member 1 pseudogene	pseudo	OR52S1P	olfactory receptor family 52 subfamily S member 1 pseudogene	O	-	20201124	-
9606	79523	OR5M2P	-	OR11-193	HGNC:HGNC:14803	11	11q12.1	olfactory receptor family 5 subfamily M member 2 pseudogene	pseudo	OR5M2P	olfactory receptor family 5 subfamily M member 2 pseudogene	O	-	20201124	-
9606	79525	OR51A5P	-	-	HGNC:HGNC:14801|Ensembl:ENSG00000225003	11	11p15.4	olfactory receptor family 51 subfamily A member 5 pseudogene	pseudo	OR51A5P	olfactory receptor family 51 subfamily A member 5 pseudogene	O	-	20201124	-
9606	79526	OR4C10P	-	-	HGNC:HGNC:14800|Ensembl:ENSG00000184789	11	11p11.2	olfactory receptor family 4 subfamily C member 10 pseudogene	pseudo	OR4C10P	olfactory receptor family 4 subfamily C member 10 pseudogene	O	-	20201124	-
9606	79528	OR4R1P	-	-	HGNC:HGNC:14798	11	11p11.2	olfactory receptor family 4 subfamily R member 1 pseudogene	pseudo	OR4R1P	olfactory receptor family 4 subfamily R member 1 pseudogene	O	-	20201124	-
9606	79529	OR52J2P	-	OR52J4P	HGNC:HGNC:14797|Ensembl:ENSG00000230261	11	11p15.4	olfactory receptor family 52 subfamily J member 2 pseudogene	pseudo	OR52J2P	olfactory receptor family 52 subfamily J member 2 pseudogene	O	olfactory receptor, family 52, subfamily J, member 4 pseudogene	20201124	-
9606	79530	OR4C9P	-	-	HGNC:HGNC:14796|Ensembl:ENSG00000254925	11	11p11.2	olfactory receptor family 4 subfamily C member 9 pseudogene	pseudo	OR4C9P	olfactory receptor family 4 subfamily C member 9 pseudogene	O	-	20201124	-
9606	79532	OR51A3P	-	-	HGNC:HGNC:14794|Ensembl:ENSG00000227023	11	11p15.4	olfactory receptor family 51 subfamily A member 3 pseudogene	pseudo	OR51A3P	olfactory receptor family 51 subfamily A member 3 pseudogene	O	-	20201124	-
9606	79533	OR52E3P	-	-	HGNC:HGNC:14793|Ensembl:ENSG00000226157	11	11p15.4	olfactory receptor family 52 subfamily E member 3 pseudogene	pseudo	OR52E3P	olfactory receptor family 52 subfamily E member 3 pseudogene	O	-	20201124	-
9606	79534	OR4V1P	-	-	HGNC:HGNC:14736|Ensembl:ENSG00000254841	11	11q11	olfactory receptor family 4 subfamily V member 1 pseudogene	pseudo	OR4V1P	olfactory receptor family 4 subfamily V member 1 pseudogene	O	-	20201124	-
9606	79537	OR7E90P	-	OR7E123P|OST705	HGNC:HGNC:14733|Ensembl:ENSG00000188668	2	2q24.1	olfactory receptor family 7 subfamily E member 90 pseudogene	pseudo	OR7E90P	olfactory receptor family 7 subfamily E member 90 pseudogene	O	olfactory receptor, family 7, subfamily A, member 123 pseudogene	20201124	-
9606	79538	OR13I1P	-	OR13I2P	HGNC:HGNC:14732|Ensembl:ENSG00000273423	9	9q31.1	olfactory receptor family 13 subfamily I member 1 pseudogene	pseudo	OR13I1P	olfactory receptor family 13 subfamily I member 1 pseudogene	O	olfactory receptor, family 131, subfamily I, member 2 pseudogene	20201124	-
9606	79540	OR7E89P	-	-	HGNC:HGNC:14730	2	2q24.1	olfactory receptor family 7 subfamily E member 89 pseudogene	pseudo	OR7E89P	olfactory receptor family 7 subfamily E member 89 pseudogene	O	-	20201124	-
9606	79541	OR2A4	-	OR2A10	HGNC:HGNC:14729|Ensembl:ENSG00000180658	6	6q23.2	olfactory receptor family 2 subfamily A member 4	protein-coding	OR2A4	olfactory receptor family 2 subfamily A member 4	O	olfactory receptor 2A4|olfactory receptor 2A10|olfactory receptor OR6-37|olfactory receptor, family 2, subfamily A, member 10	20201213	-
9606	79544	OR4K1	-	OR14-19	HGNC:HGNC:14726|Ensembl:ENSG00000155249	14	14q11.2	olfactory receptor family 4 subfamily K member 1	protein-coding	OR4K1	olfactory receptor family 4 subfamily K member 1	O	olfactory receptor 4K1|olfactory receptor OR14-19	20201124	-
9606	79546	OR6M2P	-	-	HGNC:HGNC:14713	11	11q24.1	olfactory receptor family 6 subfamily M member 2 pseudogene	pseudo	OR6M2P	olfactory receptor family 6 subfamily M member 2 pseudogene	O	-	20201124	-
9606	79547	OR2AL1P	-	-	HGNC:HGNC:14712	11	11q22.3	olfactory receptor family 2 subfamily AL member 1 pseudogene	pseudo	OR2AL1P	olfactory receptor family 2 subfamily AL member 1 pseudogene	O	-	20201124	-
9606	79549	OR6J1	-	OR6J1P|OR6J2	HGNC:HGNC:14707|Ensembl:ENSG00000255804	14	14q11.2	olfactory receptor family 6 subfamily J member 1	protein-coding	OR6J1	olfactory receptor family 6 subfamily J member 1	O	olfactory receptor 6J1|Olfactory receptor 6J1|olfactory receptor 6J2|olfactory receptor, family 6, subfamily J, member 1 pseudogene|olfactory receptor, family 6, subfamily J, member 2|seven transmembrane helix receptor	20201124	-
9606	79550	OR4C4P	-	OR4C17|OR4C17P|OR4C47P	HGNC:HGNC:14700	11	11p11.2	olfactory receptor family 4 subfamily C member 4 pseudogene	pseudo	OR4C4P	olfactory receptor family 4 subfamily C member 4 pseudogene	O	olfactory receptor, family 4, subfamily C, member 17 pseudogene	20201124	-
9606	79567	RIPOR1	-	FAM65A	HGNC:HGNC:25836|Ensembl:ENSG00000039523	16	16q22.1	RHO family interacting cell polarization regulator 1	protein-coding	RIPOR1	RHO family interacting cell polarization regulator 1	O	rho family-interacting cell polarization regulator 1|family with sequence similarity 65 member A|protein FAM65A	20201124	-
9606	79568	MAIP1	-	C2orf47	MIM:617267|HGNC:HGNC:26198|Ensembl:ENSG00000162972	2	2q33.1	matrix AAA peptidase interacting protein 1	protein-coding	MAIP1	matrix AAA peptidase interacting protein 1	O	m-AAA protease-interacting protein 1, mitochondrial	20210103	-
9606	79570	NKAIN1	-	FAM77C	MIM:612871|HGNC:HGNC:25743|Ensembl:ENSG00000084628	1	1p35.2	sodium/potassium transporting ATPase interacting 1	protein-coding	NKAIN1	sodium/potassium transporting ATPase interacting 1	O	sodium/potassium-transporting ATPase subunit beta-1-interacting protein 1|Na(+)/K(+)-transporting ATPase subunit beta-1-interacting protein 1|Na+/K+ transporting ATPase interacting 1|family with sequence similarity 77, member C	20201124	-
9606	79571	GCC1	-	GCC1P|GCC88	MIM:607418|HGNC:HGNC:19095|Ensembl:ENSG00000179562	7	7q32.1	GRIP and coiled-coil domain containing 1	protein-coding	GCC1	GRIP and coiled-coil domain containing 1	O	GRIP and coiled-coil domain-containing protein 1|golgi coiled-coil 1|golgi coiled-coil protein 1|peripheral membrane Golgi protein	20201213	-
9606	79572	ATP13A3	-	AFURS1	MIM:610232|HGNC:HGNC:24113|Ensembl:ENSG00000133657	3	3q29	ATPase 13A3	protein-coding	ATP13A3	ATPase 13A3	O	probable cation-transporting ATPase 13A3|ATPase family homolog up-regulated in senescence cells 1|ATPase type 13A3	20210103	-
9606	79573	TTC13	-	-	HGNC:HGNC:26204|Ensembl:ENSG00000143643	1	1q42.2	tetratricopeptide repeat domain 13	protein-coding	TTC13	tetratricopeptide repeat domain 13	O	tetratricopeptide repeat protein 13|TPR repeat protein 13|epididymis secretory sperm binding protein	20201217	-
9606	79574	EPS8L3	-	EPS8R3|HYPT5	MIM:614989|HGNC:HGNC:21297|Ensembl:ENSG00000198758	1	1p13.3	EPS8 like 3	protein-coding	EPS8L3	EPS8 like 3	O	epidermal growth factor receptor kinase substrate 8-like protein 3|EPS8-like protein 3|EPS8-related protein 3|epidermal growth factor receptor pathway substrate 8-related protein 3	20201213	-
9606	79575	ABHD8	-	-	HGNC:HGNC:23759|Ensembl:ENSG00000127220	19	19p13.11	abhydrolase domain containing 8	protein-coding	ABHD8	abhydrolase domain containing 8	O	protein ABHD8|abhydrolase domain-containing protein 8|alpha/beta hydrolase domain-containing protein 8	20201206	-
9606	79576	NKAP	-	MRXSHD	MIM:300766|HGNC:HGNC:29873|Ensembl:ENSG00000101882	X	Xq24	NFKB activating protein	protein-coding	NKAP	NFKB activating protein	O	NF-kappa-B-activating protein|NF-kappaB activating protein	20210123	-
9606	79577	CDC73	-	C1orf28|FIHP|HPTJT|HRPT1|HRPT2|HYX	MIM:607393|HGNC:HGNC:16783|Ensembl:ENSG00000134371	1	1q31.2	cell division cycle 73	protein-coding	CDC73	cell division cycle 73	O	parafibromin|Familial isolated hyperparathyroidism|Paf1/RNA polymerase II complex component|cell division cycle 73 Paf1/RNA polymerase II complex component-like protein|cell division cycle 73, Paf1/RNA polymerase II complex component, homolog|cell division cycle protein 73 homolog|hyperparathyroidism 2 protein	20210103	-
9606	79581	SLC52A2	-	BVVLS2|D15Ertd747e|GPCR41|GPR172A|PAR1|RFT3|RFVT2|hRFT3	MIM:607882|HGNC:HGNC:30224|Ensembl:ENSG00000185803	8	8q24.3	solute carrier family 52 member 2	protein-coding	SLC52A2	solute carrier family 52 member 2	O	solute carrier family 52, riboflavin transporter, member 2|G protein-coupled receptor 172A|PERV-A receptor 1|porcine endogenous retrovirus A receptor 1|putative G-protein coupled receptor GPCR41|riboflavin transporter 3|solute carrier family 52 (riboflavin transporter), member 2	20201124	-
9606	79582	SPAG16	-	PF20|WDR29	MIM:612173|HGNC:HGNC:23225|Ensembl:ENSG00000144451	2	2q34	sperm associated antigen 16	protein-coding	SPAG16	sperm associated antigen 16	O	sperm-associated antigen 16 protein|WD repeat domain 29|pf20 protein homolog|sperm-associated WD repeat protein	20201213	-
9606	79583	TMEM231	-	ALYE870|JBTS20|MKS11|PRO1886	MIM:614949|HGNC:HGNC:37234|Ensembl:ENSG00000205084	16	16q23.1	transmembrane protein 231	protein-coding	TMEM231	transmembrane protein 231	O	transmembrane protein 231	20201124	-
9606	79585	CORO7	-	0610011B16Rik|CRN7|POD1	MIM:611668|HGNC:HGNC:26161|Ensembl:ENSG00000262246	16	16p13.3	coronin 7	protein-coding	CORO7	coronin 7	O	coronin-7|70 kDa WD repeat tumor rejection antigen homolog	20201124	-
9606	79586	CHPF	-	CHSY2|CSS2	MIM:610405|HGNC:HGNC:24291|Ensembl:ENSG00000123989	2	2q35	chondroitin polymerizing factor	protein-coding	CHPF	chondroitin polymerizing factor	O	chondroitin sulfate synthase 2|N-acetylgalactosaminyl-proteoglycan 3-beta-glucuronosyltransferase II|N-acetylgalactosaminyltransferase 2|chondroitin glucuronyltransferase 2|glucuronosyl-N-acetylgalactosaminyl-proteoglycan 4-beta-N-acetylgalactosaminyltransferase II	20210103	-
9606	79587	CARS2	-	COXPD27|cysRS	MIM:612800|HGNC:HGNC:25695|Ensembl:ENSG00000134905	13	13q34	cysteinyl-tRNA synthetase 2, mitochondrial	protein-coding	CARS2	cysteinyl-tRNA synthetase 2, mitochondrial	O	probable cysteine--tRNA ligase, mitochondrial|cysteine tRNA ligase 2, mitochondrial (putative)|cysteinyl-tRNA synthetase 2, mitochondrial (putative)	20201206	-
9606	79589	RNF128	-	GRAIL	MIM:300439|HGNC:HGNC:21153|Ensembl:ENSG00000133135	X	Xq22.3	ring finger protein 128	protein-coding	RNF128	ring finger protein 128	O	E3 ubiquitin-protein ligase RNF128|RING-type E3 ubiquitin transferase RNF128|gene related to anergy in lymphocytes protein|ring finger protein 128, E3 ubiquitin protein ligase	20201124	-
9606	79590	MRPL24	-	L24mt|MRP-L18|MRP-L24	MIM:611836|HGNC:HGNC:14037|Ensembl:ENSG00000143314	1	1q23.1	mitochondrial ribosomal protein L24	protein-coding	MRPL24	mitochondrial ribosomal protein L24	O	39S ribosomal protein L24, mitochondrial|mitochondrial large ribosomal subunit protein uL24m	20201124	-
9606	79591	ARMH3	-	C10orf76	HGNC:HGNC:25788|Ensembl:ENSG00000120029	10	10q24.32	armadillo like helical domain containing 3	protein-coding	ARMH3	armadillo like helical domain containing 3	O	armadillo-like helical domain-containing protein 3|UPF0668 protein C10orf76	20201124	-
9606	79594	MUL1	-	C1orf166|GIDE|MAPL|MULAN|RNF218	MIM:612037|HGNC:HGNC:25762|Ensembl:ENSG00000090432	1	1p36.12	mitochondrial E3 ubiquitin protein ligase 1	protein-coding	MUL1	mitochondrial E3 ubiquitin protein ligase 1	O	mitochondrial ubiquitin ligase activator of NFKB 1|E3 SUMO-protein ligase MUL1|E3 ubiquitin ligase|E3 ubiquitin-protein ligase MUL1|RING-type E3 ubiquitin transferase NFKB 1|growth inhibition and death E3 ligase|mitochondria-anchored protein ligase|mitochondrial E3 ubiquitin ligase 1|mitochondrial ubiquitin ligase activator of NF-kB|mitochondrial-anchored protein ligase|putative NF-kappa-B-activating protein 266|ring finger protein 218	20201124	-
9606	79595	SAP130	-	-	MIM:609697|HGNC:HGNC:29813|Ensembl:ENSG00000136715	2	2q14.3	Sin3A associated protein 130	protein-coding	SAP130	Sin3A associated protein 130	O	histone deacetylase complex subunit SAP130|130 kDa Sin3-associated polypeptide|Sin3-associated polypeptide p130|Sin3A associated protein 130kDa	20201124	-
9606	79596	OBI1	-	C13orf7|RNF219	MIM:615906|HGNC:HGNC:20308|Ensembl:ENSG00000152193	13	13q31.1	ORC ubiquitin ligase 1	protein-coding	OBI1	ORC ubiquitin ligase 1	O	ORC ubiquitin ligase 1|ring finger protein 219	20210103	-
9606	79598	CEP97	-	2810403B08Rik|LRRIQ2	MIM:615864|HGNC:HGNC:26244|Ensembl:ENSG00000182504	3	3q12.3	centrosomal protein 97	protein-coding	CEP97	centrosomal protein 97	O	centrosomal protein of 97 kDa|leucine-rich repeat and IQ domain-containing protein 2|leucine-rich repeats and IQ motif containing 2	20201124	-
9606	79600	TCTN1	-	JBTS13|TECT1	MIM:609863|HGNC:HGNC:26113|Ensembl:ENSG00000204852	12	12q24.11	tectonic family member 1	protein-coding	TCTN1	tectonic family member 1	O	tectonic-1	20201124	-
9606	79602	ADIPOR2	-	ACDCR2|PAQR2	MIM:607946|HGNC:HGNC:24041|Ensembl:ENSG00000006831	12	12p13.33	adiponectin receptor 2	protein-coding	ADIPOR2	adiponectin receptor 2	O	adiponectin receptor protein 2|progestin and adipoQ receptor family member 2|progestin and adipoQ receptor family member II	20201213	-
9606	79603	CERS4	-	LASS4|Trh1	MIM:615334|HGNC:HGNC:23747|Ensembl:ENSG00000090661	19	19p13.2	ceramide synthase 4	protein-coding	CERS4	ceramide synthase 4	O	ceramide synthase 4|LAG1 homolog, ceramide synthase 4|LAG1 longevity assurance homolog 4|sphingosine N-acyltransferase CERS4	20201206	-
9606	79605	PGBD5	-	-	MIM:616791|HGNC:HGNC:19405|Ensembl:ENSG00000177614	1	1q42.13	piggyBac transposable element derived 5	protein-coding	PGBD5	piggyBac transposable element derived 5	O	piggyBac transposable element-derived protein 5|piggyBac domain related protein 5|piggyBac transposase 5	20201213	-
9606	79607	FAM118B	-	-	MIM:616587|HGNC:HGNC:26110|Ensembl:ENSG00000197798	11	11q24.2	family with sequence similarity 118 member B	protein-coding	FAM118B	family with sequence similarity 118 member B	O	protein FAM118B	20201124	-
9606	79608	RIC3	-	AYST720|PRO1385	MIM:610509|HGNC:HGNC:30338|Ensembl:ENSG00000166405	11	11p15.4	RIC3 acetylcholine receptor chaperone	protein-coding	RIC3	RIC3 acetylcholine receptor chaperone	O	protein RIC-3|resistance to inhibitors of cholinesterase 3-like protein|resistant to inhibitor of cholinesterase 3	20201124	-
9606	79609	VCPKMT	-	C14orf138|METTL21D|VCP-KMT	MIM:615260|HGNC:HGNC:20352|Ensembl:ENSG00000100483	14	14q21.3	valosin containing protein lysine methyltransferase	protein-coding	VCPKMT	valosin containing protein lysine methyltransferase	O	protein-lysine methyltransferase METTL21D|VCP lysine methyltransferase|methyltransferase like 21D|methyltransferase-like protein 21D|valosin containing protein lysine (K) methyltransferase	20201124	-
9606	79611	ACSS3	-	-	MIM:614356|HGNC:HGNC:24723|Ensembl:ENSG00000111058	12	12q21.31	acyl-CoA synthetase short chain family member 3	protein-coding	ACSS3	acyl-CoA synthetase short chain family member 3	O	acyl-CoA synthetase short-chain family member 3, mitochondrial|AMP-binding enzyme, 33217|acetate--CoA ligase 3|propionate--CoA ligase	20201213	-
9606	79612	NAA16	-	NARG1L	HGNC:HGNC:26164|Ensembl:ENSG00000172766	13	13q14.11	N-alpha-acetyltransferase 16, NatA auxiliary subunit	protein-coding	NAA16	N-alpha-acetyltransferase 16, NatA auxiliary subunit	O	N-alpha-acetyltransferase 16, NatA auxiliary subunit|NARG1-like protein|NMDA receptor-regulated 1-like protein	20201124	-
9606	79613	TANGO6	-	TMCO7	HGNC:HGNC:25749|Ensembl:ENSG00000103047	16	16q22.1	transport and golgi organization 6 homolog	protein-coding	TANGO6	transport and golgi organization 6 homolog	O	transport and Golgi organization protein 6 homolog|transmembrane and coiled-coil domain-containing protein 7|transmembrane and coiled-coil domains 7	20201124	-
9606	79616	CCNJL	-	-	HGNC:HGNC:25876|Ensembl:ENSG00000135083	5	5q33.3	cyclin J like	protein-coding	CCNJL	cyclin J like	O	cyclin-J-like protein	20201124	-
9606	79618	HMBOX1	-	HNF1LA|HOT1|PBHNF|TAH1	MIM:618610|HGNC:HGNC:26137|Ensembl:ENSG00000147421	8	8p21.1-p12	homeobox containing 1	protein-coding	HMBOX1	homeobox containing 1	O	homeobox-containing protein 1|homeobox telomere-binding protein 1|homeobox-containing protein PBHNF|telomere-associated homeobox-containing protein 1	20210123	-
9606	79621	RNASEH2B	-	AGS2|DLEU8	MIM:610326|HGNC:HGNC:25671|Ensembl:ENSG00000136104	13	13q14.3	ribonuclease H2 subunit B	protein-coding	RNASEH2B	ribonuclease H2 subunit B	O	ribonuclease H2 subunit B|Aicardi-Goutieres syndrome 2 protein|RNase H2 subunit B|deleted in lymphocytic leukemia 8|ribonuclease HI subunit B	20201213	-
9606	79622	SNRNP25	-	C16orf33	HGNC:HGNC:14161|Ensembl:ENSG00000161981	16	16p13.3	small nuclear ribonucleoprotein U11/U12 subunit 25	protein-coding	SNRNP25	small nuclear ribonucleoprotein U11/U12 subunit 25	O	U11/U12 small nuclear ribonucleoprotein 25 kDa protein|U11/U12 snRNP 25 kDa protein|U11/U12 snRNP 25K|minus-99 protein|small nuclear ribonucleoprotein 25kDa (U11/U12)|small nuclear ribonucleoprotein, U11/U12 25kDa subunit	20201124	-
9606	79623	GALNT14	-	GALNT15|GalNac-T10|GalNac-T14	MIM:608225|HGNC:HGNC:22946|Ensembl:ENSG00000158089	2	2p23.1	polypeptide N-acetylgalactosaminyltransferase 14	protein-coding	GALNT14	polypeptide N-acetylgalactosaminyltransferase 14	O	polypeptide N-acetylgalactosaminyltransferase 14|UDP-GalNAc:polypeptide N-acetylgalactosaminyltransferase 14|UDP-GalNAc:polypeptide N-acetylgalactosaminyltransferase T10|UDP-N-acetyl-alpha-D-galactosamine:polypeptide N-acetylgalactosaminyltransferase 14 (GalNAc-T14)|polypeptide GalNAc transferase 14|polypeptide N-acetylgalactosaminyltransferase 15|pp-GaNTase 14|protein-UDP acetylgalactosaminyltransferase 14	20210110	-
9606	79624	ARMT1	-	C6orf211	MIM:616332|HGNC:HGNC:17872|Ensembl:ENSG00000146476	6	6q25.1	acidic residue methyltransferase 1	protein-coding	ARMT1	acidic residue methyltransferase 1	O	damage-control phosphatase ARMT1|UPF0364 protein C6orf211|protein-glutamate O-methyltransferase|sugar phosphate phosphatase ARMT1	20201128	-
9606	79625	NDNF	-	C4orf31|HH25|NORD	MIM:616506|HGNC:HGNC:26256|Ensembl:ENSG00000173376	4	4q27	neuron derived neurotrophic factor	protein-coding	NDNF	neuron derived neurotrophic factor	O	protein NDNF|fibronectin type-III domain-containing protein C4orf31	20210123	-
9606	79626	TNFAIP8L2	-	TIPE2	MIM:612112|HGNC:HGNC:26277|Ensembl:ENSG00000163154	1	1q21.3	TNF alpha induced protein 8 like 2	protein-coding	TNFAIP8L2	TNF alpha induced protein 8 like 2	O	tumor necrosis factor alpha-induced protein 8-like protein 2|TNF alpha-induced protein 8-like protein 2|TNFAIP8-like protein 2|inflammation factor 20|inflammation factor protein 20|tumor necrosis factor, alpha induced protein 8 like 2|tumor necrosis factor, alpha-induced protein 8-like protein 2	20210103	-
9606	79627	OGFRL1	-	dJ331H24.1	HGNC:HGNC:21378|Ensembl:ENSG00000119900	6	6q13	opioid growth factor receptor like 1	protein-coding	OGFRL1	opioid growth factor receptor like 1	O	opioid growth factor receptor-like protein 1	20201124	-
9606	79628	SH3TC2	-	CMT4C|MNMN	MIM:608206|HGNC:HGNC:29427|Ensembl:ENSG00000169247	5	5q32	SH3 domain and tetratricopeptide repeats 2	protein-coding	SH3TC2	SH3 domain and tetratricopeptide repeats 2	O	SH3 domain and tetratricopeptide repeat-containing protein 2|SH3 domain and tetratricopeptide repeats-containing protein 2	20201124	-
9606	79629	OCEL1	-	FWP009|S863-9	HGNC:HGNC:26221|Ensembl:ENSG00000099330	19	19p13.11	occludin/ELL domain containing 1	protein-coding	OCEL1	occludin/ELL domain containing 1	O	occludin/ELL domain-containing protein 1	20201206	-
9606	79630	C1orf54	-	-	HGNC:HGNC:26258|Ensembl:ENSG00000118292	1	1q21.2	chromosome 1 open reading frame 54	protein-coding	C1orf54	chromosome 1 open reading frame 54	O	uncharacterized protein C1orf54	20201124	-
9606	79631	EFL1	-	EFTUD1|FAM42A|HsT19294|RIA1|SDS2	MIM:617538|HGNC:HGNC:25789|Ensembl:ENSG00000140598	15	15q25.2	elongation factor like GTPase 1	protein-coding	EFL1	elongation factor like GTPase 1	O	elongation factor-like GTPase 1|elongation factor Tu GTP binding domain containing 1|elongation factor Tu GTP-binding domain-containing protein 1|elongation factor-like 1|ribosome assembly 1 homolog	20210123	-
9606	79632	FAM184A	-	C6orf60	HGNC:HGNC:20991|Ensembl:ENSG00000111879	6	6q22.31	family with sequence similarity 184 member A	protein-coding	FAM184A	family with sequence similarity 184 member A	O	protein FAM184A	20201124	-
9606	79633	FAT4	-	CDHF14|CDHR11|FAT-J|FATJ|HKLLS2|NBLA00548|VMLDS2	MIM:612411|HGNC:HGNC:23109|Ensembl:ENSG00000196159	4	4q28.1	FAT atypical cadherin 4	protein-coding	FAT4	FAT atypical cadherin 4	O	protocadherin Fat 4|FAT tumor suppressor homolog 4|cadherin family member 14|cadherin-related family member 11|fat-like cadherin protein FAT-J|putative protein product of Nbla00548	20201220	-
9606	79634	SCRN3	-	SES3	MIM:614967|HGNC:HGNC:30382|Ensembl:ENSG00000144306	2	2q31.1	secernin 3	protein-coding	SCRN3	secernin 3	O	secernin-3	20201124	-
9606	79635	CCDC121	-	-	HGNC:HGNC:25833|Ensembl:ENSG00000176714	2	2p23.3	coiled-coil domain containing 121	protein-coding	CCDC121	coiled-coil domain containing 121	O	coiled-coil domain-containing protein 121	20201124	-
9606	79637	ARMC7	-	-	HGNC:HGNC:26168|Ensembl:ENSG00000125449	17	17q25.1	armadillo repeat containing 7	protein-coding	ARMC7	armadillo repeat containing 7	O	armadillo repeat-containing protein 7	20201124	-
9606	79639	TMEM53	-	NET4	HGNC:HGNC:26186|Ensembl:ENSG00000126106	1	1p34.1	transmembrane protein 53	protein-coding	TMEM53	transmembrane protein 53	O	transmembrane protein 53|novel DUF829 domain-containing protein	20201124	-
9606	79640	C22orf46	-	-	HGNC:HGNC:26294|Ensembl:ENSG00000184208	22	22q13.2	CTA-216E10.6	pseudo	C22orf46	chromosome 22 putative open reading frame 46	O	uncharacterized protein C22orf46	20201124	-
9606	79641	ROGDI	-	KTZS	MIM:614574|HGNC:HGNC:29478|Ensembl:ENSG00000067836	16	16p13.3	rogdi atypical leucine zipper	protein-coding	ROGDI	rogdi atypical leucine zipper	O	protein rogdi homolog|leucine zipper domain protein|rogdi homolog	20201124	-
9606	79642	ARSJ	-	ASJ	MIM:610010|HGNC:HGNC:26286|Ensembl:ENSG00000180801	4	4q26	arylsulfatase family member J	protein-coding	ARSJ	arylsulfatase family member J	O	arylsulfatase J	20201124	-
9606	79643	CHMP6	-	VPS20	MIM:610901|HGNC:HGNC:25675|Ensembl:ENSG00000176108	17	17q25.3	charged multivesicular body protein 6	protein-coding	CHMP6	charged multivesicular body protein 6	O	charged multivesicular body protein 6|chromatin-modifying protein 6|hVps20|vacuolar protein sorting-associated protein 20	20201124	-
9606	79644	SRD5A3	-	CDG1P|CDG1Q|KRIZI|SRD5A2L|SRD5A2L1	MIM:611715|HGNC:HGNC:25812|Ensembl:ENSG00000128039	4	4q12	steroid 5 alpha-reductase 3	protein-coding	SRD5A3	steroid 5 alpha-reductase 3	O	polyprenol reductase|3-oxo-5-alpha-steroid 4-dehydrogenase (NADP(+))|3-oxo-5-alpha-steroid 4-dehydrogenase 3|S5AR 3|SR type 3|probable polyprenol reductase	20210114	-
9606	79645	EFCAB1	-	-	HGNC:HGNC:25678|Ensembl:ENSG00000034239	8	8q11.21	EF-hand calcium binding domain 1	protein-coding	EFCAB1	EF-hand calcium binding domain 1	O	EF-hand calcium-binding domain-containing protein 1|calaxin	20201124	-
9606	79646	PANK3	-	-	MIM:606161|HGNC:HGNC:19365|Ensembl:ENSG00000120137	5	5q34	pantothenate kinase 3	protein-coding	PANK3	pantothenate kinase 3	O	pantothenate kinase 3|hPanK3|pantothenic acid kinase 3	20201124	-
9606	79647	AKIRIN1	-	C1orf108|STRF2	MIM:615164|HGNC:HGNC:25744|Ensembl:ENSG00000174574	1	1p34.3	akirin 1	protein-coding	AKIRIN1	akirin 1	O	akirin-1	20201124	-
9606	79648	MCPH1	-	BRIT1|MCT	MIM:607117|HGNC:HGNC:6954|Ensembl:ENSG00000147316	8	8p23.1	microcephalin 1	protein-coding	MCPH1	microcephalin 1	O	microcephalin|BRCT-repeat inhibitor of TERT expression 1|truncated microcephalin	20201220	-
9606	79649	MAP7D3	-	MDP3	MIM:300930|HGNC:HGNC:25742|Ensembl:ENSG00000129680	X	Xq26.3	MAP7 domain containing 3	protein-coding	MAP7D3	MAP7 domain containing 3	O	MAP7 domain-containing protein 3	20210103	-
9606	79650	USB1	-	C16orf57|HVSL1|Mpn1|PN|hUsb1	MIM:613276|HGNC:HGNC:25792|Ensembl:ENSG00000103005	16	16q21	U6 snRNA biogenesis phosphodiesterase 1	protein-coding	USB1	U6 snRNA biogenesis phosphodiesterase 1	O	U6 snRNA phosphodiesterase|HVSL motif containing 1|U six biogenesis 1|U6 snRNA biogenesis 1|UPF0406 protein C16orf57|mutated in poikiloderma with neutropenia protein 1|putative U6 snRNA phosphodiesterase	20201219	-
9606	79651	RHBDF2	-	RHBDL5|RHBDL6|TEC|TOC|TOCG|iRhom2	MIM:614404|HGNC:HGNC:20788|Ensembl:ENSG00000129667	17	17q25.1	rhomboid 5 homolog 2	protein-coding	RHBDF2	rhomboid 5 homolog 2	O	inactive rhomboid protein 2|rhomboid family member 2|rhomboid veinlet-like protein 5|rhomboid veinlet-like protein 6	20201206	-
9606	79652	TMEM204	-	C16orf30|CLP24	MIM:611002|HGNC:HGNC:14158|Ensembl:ENSG00000131634	16	16p13.3	transmembrane protein 204	protein-coding	TMEM204	transmembrane protein 204	O	transmembrane protein 204|claudin-like protein 24|claudin-like protein of 24 kDa	20201206	-
9606	79654	HECTD3	-	-	MIM:618638|HGNC:HGNC:26117|Ensembl:ENSG00000126107	1	1p34.1	HECT domain E3 ubiquitin protein ligase 3	protein-coding	HECTD3	HECT domain E3 ubiquitin protein ligase 3	O	E3 ubiquitin-protein ligase HECTD3|HECT domain containing E3 ubiquitin protein ligase 3|HECT-type E3 ubiquitin transferase HECTD3	20201124	-
9606	79656	BEND5	-	C1orf165	HGNC:HGNC:25668|Ensembl:ENSG00000162373	1	1p33	BEN domain containing 5	protein-coding	BEND5	BEN domain containing 5	O	BEN domain-containing protein 5	20201124	-
9606	79657	RPAP3	-	Tah1|hSpagh	MIM:611477|HGNC:HGNC:26151|Ensembl:ENSG00000005175	12	12q13.11	RNA polymerase II associated protein 3	protein-coding	RPAP3	RNA polymerase II associated protein 3	O	RNA polymerase II-associated protein 3	20201124	-
9606	79658	ARHGAP10	-	GRAF2|PS-GAP|PSGAP	MIM:609746|HGNC:HGNC:26099|Ensembl:ENSG00000071205	4	4q31.23	Rho GTPase activating protein 10	protein-coding	ARHGAP10	Rho GTPase activating protein 10	O	rho GTPase-activating protein 10|GTPase regulator associated with focal adhesion kinase 2|graf-related protein 2|rho-type GTPase-activating protein 10	20201124	-
9606	79659	DYNC2H1	-	ATD3|DHC1b|DHC2|DNCH2|DYH1B|SRPS2B|SRTD3|hdhc11	MIM:603297|HGNC:HGNC:2962|Ensembl:ENSG00000187240	11	11q22.3	dynein cytoplasmic 2 heavy chain 1	protein-coding	DYNC2H1	dynein cytoplasmic 2 heavy chain 1	O	cytoplasmic dynein 2 heavy chain 1|dynein cytoplasmic heavy chain 2|dynein heavy chain 11|dynein heavy chain, isotype 1B|dynein, cytoplasmic, heavy polypeptide 2	20210103	-
9606	79660	PPP1R3B	-	GL|PPP1R4|PTG	MIM:610541|HGNC:HGNC:14942|Ensembl:ENSG00000173281	8	8p23.1	protein phosphatase 1 regulatory subunit 3B	protein-coding	PPP1R3B	protein phosphatase 1 regulatory subunit 3B	O	protein phosphatase 1 regulatory subunit 3B|PP1 subunit R4|hepatic glycogen-targeting protein phosphatase 1 regulatory subunit GL|hepatic glycogen-targeting subunit, G(L)|protein phosphatase 1 regulatory subunit 4|protein phosphatase 1, regulatory (inhibitor) subunit 3B	20201124	-
9606	79661	NEIL1	-	FPG1|NEI1|hFPG1	MIM:608844|HGNC:HGNC:18448|Ensembl:ENSG00000140398	15	15q24.2	nei like DNA glycosylase 1	protein-coding	NEIL1	nei like DNA glycosylase 1	O	endonuclease 8-like 1|DNA endonuclease eight-like glycosylase 1|DNA glycosylase/AP lyase Neil1|DNA-(apurinic or apyrimidinic site) lyase Neil1|NEH1|endonuclease VIII|endonuclease VIII-like 1|nei endonuclease VIII-like 1|nei homolog 1|nei-like protein 1	20201213	-
9606	79663	HSPBAP1	-	PASS1	MIM:608263|HGNC:HGNC:16389|Ensembl:ENSG00000169087	3	3q21.1	HSPB1 associated protein 1	protein-coding	HSPBAP1	HSPB1 associated protein 1	O	HSPB1-associated protein 1|27 kDa heat shock protein-associated protein 1|HSPB (heat shock 27kDa) associated protein 1|protein associating with small stress protein PASS1	20210114	-
9606	79664	ICE2	-	BRCC1|NARG2	MIM:610835|HGNC:HGNC:29885|Ensembl:ENSG00000128915	15	15q22.2	interactor of little elongation complex ELL subunit 2	protein-coding	ICE2	interactor of little elongation complex ELL subunit 2	O	little elongation complex subunit 2|NMDA receptor regulated 2|NMDA receptor-regulated gene 2|NMDA receptor-regulated protein 2|breast cancer cell 1|interactor of little elongator complex ELL subunit 2	20201124	-
9606	79665	DHX40	-	ARG147|DDX40|PAD	MIM:607570|HGNC:HGNC:18018|Ensembl:ENSG00000108406	17	17q23.1	DEAH-box helicase 40	protein-coding	DHX40	DEAH-box helicase 40	O	probable ATP-dependent RNA helicase DHX40|DEAD/H (Asp-Glu-Ala-Asp/His) box polypeptide 40 (RNA helicase)|DEAH (Asp-Glu-Ala-His) box polypeptide 40|DEAH box protein 40	20210103	-
9606	79666	PLEKHF2	-	EAPF|PHAFIN2|ZFYVE18	MIM:615208|HGNC:HGNC:20757|Ensembl:ENSG00000175895	8	8q22.1	pleckstrin homology and FYVE domain containing 2	protein-coding	PLEKHF2	pleckstrin homology and FYVE domain containing 2	O	pleckstrin homology domain-containing family F member 2|PH and FYVE domain-containing protein 2|PH domain-containing family F member 2|endoplasmic reticulum-associated apoptosis-involved protein containing PH and FYVE domains|pleckstrin homology domain containing, family F (with FYVE domain) member 2|zinc finger FYVE domain-containing protein 18	20201124	-
9606	79667	KLF3-AS1	-	-	HGNC:HGNC:25796	4	4p14	KLF3 antisense RNA 1	ncRNA	KLF3-AS1	KLF3 antisense RNA 1	O	-	20201124	-
9606	79668	PARP8	-	ARTD16|pART16	HGNC:HGNC:26124|Ensembl:ENSG00000151883	5	5q11.1	poly(ADP-ribose) polymerase family member 8	protein-coding	PARP8	poly(ADP-ribose) polymerase family member 8	O	protein mono-ADP-ribosyltransferase PARP8|ADP-ribosyltransferase diphtheria toxin-like 16	20201124	-
9606	79669	C3orf52	-	TTMP	MIM:611956|HGNC:HGNC:26255|Ensembl:ENSG00000114529	3	3q13.2	chromosome 3 open reading frame 52	protein-coding	C3orf52	chromosome 3 open reading frame 52	O	TPA-induced transmembrane protein|TPA induced trans-membrane protein|novel endoplasmic reticulum transmembrane protein	20201124	-
9606	79670	TUT7	-	PAPD6|TENT3B|ZCCHC6	MIM:613467|HGNC:HGNC:25817|Ensembl:ENSG00000083223	9	9q21.33	terminal uridylyl transferase 7	protein-coding	TUT7	terminal uridylyl transferase 7	O	terminal uridylyltransferase 7|PAP associated domain containing 6|TUTase 7|zinc finger CCHC domain-containing protein 6|zinc finger CCHC-type containing 6|zinc finger, CCHC domain containing 6	20201124	-
9606	79671	NLRX1	-	CLR11.3|DLNB26|NOD26|NOD5|NOD9	MIM:611947|HGNC:HGNC:29890|Ensembl:ENSG00000160703	11	11q23.3	NLR family member X1	protein-coding	NLRX1	NLR family member X1	O	NLR family member X1|NOD-like receptor X1|caterpiller protein 11.3|nucleotide-binding oligomerization domain protein 26|nucleotide-binding oligomerization domain protein 5|nucleotide-binding oligomerization domain protein 9|nucleotide-binding oligomerization domain, leucine rich repeat containing X1	20210103	-
9606	79672	FN3KRP	-	FN3KL	MIM:611683|HGNC:HGNC:25700|Ensembl:ENSG00000141560	17	17q25.3	fructosamine 3 kinase related protein	protein-coding	FN3KRP	fructosamine 3 kinase related protein	O	ketosamine-3-kinase|FN3K-related protein|protein-psicosamine 3-kinase FN3KRP|testis secretory sperm-binding protein Li 211a	20201213	-
9606	79673	ZNF329	-	-	HGNC:HGNC:14209|Ensembl:ENSG00000181894	19	19q13.43	zinc finger protein 329	protein-coding	ZNF329	zinc finger protein 329	O	zinc finger protein 329	20201213	-
9606	79674	VEPH1	-	MELT|VEPH	MIM:609594|HGNC:HGNC:25735|Ensembl:ENSG00000197415	3	3q25.31-q25.32	ventricular zone expressed PH domain containing 1	protein-coding	VEPH1	ventricular zone expressed PH domain containing 1	O	ventricular zone-expressed PH domain-containing protein homolog 1|protein melted|ventricular zone expressed PH domain homolog 1	20201124	-
9606	79675	FASTKD1	-	-	MIM:617529|HGNC:HGNC:26150|Ensembl:ENSG00000138399	2	2q31.1	FAST kinase domains 1	protein-coding	FASTKD1	FAST kinase domains 1	O	FAST kinase domain-containing protein 1, mitochondrial	20201124	-
9606	79676	OGFOD2	-	-	HGNC:HGNC:25823|Ensembl:ENSG00000111325	12	12q24.31	2-oxoglutarate and iron dependent oxygenase domain containing 2	protein-coding	OGFOD2	2-oxoglutarate and iron dependent oxygenase domain containing 2	O	2-oxoglutarate and iron-dependent oxygenase domain-containing protein 2	20210114	-
9606	79677	SMC6	-	SMC-6|SMC6L1|hSMC6	MIM:609387|HGNC:HGNC:20466|Ensembl:ENSG00000163029	2	2p24.2	structural maintenance of chromosomes 6	protein-coding	SMC6	structural maintenance of chromosomes 6	O	structural maintenance of chromosomes protein 6|SMC protein 6|SMC6 structural maintenance of chromosomes 6-like 1	20210118	-
9606	79679	VTCN1	-	B7-H4|B7H4|B7S1|B7X|B7h.5|PRO1291|VCTN1	MIM:608162|HGNC:HGNC:28873|Ensembl:ENSG00000134258	1	1p13.1-p12	V-set domain containing T cell activation inhibitor 1	protein-coding	VTCN1	V-set domain containing T cell activation inhibitor 1	O	V-set domain-containing T-cell activation inhibitor 1|B7 family member, H4|B7 homolog 4|B7 superfamily member 1|T cell costimulatory molecule B7x|immune costimulatory protein B7-H4	20201213	-
9606	79680	RTL10	-	BOP|C22orf29	HGNC:HGNC:26112|Ensembl:ENSG00000215012	22	22q11.21	retrotransposon Gag like 10	protein-coding	RTL10	retrotransposon Gag like 10	O	protein Bop|BH3-only protein|retrotransposon Gag-like protein 10	20201124	-
9606	79682	CENPU	-	CENP50|CENPU50|KLIP1|MLF1IP|PBIP1	MIM:611511|HGNC:HGNC:21348|Ensembl:ENSG00000151725	4	4q35.1	centromere protein U	protein-coding	CENPU	centromere protein U	O	centromere protein U|KSHV latent nuclear antigen interacting protein 1|MLF1 interacting protein|centromere protein of 50 kDa|interphase centromere complex protein 24|polo-box-interacting protein 1	20210110	-
9606	79683	ZDHHC14	-	NEW1CP	HGNC:HGNC:20341|Ensembl:ENSG00000175048	6	6q25.3	zinc finger DHHC-type palmitoyltransferase 14	protein-coding	ZDHHC14	zinc finger DHHC-type palmitoyltransferase 14	O	palmitoyltransferase ZDHHC14|DHHC domain-containing cysteine-rich protein 14|DHHC-14|NEW1 domain-containing protein|probable palmitoyltransferase ZDHHC14|zinc finger DHHC domain-containing protein 14|zinc finger DHHC-type containing 14|zinc finger, DHHC domain containing 14	20201213	-
9606	79684	MSANTD2	-	C11orf61	HGNC:HGNC:26266|Ensembl:ENSG00000120458	11	11q24.2	Myb/SANT DNA binding domain containing 2	protein-coding	MSANTD2	Myb/SANT DNA binding domain containing 2	O	myb/SANT-like DNA-binding domain-containing protein 2|Myb/SANT-like DNA-binding domain containing 2	20201124	-
9606	79685	SAP30L	-	NS4ATP2	MIM:610398|HGNC:HGNC:25663|Ensembl:ENSG00000164576	5	5q33.2	SAP30 like	protein-coding	SAP30L	SAP30 like	O	histone deacetylase complex subunit SAP30L|HCV non-structural protein 4A-transactivated protein 2|Sin3A associated protein p30-like|sin3 corepressor complex subunit SAP30L|sin3-associated protein p30-like	20201213	-
9606	79689	STEAP4	-	STAMP2|SchLAH|TIARP|TNFAIP9	MIM:611098|HGNC:HGNC:21923|Ensembl:ENSG00000127954	7	7q21.12	STEAP4 metalloreductase	protein-coding	STEAP4	STEAP4 metalloreductase	O	metalloreductase STEAP4|STEAP family member 4|seven chromosome locus associated with HCC|six transmembrane prostate protein 2|six-transmembrane epithelial antigen of prostate 4|sixTransMembrane protein of prostate 2|tumor necrosis factor, alpha-induced protein 9|tumor necrosis-alpha-induced adipose-related protein	20210114	-
9606	79690	GAL3ST4	-	GAL3ST-4	MIM:608235|HGNC:HGNC:24145|Ensembl:ENSG00000197093	7	7q22.1	galactose-3-O-sulfotransferase 4	protein-coding	GAL3ST4	galactose-3-O-sulfotransferase 4	O	galactose-3-O-sulfotransferase 4|beta-galactose-3-O-sulfotransferase 4|gal-beta-1,3-GalNAc 3'-sulfotransferase	20201124	-
9606	79691	QTRT2	-	QTRTD1	HGNC:HGNC:25771|Ensembl:ENSG00000151576	3	3q13.31	queuine tRNA-ribosyltransferase accessory subunit 2	protein-coding	QTRT2	queuine tRNA-ribosyltransferase accessory subunit 2	O	queuine tRNA-ribosyltransferase accessory subunit 2|queuine tRNA-ribosyltransferase domain containing 1	20201124	-
9606	79692	ZNF322	-	HCG12|ZNF322A|ZNF388|ZNF489	MIM:610847|HGNC:HGNC:23640|Ensembl:ENSG00000181315	6	6p22.2	zinc finger protein 322	protein-coding	ZNF322	zinc finger protein 322	O	zinc finger protein 322|HLA complex group 12|zinc finger protein 322A|zinc finger protein 388|zinc finger protein 489	20201213	-
9606	79693	YRDC	-	DRIP3|IRIP|SUA5	MIM:612276|HGNC:HGNC:28905|Ensembl:ENSG00000196449	1	1p34.3	yrdC N6-threonylcarbamoyltransferase domain containing	protein-coding	YRDC	yrdC N6-threonylcarbamoyltransferase domain containing	O	yrdC domain-containing protein, mitochondrial|dopamine receptor interacting protein 3|hIRIP|ischemia/reperfusion inducible protein|ischemia/reperfusion-inducible protein homolog|yrdC N(6)-threonylcarbamoyltransferase domain containing|yrdC domain containing	20201124	-
9606	79694	MANEA	-	ENDO|hEndo	MIM:612327|HGNC:HGNC:21072|Ensembl:ENSG00000172469	6	6q16.1	mannosidase endo-alpha	protein-coding	MANEA	mannosidase endo-alpha	O	glycoprotein endo-alpha-1,2-mannosidase|alpha 1,2-endomannosidase|endo-alpha mannosidase|endomannosidase|mandaselin	20201124	-
9606	79695	GALNT12	-	CRCS1|GalNAc-T12	MIM:610290|HGNC:HGNC:19877|Ensembl:ENSG00000119514	9	9q22.33	polypeptide N-acetylgalactosaminyltransferase 12	protein-coding	GALNT12	polypeptide N-acetylgalactosaminyltransferase 12	O	polypeptide N-acetylgalactosaminyltransferase 12|UDP-GalNAc:polypeptide N-acetylgalactosaminyltransferase 12|UDP-N-acetyl-alpha-D-galactosamine:polypeptide N-acetylgalactosaminyltransferase 12 (GalNAc-T12)|colorectal cancer, susceptibility to 1|polypeptide GalNAc transferase 12|pp-GaNTase 12|protein-UDP acetylgalactosaminyltransferase 12	20201213	-
9606	79696	ZC2HC1C	-	C14orf140|FAM164C	HGNC:HGNC:20354|Ensembl:ENSG00000119703	14	14q24.3	zinc finger C2HC-type containing 1C	protein-coding	ZC2HC1C	zinc finger C2HC-type containing 1C	O	zinc finger C2HC domain-containing protein 1C|family with sequence similarity 164, member C|protein FAM164C	20210103	-
9606	79697	RIOX1	-	C14orf169|JMJD9|MAPJD|NO66|ROX|URLC2|hsNO66	MIM:611919|HGNC:HGNC:20968|Ensembl:ENSG00000170468	14	14q24.3	ribosomal oxygenase 1	protein-coding	RIOX1	ribosomal oxygenase 1	O	ribosomal oxygenase 1|60S ribosomal protein L8 histidine hydroxylase|MYC-associated protein with JmjC domain|bifunctional lysine-specific demethylase and histidyl-hydroxylase NO66|histone lysine demethylase NO66|lysine-specific demethylase NO66|nucleolar protein 66|ribosomal oxygenase NO66|up-regulated in lung cancer 2	20210114	-
9606	79698	ZMAT4	-	-	HGNC:HGNC:25844|Ensembl:ENSG00000165061	8	8p11.21	zinc finger matrin-type 4	protein-coding	ZMAT4	zinc finger matrin-type 4	O	zinc finger matrin-type protein 4	20201124	-
9606	79699	ZYG11B	-	ZYG11	MIM:618673|HGNC:HGNC:25820|Ensembl:ENSG00000162378	1	1p32.3	zyg-11 family member B, cell cycle regulator	protein-coding	ZYG11B	zyg-11 family member B, cell cycle regulator	O	protein zyg-11 homolog B|zyg-11 homolog B	20201124	-
9606	79701	OGFOD3	-	C17orf101	HGNC:HGNC:26174|Ensembl:ENSG00000181396	17	17q25.3	2-oxoglutarate and iron dependent oxygenase domain containing 3	protein-coding	OGFOD3	2-oxoglutarate and iron dependent oxygenase domain containing 3	O	2-oxoglutarate and iron-dependent oxygenase domain-containing protein 3|PKHD domain-containing transmembrane protein C17orf101	20210114	-
9606	79703	C11orf80	-	HYDM4|TOP6BL|TOPOVIBL	MIM:616109|HGNC:HGNC:26197|Ensembl:ENSG00000173715	11	11q13.2	chromosome 11 open reading frame 80	protein-coding	C11orf80	chromosome 11 open reading frame 80	O	type 2 DNA topoisomerase 6 subunit B-like|type 2 DNA topoisomerase VI subunit B-like	20210123	-
9606	79705	LRRK1	-	RIPK6|Roco1	MIM:610986|HGNC:HGNC:18608|Ensembl:ENSG00000154237	15	15q26.3	leucine rich repeat kinase 1	protein-coding	LRRK1	leucine rich repeat kinase 1	O	leucine-rich repeat serine/threonine-protein kinase 1	20201124	-
9606	79706	PRKRIP1	-	C114|KRBOX3	MIM:617458|HGNC:HGNC:21894|Ensembl:ENSG00000128563	7	7q22.1	PRKR interacting protein 1	protein-coding	PRKRIP1	PRKR interacting protein 1	O	PRKR-interacting protein 1|KRAB box domain containing 3|PRKR interacting protein 1 (IL11 inducible)|likely ortholog of mouse C114 dsRNA-binding protein	20201124	-
9606	79707	NOL9	-	Grc3|NET6	HGNC:HGNC:26265|Ensembl:ENSG00000162408	1	1p36.31	nucleolar protein 9	protein-coding	NOL9	nucleolar protein 9	O	polynucleotide 5'-hydroxyl-kinase NOL9|polynucleotide 5'-kinase	20201124	-
9606	79709	COLGALT1	-	BSVD3|ColGalT 1|GLT25D1	MIM:617531|HGNC:HGNC:26182|Ensembl:ENSG00000130309	19	19p13.11	collagen beta(1-O)galactosyltransferase 1	protein-coding	COLGALT1	collagen beta(1-O)galactosyltransferase 1	O	procollagen galactosyltransferase 1|glycosyltransferase 25 domain containing 1|glycosyltransferase 25 family member 1|hydroxylysine galactosyltransferase 1	20210123	-
9606	79710	MORC4	-	ZCW4|ZCWCC2|dJ75H8.2	MIM:300970|HGNC:HGNC:23485|Ensembl:ENSG00000133131	X	Xq22.3	MORC family CW-type zinc finger 4	protein-coding	MORC4	MORC family CW-type zinc finger 4	O	MORC family CW-type zinc finger protein 4|zinc finger CW-type coiled-coil domain protein 2|zinc finger CW-type domain protein 4|zinc finger, CW type with coiled-coil domain 2	20201124	-
9606	79711	IPO4	-	Imp4	HGNC:HGNC:19426|Ensembl:ENSG00000196497	14	14q12	importin 4	protein-coding	IPO4	importin 4	O	importin-4|imp4b|importin-4b|ran-binding protein 4|ranBP4	20201213	-
9606	79712	GTDC1	-	Hmat-Xa|mat-Xa	MIM:610165|HGNC:HGNC:20887|Ensembl:ENSG00000121964	2	2q22.3	glycosyltransferase like domain containing 1	protein-coding	GTDC1	glycosyltransferase like domain containing 1	O	glycosyltransferase-like domain-containing protein 1|glycosyltransferase-like 1|mannosyltransferase candidate|mannosyltransferase-like protein Xa	20201220	-
9606	79713	IGFLR1	-	TMEM149	MIM:614143|HGNC:HGNC:23620|Ensembl:ENSG00000126246	19	19q13.12	IGF like family receptor 1	protein-coding	IGFLR1	IGF like family receptor 1	O	IGF-like family receptor 1|transmembrane protein 149	20201124	-
9606	79714	CCDC51	-	MITOK	MIM:618585|HGNC:HGNC:25714|Ensembl:ENSG00000164051	3	3p21.31	coiled-coil domain containing 51	protein-coding	CCDC51	coiled-coil domain containing 51	O	mitochondrial potassium channel|coiled-coil domain-containing protein 51	20201124	-
9606	79716	NPEPL1	-	bA261P9.2	HGNC:HGNC:16244|Ensembl:ENSG00000215440	20	20q13.32	aminopeptidase like 1	protein-coding	NPEPL1	aminopeptidase like 1	O	probable aminopeptidase NPEPL1	20201124	-
9606	79717	PPCS	-	CMD2C	MIM:609853|HGNC:HGNC:25686|Ensembl:ENSG00000127125	1	1p34.2	phosphopantothenoylcysteine synthetase	protein-coding	PPCS	phosphopantothenoylcysteine synthetase	O	phosphopantothenate--cysteine ligase|PPC synthetase	20210123	-
9606	79718	TBL1XR1	-	C21|DC42|IRA1|MRD41|TBLR1	MIM:608628|HGNC:HGNC:29529|Ensembl:ENSG00000177565	3	3q26.32	TBL1X receptor 1	protein-coding	TBL1XR1	TBL1X receptor 1	O	F-box-like/WD repeat-containing protein TBL1XR1|TBL1-related protein 1|nuclear receptor co-repressor/HDAC3 complex subunit|nuclear receptor corepressor/HDAC3 complex subunit TBLR1|transducin beta like 1 X-linked receptor 1	20210103	-
9606	79719	AAGAB	-	KPPP1|PPKP1|PPKP1A|p34	MIM:614888|HGNC:HGNC:25662|Ensembl:ENSG00000103591	15	15q23	alpha and gamma adaptin binding protein	protein-coding	AAGAB	alpha and gamma adaptin binding protein	O	alpha- and gamma-adaptin-binding protein p34	20201129	-
9606	79720	VPS37B	-	-	MIM:610037|HGNC:HGNC:25754|Ensembl:ENSG00000139722	12	12q24.31	VPS37B subunit of ESCRT-I	protein-coding	VPS37B	VPS37B subunit of ESCRT-I	O	vacuolar protein sorting-associated protein 37B|ESCRT-I complex subunit VPS37B|VPS37B, ESCRT-I subunit|hVps37B|vacuolar protein sorting 37 homolog B|vacuolar protein sorting 37B	20201213	-
9606	79722	ANKRD55	-	-	MIM:615189|HGNC:HGNC:25681|Ensembl:ENSG00000164512	5	5q11.2	ankyrin repeat domain 55	protein-coding	ANKRD55	ankyrin repeat domain 55	O	ankyrin repeat domain-containing protein 55	20201124	-
9606	79723	SUV39H2	-	KMT1B	MIM:606503|HGNC:HGNC:17287|Ensembl:ENSG00000152455	10	10p13	suppressor of variegation 3-9 homolog 2	protein-coding	SUV39H2	suppressor of variegation 3-9 homolog 2	O	histone-lysine N-methyltransferase SUV39H2|H3-K9-HMTase 2|histone H3-K9 methyltransferase 2|lysine N-methyltransferase 1B|su(var)3-9 homolog 2	20201124	-
9606	79724	ZNF768	-	-	MIM:618032|HGNC:HGNC:26273|Ensembl:ENSG00000169957	16	16p11.2	zinc finger protein 768	protein-coding	ZNF768	zinc finger protein 768	O	zinc finger protein 768	20210103	-
9606	79725	THAP9	-	hTh9	MIM:612537|HGNC:HGNC:23192|Ensembl:ENSG00000168152	4	4q21.22	THAP domain containing 9	protein-coding	THAP9	THAP domain containing 9	O	DNA transposase THAP9|THAP domain-containing protein 9	20201124	-
9606	79726	WDR59	-	CDW12|FP977|p90-120	MIM:617418|HGNC:HGNC:25706|Ensembl:ENSG00000103091	16	16q23.1	WD repeat domain 59	protein-coding	WDR59	WD repeat domain 59	O	GATOR complex protein WDR59|CDw12 antigen|WD repeat-containing protein 59	20201206	-
9606	79727	LIN28A	-	CSDD1|LIN-28|LIN28|ZCCHC1|lin-28A	MIM:611043|HGNC:HGNC:15986|Ensembl:ENSG00000131914	1	1p36.11	lin-28 homolog A	protein-coding	LIN28A	lin-28 homolog A	O	protein lin-28 homolog A|RNA-binding protein LIN-28|zinc finger CCHC domain-containing protein 1|zinc finger, CCHC domain containing 1	20201124	-
9606	79728	PALB2	-	FANCN|PNCA3	MIM:610355|HGNC:HGNC:26144|Ensembl:ENSG00000083093	16	16p12.2	partner and localizer of BRCA2	protein-coding	PALB2	partner and localizer of BRCA2	O	partner and localizer of BRCA2|mutant partner and localizer of BRCA2|truncated partner and localizer of BRCA2	20210103	-
9606	79729	SH3D21	-	C1orf113	HGNC:HGNC:26236|Ensembl:ENSG00000214193	1	1p34.3	SH3 domain containing 21	protein-coding	SH3D21	SH3 domain containing 21	O	SH3 domain-containing protein 21|SH3 domain-containing protein C1orf113	20201124	-
9606	79730	NSUN7	-	-	MIM:617185|HGNC:HGNC:25857|Ensembl:ENSG00000179299	4	4p14	NOP2/Sun RNA methyltransferase family member 7	protein-coding	NSUN7	NOP2/Sun RNA methyltransferase family member 7	O	putative methyltransferase NSUN7|NOL1/NOP2/Sun domain family member 7|NOP2/Sun domain family, member 7	20201124	-
9606	79731	NARS2	-	DFNB94|SLM5|asnRS	MIM:612803|HGNC:HGNC:26274|Ensembl:ENSG00000137513	11	11q14.1	asparaginyl-tRNA synthetase 2, mitochondrial	protein-coding	NARS2	asparaginyl-tRNA synthetase 2, mitochondrial	O	probable asparagine--tRNA ligase, mitochondrial|asparagine tRNA ligase 2, mitochondrial (putative)|asparaginyl-tRNA synthetase 2, mitochondrial (putative)|deafness, autosomal recessive 94|probable asparaginyl-tRNA synthetase, mitochondrial	20210123	-
9606	79733	E2F8	-	E2F-8	MIM:612047|HGNC:HGNC:24727|Ensembl:ENSG00000129173	11	11p15.1	E2F transcription factor 8	protein-coding	E2F8	E2F transcription factor 8	O	transcription factor E2F8|E2F family member 8	20201213	-
9606	79734	KCTD17	-	-	MIM:616386|HGNC:HGNC:25705|Ensembl:ENSG00000100379	22	22q12.3	potassium channel tetramerization domain containing 17	protein-coding	KCTD17	potassium channel tetramerization domain containing 17	O	BTB/POZ domain-containing protein KCTD17	20201124	-
9606	79735	TBC1D17	-	-	MIM:616659|HGNC:HGNC:25699|Ensembl:ENSG00000104946	19	19q13.33	TBC1 domain family member 17	protein-coding	TBC1D17	TBC1 domain family member 17	O	TBC1 domain family member 17	20201213	-
9606	79736	TEFM	-	C17orf42	MIM:616422|HGNC:HGNC:26223|Ensembl:ENSG00000172171	17	17q11.2	transcription elongation factor, mitochondrial	protein-coding	TEFM	transcription elongation factor, mitochondrial	O	transcription elongation factor, mitochondrial|transcription elongation factor of mitochondria	20201213	-
9606	79738	BBS10	-	C12orf58	MIM:610148|HGNC:HGNC:26291|Ensembl:ENSG00000179941	12	12q21.2	Bardet-Biedl syndrome 10	protein-coding	BBS10	Bardet-Biedl syndrome 10	O	Bardet-Biedl syndrome 10 protein	20201124	-
9606	79739	TTLL7	-	-	MIM:618813|HGNC:HGNC:26242|Ensembl:ENSG00000137941	1	1p31.1	tubulin tyrosine ligase like 7	protein-coding	TTLL7	tubulin tyrosine ligase like 7	O	tubulin polyglutamylase TTLL7|testis development protein NYD-SP30|tubulin tyrosine ligase-like family, member 7|tubulin--tyrosine ligase-like protein 7	20201213	-
9606	79740	ZBBX	-	-	HGNC:HGNC:26245|Ensembl:ENSG00000169064	3	3q26.1	zinc finger B-box domain containing	protein-coding	ZBBX	zinc finger B-box domain containing	O	zinc finger B-box domain-containing protein 1	20201124	-
9606	79741	CCDC7	-	BIOT2|BioT2-A|BioT2-B|BioT2-C|C10orf68	HGNC:HGNC:26533|Ensembl:ENSG00000216937	10	10p11.22	coiled-coil domain containing 7	protein-coding	CCDC7	coiled-coil domain containing 7	O	coiled-coil domain-containing protein 7|uncharacterized protein C10orf68|epididymis secretory sperm binding protein	20201124	-
9606	79742	DIPK2B	-	4930578C19Rik|CXorf36|DIA1R|EPQL1862|PRO3743|bA435K1.1	MIM:300959|HGNC:HGNC:25866|Ensembl:ENSG00000147113	X	Xp11.3	divergent protein kinase domain 2B	protein-coding	DIPK2B	divergent protein kinase domain 2B	O	divergent protein kinase domain 2B|UPF0672 protein CXorf36|deleted in autism-1 related protein|deleted in autism-related protein 1|hCG1981635	20201124	-
9606	79744	ZNF419	-	ZAPHIR|ZNF419A	MIM:617410|HGNC:HGNC:20648|Ensembl:ENSG00000105136	19	19q13.43	zinc finger protein 419	protein-coding	ZNF419	zinc finger protein 419	O	zinc finger protein 419|zinc finger protein 419A	20201124	-
9606	79745	CLIP4	-	RSNL2	HGNC:HGNC:26108|Ensembl:ENSG00000115295	2	2p23.2	CAP-Gly domain containing linker protein family member 4	protein-coding	CLIP4	CAP-Gly domain containing linker protein family member 4	O	CAP-Gly domain-containing linker protein 4|CAP-GLY domain containing linker protein family, member 4|restin-like protein 2	20201124	-
9606	79746	ECHDC3	-	-	HGNC:HGNC:23489|Ensembl:ENSG00000134463	10	10p14	enoyl-CoA hydratase domain containing 3	protein-coding	ECHDC3	enoyl-CoA hydratase domain containing 3	O	enoyl-CoA hydratase domain-containing protein 3, mitochondrial|enoyl Coenzyme A hydratase domain containing 3|testis tissue sperm-binding protein Li 76m	20201124	-
9606	79747	ADGB	-	C6orf103|CAPN16	MIM:614630|HGNC:HGNC:21212|Ensembl:ENSG00000118492	6	6q24.3	androglobin	protein-coding	ADGB	androglobin	O	androglobin|calpain-7-like protein	20201124	-
9606	79748	LMAN1L	-	ERGIC-53L|ERGL	MIM:609548|HGNC:HGNC:6632|Ensembl:ENSG00000140506	15	15q24.1	lectin, mannose binding 1 like	protein-coding	LMAN1L	lectin, mannose binding 1 like	O	protein ERGIC-53-like|ERGIC53-like protein|LMAN1-like protein	20201124	-
9606	79750	ZNF385D	-	ZNF659	HGNC:HGNC:26191|Ensembl:ENSG00000151789	3	3p24.3	zinc finger protein 385D	protein-coding	ZNF385D	zinc finger protein 385D	O	zinc finger protein 385D|zinc finger protein 659	20201213	-
9606	79751	SLC25A22	-	DEE3|EIEE3|GC-1|GC1|NET44	MIM:609302|HGNC:HGNC:19954|Ensembl:ENSG00000177542	11	11p15.5	solute carrier family 25 member 22	protein-coding	SLC25A22	solute carrier family 25 member 22	O	mitochondrial glutamate carrier 1|glutamate/H(+) symporter 1|solute carrier family 25 (mitochondrial carrier: glutamate), member 22	20210103	-
9606	79752	ZFAND1	-	-	HGNC:HGNC:25858|Ensembl:ENSG00000104231	8	8q21.13	zinc finger AN1-type containing 1	protein-coding	ZFAND1	zinc finger AN1-type containing 1	O	AN1-type zinc finger protein 1|zinc finger AN1-type-containing protein 1|zinc finger, AN1-type domain 1	20201124	-
9606	79753	SNIP1	-	PML1|PMRED	MIM:608241|HGNC:HGNC:30587|Ensembl:ENSG00000163877	1	1p34.3	Smad nuclear interacting protein 1	protein-coding	SNIP1	Smad nuclear interacting protein 1	O	smad nuclear-interacting protein 1|FHA domain-containing protein SNIP1|PML1 homolog	20201124	-
9606	79754	ASB13	-	-	MIM:615055|HGNC:HGNC:19765|Ensembl:ENSG00000196372	10	10p15.1	ankyrin repeat and SOCS box containing 13	protein-coding	ASB13	ankyrin repeat and SOCS box containing 13	O	ankyrin repeat and SOCS box protein 13|ankyrin repeat domain-containing SOCS box protein Asb-13	20201124	-
9606	79755	ZNF750	-	ZFP750	MIM:610226|HGNC:HGNC:25843|Ensembl:ENSG00000141579	17	17q25.3	zinc finger protein 750	protein-coding	ZNF750	zinc finger protein 750	O	zinc finger protein 750|protein ZNF750	20201206	-
9606	79758	DHRS12	-	SDR40C1	MIM:616163|HGNC:HGNC:25832|Ensembl:ENSG00000102796	13	13q14.3	dehydrogenase/reductase 12	protein-coding	DHRS12	dehydrogenase/reductase 12	O	dehydrogenase/reductase SDR family member 12|dehydrogenase/reductase (SDR family) member 12|short-chain dehydrogenase/reductase family 40C member 1	20210114	-
9606	79759	ZNF668	-	-	MIM:617103|HGNC:HGNC:25821|Ensembl:ENSG00000167394	16	16p11.2	zinc finger protein 668	protein-coding	ZNF668	zinc finger protein 668	O	zinc finger protein 668	20201124	-
9606	79760	GEMIN7	-	SIP3	MIM:607419|HGNC:HGNC:20045|Ensembl:ENSG00000142252	19	19q13.32	gem nuclear organelle associated protein 7	protein-coding	GEMIN7	gem nuclear organelle associated protein 7	O	gem-associated protein 7|gemin-7	20201124	-
9606	79762	C1orf115	-	RDD1	HGNC:HGNC:25873|Ensembl:ENSG00000162817	1	1q41	chromosome 1 open reading frame 115	protein-coding	C1orf115	chromosome 1 open reading frame 115	O	uncharacterized protein C1orf115|Required for Drug-induced Death 1	20210109	-
9606	79763	ISOC2	-	-	MIM:612928|HGNC:HGNC:26278|Ensembl:ENSG00000063241	19	19q13.42	isochorismatase domain containing 2	protein-coding	ISOC2	isochorismatase domain containing 2	O	isochorismatase domain-containing protein 2|isochorismatase domain-containing protein 2, mitochondrial	20201206	-
9606	79767	ELMO3	-	CED-12|CED12|ELMO-3	MIM:606422|HGNC:HGNC:17289|Ensembl:ENSG00000102890	16	16q22.1	engulfment and cell motility 3	protein-coding	ELMO3	engulfment and cell motility 3	O	engulfment and cell motility protein 3|ced-12 homolog 3	20201213	-
9606	79768	KATNBL1	-	C15orf29	MIM:616235|HGNC:HGNC:26199|Ensembl:ENSG00000134152	15	15q14	katanin regulatory subunit B1 like 1	protein-coding	KATNBL1	katanin regulatory subunit B1 like 1	O	KATNB1-like protein 1|katanin p80 subunit B-like 1	20201124	-
9606	79770	TXNDC15	-	BUG|C5orf14|UNQ335	MIM:617778|HGNC:HGNC:20652|Ensembl:ENSG00000113621	5	5q31.1	thioredoxin domain containing 15	protein-coding	TXNDC15	thioredoxin domain containing 15	O	thioredoxin domain-containing protein 15|2310047H23Rik|disulfide isomerase	20201124	-
9606	79772	MCTP1	-	-	MIM:616296|HGNC:HGNC:26183|Ensembl:ENSG00000175471	5	5q15	multiple C2 and transmembrane domain containing 1	protein-coding	MCTP1	multiple C2 and transmembrane domain containing 1	O	multiple C2 and transmembrane domain-containing protein 1|multiple C2 domains, transmembrane 1|multiple C2-domains with two transmembrane regions 1	20201124	-
9606	79774	GRTP1	-	TBC1D6	HGNC:HGNC:20310|Ensembl:ENSG00000139835	13	13q34	growth hormone regulated TBC protein 1	protein-coding	GRTP1	growth hormone regulated TBC protein 1	O	growth hormone-regulated TBC protein 1|TBC1 domain family member 6	20201213	-
9606	79776	ZFHX4	-	ZFH4|ZHF4	MIM:606940|HGNC:HGNC:30939|Ensembl:ENSG00000091656	8	8q21.13	zinc finger homeobox 4	protein-coding	ZFHX4	zinc finger homeobox 4	O	zinc finger homeobox protein 4|zinc-finger homeodomain protein 4	20201124	-
9606	79777	ACBD4	-	HMFT0700	HGNC:HGNC:23337|Ensembl:ENSG00000181513	17	17q21.31	acyl-CoA binding domain containing 4	protein-coding	ACBD4	acyl-CoA binding domain containing 4	O	acyl-CoA-binding domain-containing protein 4|acyl-Coenzyme A binding domain containing 4	20201124	-
9606	79778	MICALL2	-	JRAB|MICAL-L2	HGNC:HGNC:29672|Ensembl:ENSG00000164877	7	7p22.3	MICAL like 2	protein-coding	MICALL2	MICAL like 2	O	MICAL-like protein 2|junctional Rab13-binding protein|molecule interacting with CasL-like 2	20201213	-
9606	79780	CCDC82	-	HSPC048	HGNC:HGNC:26282|Ensembl:ENSG00000149231	11	11q21	coiled-coil domain containing 82	protein-coding	CCDC82	coiled-coil domain containing 82	O	coiled-coil domain-containing protein 82	20201124	-
9606	79781	IQCA1	-	4930465P12Rik|DRC11|IQCA	HGNC:HGNC:26195|Ensembl:ENSG00000132321	2	2q37.2-q37.3	IQ motif containing with AAA domain 1	protein-coding	IQCA1	IQ motif containing with AAA domain 1	O	dynein regulatory complex protein 11|IQ and AAA domain-containing protein 1|dynein regulatory complex subunit 11	20201124	-
9606	79782	LRRC31	-	HEL-S-293	HGNC:HGNC:26261|Ensembl:ENSG00000114248	3	3q26.2	leucine rich repeat containing 31	protein-coding	LRRC31	leucine rich repeat containing 31	O	leucine-rich repeat-containing protein 31|epididymis secretory protein Li 293|epididymis secretory sperm binding protein	20201124	-
9606	79783	SUGCT	-	C7orf10|DERP13|GA3|ORF19	MIM:609187|HGNC:HGNC:16001|Ensembl:ENSG00000175600	7	7p14.1	succinyl-CoA:glutarate-CoA transferase	protein-coding	SUGCT	succinyl-CoA:glutarate-CoA transferase	O	succinate--hydroxymethylglutarate CoA-transferase|Russel-Silver syndrome candidate|dermal papilla-derived protein 13|succinylCoA:glutarate-CoA transferase	20201124	-
9606	79784	MYH14	-	DFNA4|DFNA4A|FP17425|MHC16|MYH17|NMHC II-C|NMHC-II-C|PNMHH|myosin	MIM:608568|HGNC:HGNC:23212|Ensembl:ENSG00000105357	19	19q13.33	myosin heavy chain 14	protein-coding	MYH14	myosin heavy chain 14	O	myosin-14|MYH14 variant protein|myosin heavy chain, non-muscle IIc|myosin, heavy chain 14, non-muscle|myosin, heavy polypeptide 14|non-muscle myosin heavy chain IIc|nonmuscle myosin heavy chain II-C	20210103	-
9606	79785	RERGL	-	-	HGNC:HGNC:26213|Ensembl:ENSG00000111404	12	12p12.3	RERG like	protein-coding	RERGL	RERG like	O	ras-related and estrogen-regulated growth inhibitor-like protein|RERG/RAS-like	20201124	-
9606	79786	KLHL36	-	C16orf44	HGNC:HGNC:17844|Ensembl:ENSG00000135686	16	16q24.1	kelch like family member 36	protein-coding	KLHL36	kelch like family member 36	O	kelch-like protein 36|kelch-like 36	20201124	-
9606	79788	ZNF665	-	ZFP160L	HGNC:HGNC:25885|Ensembl:ENSG00000197497	19	19q13.42	zinc finger protein 665	protein-coding	ZNF665	zinc finger protein 665	O	zinc finger protein 665	20201124	-
9606	79789	CLMN	-	-	MIM:611121|HGNC:HGNC:19972|Ensembl:ENSG00000165959	14	14q32.13	calmin	protein-coding	CLMN	calmin	O	calmin|calmin (calponin-like, transmembrane)|calponin-like transmembrane domain protein	20201206	-
9606	79791	FBXO31	-	FBX14|FBXO14|Fbx31|MRT45|pp2386	MIM:609102|HGNC:HGNC:16510|Ensembl:ENSG00000103264	16	16q24.2	F-box protein 31	protein-coding	FBXO31	F-box protein 31	O	F-box only protein 31|SCF ubiquitin ligase specificity factor|putative breast cancer tumor-suppressor	20201129	-
9606	79792	GSDMD	-	DF5L|DFNA5L|FKSG10|GSDMDC1	MIM:617042|HGNC:HGNC:25697|Ensembl:ENSG00000104518	8	8q24.3	gasdermin D	protein-coding	GSDMD	gasdermin D	O	gasdermin-D|gasdermin domain containing 1|gasdermin domain-containing protein 1	20201220	-
9606	79794	SPRING1	-	C12orf49|LUR1|POST1|SPRING	HGNC:HGNC:26128|Ensembl:ENSG00000111412	12	12q24.22	SREBF pathway regulator in golgi 1	protein-coding	SPRING1	SREBF pathway regulator in golgi 1	O	SREBP regulating gene protein|UPF0454 protein C12orf49|partner of site-1 protease	20210103	-
9606	79796	ALG9	-	CDG1L|DIBD1|GIKANIS|LOH11CR1J	MIM:606941|HGNC:HGNC:15672|Ensembl:ENSG00000086848	11	11q23.1	ALG9 alpha-1,2-mannosyltransferase	protein-coding	ALG9	ALG9 alpha-1,2-mannosyltransferase	O	alpha-1,2-mannosyltransferase ALG9|asparagine-linked glycosylation 9 alpha-12-mannosyltransferase-like protein|asparagine-linked glycosylation 9 homolog (S. cerevisiae, alpha- 1,2-mannosyltransferase)|asparagine-linked glycosylation 9 homolog (yeast, alpha- 1,2-mannosyltransferase)|asparagine-linked glycosylation 9, alpha-1,2-mannosyltransferase homolog|asparagine-linked glycosylation protein 9 homolog|disrupted in bipolar affective disorder 1|disrupted in bipolar disorder protein 1|dol-P-Man dependent alpha-1,2-mannosyltransferase|dol-P-Man:Man(6)GlcNAc(2)-PP-Dol alpha-1,2-mannosyltransferase|dol-P-Man:Man(8)GlcNAc(2)-PP-Dol alpha-1,2-mannosyltransferase|dolichyl-P-Man:Man(6)GlcNAc(2)-PP-dolichol alpha-1,2-mannosyltransferase|dolichyl-P-Man:Man(8)GlcNAc(2)-PP-dolichol alpha-1,2-mannosyltransferase|loss of heterozygosity, 11, chromosomal region 1 gene J product	20210110	-
9606	79797	ZNF408	-	EVR6|RP72	MIM:616454|HGNC:HGNC:20041|Ensembl:ENSG00000175213	11	11p11.2	zinc finger protein 408	protein-coding	ZNF408	zinc finger protein 408	O	zinc finger protein 408|PR domain zinc finger protein 17	20210103	-
9606	79798	ARMC5	-	AIMAH2	MIM:615549|HGNC:HGNC:25781|Ensembl:ENSG00000140691	16	16p11.2	armadillo repeat containing 5	protein-coding	ARMC5	armadillo repeat containing 5	O	armadillo repeat-containing protein 5	20201213	-
9606	79799	UGT2A3	-	-	MIM:616382|HGNC:HGNC:28528|Ensembl:ENSG00000135220	4	4q13.2	UDP glucuronosyltransferase family 2 member A3	protein-coding	UGT2A3	UDP glucuronosyltransferase family 2 member A3	O	UDP-glucuronosyltransferase 2A3|UDP glucuronosyltransferase 2 family, polypeptide A3|UDPGT 2A3	20201124	-
9606	79800	CARF	-	ALS2CR8|NYD-SP24	MIM:607586|HGNC:HGNC:14435|Ensembl:ENSG00000138380	2	2q33.2	calcium responsive transcription factor	protein-coding	CARF	calcium responsive transcription factor	O	calcium-responsive transcription factor|amyotrophic lateral sclerosis 2 (juvenile) chromosome region, candidate 8|amyotrophic lateral sclerosis 2 chromosomal region candidate gene 8 protein|calcium-response factor|testis development protein NYD-SP24	20201213	-
9606	79801	SHCBP1	-	PAL	MIM:611027|HGNC:HGNC:29547|Ensembl:ENSG00000171241	16	16q11.2	SHC binding and spindle associated 1	protein-coding	SHCBP1	SHC binding and spindle associated 1	O	SHC SH2 domain-binding protein 1|Protein expressed in Activated Lymphocytes	20201124	-
9606	79802	HHIPL2	-	KIAA1822L	HGNC:HGNC:25842|Ensembl:ENSG00000143512	1	1q41	HHIP like 2	protein-coding	HHIPL2	HHIP like 2	O	HHIP-like protein 2|hedgehog interacting protein-like 2	20201124	-
9606	79803	HPS6	-	BLOC2S3	MIM:607522|HGNC:HGNC:18817|Ensembl:ENSG00000166189	10	10q24.32	HPS6 biogenesis of lysosomal organelles complex 2 subunit 3	protein-coding	HPS6	HPS6 biogenesis of lysosomal organelles complex 2 subunit 3	O	Hermansky-Pudlak syndrome 6 protein|Hermansky-Pudlak syndrome-6 protein (HPS6)|ruby-eye protein homolog	20210116	-
9606	79804	HAND2-AS1	-	DEIN|NBLA00301|UPH	MIM:617240|HGNC:HGNC:48872|Ensembl:ENSG00000237125	4	4q34.1	HAND2 antisense RNA 1	ncRNA	HAND2-AS1	HAND2 antisense RNA 1	O	HAND2 antisense RNA 1 (head to head)|differentially expressed in neuroblastoma|neuroblastoma transcript 301	20210118	-
9606	79805	VASH2	-	-	MIM:610471|HGNC:HGNC:25723|Ensembl:ENSG00000143494	1	1q32.3	vasohibin 2	protein-coding	VASH2	vasohibin 2	O	tubulinyl-Tyr carboxypeptidase 2|testicular tissue protein Li 222|vasohibin-like protein	20201129	-
9606	79807	GSTCD	-	-	MIM:615912|HGNC:HGNC:25806|Ensembl:ENSG00000138780	4	4q24	glutathione S-transferase C-terminal domain containing	protein-coding	GSTCD	glutathione S-transferase C-terminal domain containing	O	glutathione S-transferase C-terminal domain-containing protein	20201124	-
9606	79809	TTC21B	-	ATD4|FAP60|FLA17|IFT139|IFT139B|JBTS11|NPHP12|Nbla10696|SRTD4|THM1	MIM:612014|HGNC:HGNC:25660|Ensembl:ENSG00000123607	2	2q24.3	tetratricopeptide repeat domain 21B	protein-coding	TTC21B	tetratricopeptide repeat domain 21B	O	tetratricopeptide repeat protein 21B|TPR repeat protein 21B|intraflagellar transport 139 homolog|putative protein product of Nbla10696	20201213	-
9606	79810	PTCD2	-	-	MIM:615484|HGNC:HGNC:25734|Ensembl:ENSG00000049883	5	5q13.2	pentatricopeptide repeat domain 2	protein-coding	PTCD2	pentatricopeptide repeat domain 2	O	pentatricopeptide repeat-containing protein 2, mitochondrial|CTC-365E16.1	20201213	-
9606	79811	SLTM	-	Met	HGNC:HGNC:20709|Ensembl:ENSG00000137776	15	15q22.1	SAFB like transcription modulator	protein-coding	SLTM	SAFB like transcription modulator	O	SAFB-like transcription modulator|modulator of estrogen-induced transcription	20210103	-
9606	79812	MMRN2	-	EMILIN-3|EMILIN3|ENDOGLYX-1	MIM:608925|HGNC:HGNC:19888|Ensembl:ENSG00000173269	10	10q23.2	multimerin 2	protein-coding	MMRN2	multimerin 2	O	multimerin-2|EMILIN-like protein EndoGlyx-1|elastin microfibril interface located protein 3|elastin microfibril interfacer 3|endoGlyx-1 p125/p140 subunit	20201124	-
9606	79813	EHMT1	-	EHMT1-IT1|EUHMTASE1|Eu-HMTase1|FP13812|GLP|GLP1|KLEFS1|KMT1D	MIM:607001|HGNC:HGNC:24650|Ensembl:ENSG00000181090	9	9q34.3	euchromatic histone lysine methyltransferase 1	protein-coding	EHMT1	euchromatic histone lysine methyltransferase 1	O	histone-lysine N-methyltransferase EHMT1|EHMT1 intronic transcript 1|G9a-like protein 1|H3-K9-HMTase 5|euchromatic histone-lysine N-methyltransferase 1|histone H3-K9 methyltransferase 5|histone-lysine N-methyltransferase, H3 lysine-9 specific 5|lysine N-methyltransferase 1D	20201213	-
9606	79814	AGMAT	-	-	MIM:617887|HGNC:HGNC:18407|Ensembl:ENSG00000116771	1	1p36.21	agmatinase	protein-coding	AGMAT	agmatinase	O	agmatinase, mitochondrial|AUH|agmatine ureohydrolase (agmatinase)	20201124	-
9606	79815	NIPAL2	-	NPAL2|SLC57A4	HGNC:HGNC:25854|Ensembl:ENSG00000104361	8	8q22.2	NIPA like domain containing 2	protein-coding	NIPAL2	NIPA like domain containing 2	O	NIPA-like protein 2	20201124	-
9606	79816	TLE6	-	GRG6|PREMBL	MIM:612399|HGNC:HGNC:30788|Ensembl:ENSG00000104953	19	19p13.3	TLE family member 6, subcortical maternal complex member	protein-coding	TLE6	TLE family member 6, subcortical maternal complex member	O	transducin-like enhancer protein 6|transducin like enhancer of split 6|transducin-like enhancer of split 6 (E(sp1) homolog, Drosophila)	20201213	-
9606	79817	MOB3B	-	C9orf35|MOB1D|MOBKL2B	MIM:617652|HGNC:HGNC:23825|Ensembl:ENSG00000120162	9	9p21.2	MOB kinase activator 3B	protein-coding	MOB3B	MOB kinase activator 3B	O	MOB kinase activator 3B|MOB kinase activator-like 2B|MOB1, Mps One Binder kinase activator-like 2B|mob1 homolog 2b|monopolar spindle 1 binding, MOB1, domain containing|mps one binder kinase activator-like 2B	20201124	-
9606	79818	ZNF552	-	-	HGNC:HGNC:26135|Ensembl:ENSG00000178935	19	19q13.43	zinc finger protein 552	protein-coding	ZNF552	zinc finger protein 552	O	zinc finger protein 552	20201124	-
9606	79819	DNAI4	-	DIC4|WDR78	MIM:619156|HGNC:HGNC:26252|Ensembl:ENSG00000152763	1	1p31.3	dynein axonemal intermediate chain 4	protein-coding	DNAI4	dynein axonemal intermediate chain 4	O	dynein intermediate chain 4, axonemal|WD repeat domain 78|WD repeat-containing protein 78	20210116	-
9606	79820	CATSPERB	-	C14orf161|CatSper(beta)	MIM:611169|HGNC:HGNC:20500|Ensembl:ENSG00000133962	14	14q32.12	cation channel sperm associated auxiliary subunit beta	protein-coding	CATSPERB	cation channel sperm associated auxiliary subunit beta	O	cation channel sperm-associated protein subunit beta|catSper-beta|cation channel, sperm associated beta|catsper channel auxiliary subunit beta	20201124	-
9606	79822	ARHGAP28	-	-	MIM:610592|HGNC:HGNC:25509|Ensembl:ENSG00000088756	18	18p11.31	Rho GTPase activating protein 28	protein-coding	ARHGAP28	Rho GTPase activating protein 28	O	rho GTPase-activating protein 28|rho-type GTPase-activating protein 28	20201124	-
9606	79823	CAMKMT	-	C2orf34|CLNMT|CaM KMT|Cam|KMT	MIM:609559|HGNC:HGNC:26276|Ensembl:ENSG00000143919	2	2p21	calmodulin-lysine N-methyltransferase	protein-coding	CAMKMT	calmodulin-lysine N-methyltransferase	O	calmodulin-lysine N-methyltransferase	20201124	-
9606	79825	EFCC1	-	C3orf73|CCDC48	HGNC:HGNC:25692|Ensembl:ENSG00000114654	3	3q21.3	EF-hand and coiled-coil domain containing 1	protein-coding	EFCC1	EF-hand and coiled-coil domain containing 1	O	EF-hand and coiled-coil domain-containing protein 1|EF-hand domain-containing protein ENSP00000381169|coiled-coil domain containing 48|coiled-coil domain-containing protein 48	20201124	-
9606	79827	CLMP	-	ACAM|ASAM|CSBM|CSBS	MIM:611693|HGNC:HGNC:24039|Ensembl:ENSG00000166250	11	11q24.1	CXADR like membrane protein	protein-coding	CLMP	CXADR like membrane protein	O	CXADR-like membrane protein|CAR-like membrane protein|adipocyte-specific adhesion molecule|coxsackie- and adenovirus receptor-like membrane protein	20201124	-
9606	79828	METTL8	-	TIP	MIM:609525|HGNC:HGNC:25856|Ensembl:ENSG00000123600	2	2q31.1	methyltransferase like 8	protein-coding	METTL8	methyltransferase like 8	O	mRNA N(3)-methylcytidine methyltransferase METTL8|methyltransferase-like protein 8|tension-induced/inhibited protein	20201219	-
9606	79829	NAA40	-	NAT11|NatD|PATT1|hNatD	HGNC:HGNC:25845|Ensembl:ENSG00000110583	11	11q13.1	N-alpha-acetyltransferase 40, NatD catalytic subunit	protein-coding	NAA40	N-alpha-acetyltransferase 40, NatD catalytic subunit	O	N-alpha-acetyltransferase 40|N(alpha)-acetyltransferase 40, NatD catalytic subunit, homolog|N-acetyltransferase 11 (GCN5-related, putative)|N-alpha acetyl transferase 40|N-alpha-acetyltransferase D|natD catalytic subunit|protein acetyltransferase 1	20201213	-
9606	79830	ZMYM1	-	MYM	HGNC:HGNC:26253|Ensembl:ENSG00000197056	1	1p34.3	zinc finger MYM-type containing 1	protein-coding	ZMYM1	zinc finger MYM-type containing 1	O	zinc finger MYM-type protein 1|zinc finger, MYM domain containing 1|zinc finger, MYM-type 1	20201124	-
9606	79831	KDM8	-	JMJD5	MIM:611917|HGNC:HGNC:25840|Ensembl:ENSG00000155666	16	16p12.1	lysine demethylase 8	protein-coding	KDM8	lysine demethylase 8	O	bifunctional peptidase and arginyl-hydroxylase JMJD5|JmjC arginyl-hydroxylase|L-arginine (3R)-hydroxylase KDM8|arginyl C3-hydroxylase KDM8|jmjC domain-containing protein 5|jumonji C domain-containing protein 5|jumonji domain containing 5|jumonji domain-containing protein 5|lysine (K)-specific demethylase 8|lysine-specific demethylase 8	20210114	-
9606	79832	QSER1	-	-	HGNC:HGNC:26154|Ensembl:ENSG00000060749	11	11p13	glutamine and serine rich 1	protein-coding	QSER1	glutamine and serine rich 1	O	glutamine and serine-rich protein 1	20201124	-
9606	79833	GEMIN6	-	-	MIM:607006|HGNC:HGNC:20044|Ensembl:ENSG00000152147	2	2p22.1	gem nuclear organelle associated protein 6	protein-coding	GEMIN6	gem nuclear organelle associated protein 6	O	gem-associated protein 6|SIP2|gemin-6	20201124	-
9606	79834	PEAK1	-	SGK269	MIM:614248|HGNC:HGNC:29431|Ensembl:ENSG00000173517	15	15q24.3	pseudopodium enriched atypical kinase 1	protein-coding	PEAK1	pseudopodium enriched atypical kinase 1	O	inactive tyrosine-protein kinase PEAK1|NKF3 kinase family member|sugen kinase 269|tyrosine-protein kinase SgK269	20201124	-
9606	79836	LONRF3	-	RNF127	HGNC:HGNC:21152|Ensembl:ENSG00000175556	X	Xq24	LON peptidase N-terminal domain and ring finger 3	protein-coding	LONRF3	LON peptidase N-terminal domain and ring finger 3	O	LON peptidase N-terminal domain and RING finger protein 3|ring finger protein 127	20201124	-
9606	79837	PIP4K2C	-	PIP5K2C	MIM:617104|HGNC:HGNC:23786|Ensembl:ENSG00000166908	12	12q13.3	phosphatidylinositol-5-phosphate 4-kinase type 2 gamma	protein-coding	PIP4K2C	phosphatidylinositol-5-phosphate 4-kinase type 2 gamma	O	phosphatidylinositol 5-phosphate 4-kinase type-2 gamma|PI(5)P 4-kinase type II gamma|PIP4KII-gamma|phosphatidylinositol 4-phosphate 5-kinase|phosphatidylinositol 5-phosphate 4-kinase type II gamma|phosphatidylinositol-4-phosphate 5-kinase, type II, gamma	20210103	-
9606	79838	TMC5	-	-	MIM:617197|HGNC:HGNC:22999|Ensembl:ENSG00000103534	16	16p12.3	transmembrane channel like 5	protein-coding	TMC5	transmembrane channel like 5	O	transmembrane channel-like protein 5	20201124	-
9606	79839	CCDC102B	-	ACY1L|AN|C18orf14|HsT1731	HGNC:HGNC:26295|Ensembl:ENSG00000150636	18	18q22.1-q22.2	coiled-coil domain containing 102B	protein-coding	CCDC102B	coiled-coil domain containing 102B	O	coiled-coil domain-containing protein 102B	20201124	-
9606	79840	NHEJ1	-	XLF	MIM:611290|HGNC:HGNC:25737|Ensembl:ENSG00000187736	2	2q35	non-homologous end joining factor 1	protein-coding	NHEJ1	non-homologous end joining factor 1	O	non-homologous end-joining factor 1|XRCC4-like factor|nonhomologous end-joining factor 1|protein cernunnos	20210103	-
9606	79841	AGBL2	-	CCP2	MIM:617345|HGNC:HGNC:26296|Ensembl:ENSG00000165923	11	11p11.2	ATP/GTP binding protein like 2	protein-coding	AGBL2	ATP/GTP binding protein like 2	O	cytosolic carboxypeptidase 2|cytoplasmic carboxypeptidase 2|testis tissue sperm-binding protein Li 96mP	20201128	-
9606	79842	ZBTB3	-	-	HGNC:HGNC:22918|Ensembl:ENSG00000185670	11	11q12.3	zinc finger and BTB domain containing 3	protein-coding	ZBTB3	zinc finger and BTB domain containing 3	O	zinc finger and BTB domain-containing protein 3	20201124	-
9606	79843	FAM124B	-	-	MIM:618403|HGNC:HGNC:26224|Ensembl:ENSG00000124019	2	2q36.2	family with sequence similarity 124 member B	protein-coding	FAM124B	family with sequence similarity 124 member B	O	protein FAM124B|family with sequence similarity 124B	20201124	-
9606	79844	ZDHHC11	-	ZNF399	HGNC:HGNC:19158|Ensembl:ENSG00000188818	5	5p15.33	zinc finger DHHC-type containing 11	protein-coding	ZDHHC11	zinc finger DHHC-type containing 11	O	palmitoyltransferase ZDHHC11|DHHC-11|probable palmitoyltransferase ZDHHC11|zinc finger DHHC domain-containing protein 11|zinc finger protein 399|zinc finger, DHHC domain containing 11	20201213	-
9606	79845	RNF122	-	-	HGNC:HGNC:21147|Ensembl:ENSG00000133874	8	8p12	ring finger protein 122	protein-coding	RNF122	ring finger protein 122	O	RING finger protein 122	20201124	-
9606	79846	CFAP69	-	C7orf63|FAP69|SPGF24	MIM:617949|HGNC:HGNC:26107|Ensembl:ENSG00000105792	7	7q21.13	cilia and flagella associated protein 69	protein-coding	CFAP69	cilia and flagella associated protein 69	O	cilia- and flagella-associated protein 69	20210123	-
9606	79847	MFSD13A	-	C10orf77|TMEM180|bA18I14.8	HGNC:HGNC:26196|Ensembl:ENSG00000138111	10	10q24.32	major facilitator superfamily domain containing 13A	protein-coding	MFSD13A	major facilitator superfamily domain containing 13A	O	transmembrane protein 180	20201124	-
9606	79848	CSPP1	-	CSPP|CSPP-L|JBTS21	MIM:611654|HGNC:HGNC:26193|Ensembl:ENSG00000104218	8	8q13.1-q13.2	centrosome and spindle pole associated protein 1	protein-coding	CSPP1	centrosome and spindle pole associated protein 1	O	centrosome and spindle pole-associated protein 1	20201208	-
9606	79849	PDZD3	-	IKEPP|NHERF4|PDZK2	MIM:607146|HGNC:HGNC:19891|Ensembl:ENSG00000172367	11	11q23.3	PDZ domain containing 3	protein-coding	PDZD3	PDZ domain containing 3	O	Na(+)/H(+) exchange regulatory cofactor NHE-RF4|NHERF-4|PDZ domain containing 2|PDZ domain-containing protein 2|PDZ domain-containing protein 3|intestinal and kidney enriched PDZ protein|na/Pi cotransporter C-terminal-associated protein 2|naPi-Cap2|natrium-phosphate cotransporter IIa C-terminal-associated protein 2|sodium-hydrogen exchanger regulatory factor 4	20201124	-
9606	79850	TLCD3A	-	CT120|FAM57A	MIM:611627|HGNC:HGNC:29646|Ensembl:ENSG00000167695	17	17p13.3	TLC domain containing 3A	protein-coding	TLCD3A	TLC domain containing 3A	O	TLC domain-containing protein 3A|family with sequence similarity 57 member A|membrane protein expressed in epithelial-like lung adenocarcinoma|protein FAM57A	20201124	-
9606	79852	EPHX3	-	ABHD9|EH3	MIM:617400|HGNC:HGNC:23760|Ensembl:ENSG00000105131	19	19p13.12	epoxide hydrolase 3	protein-coding	EPHX3	epoxide hydrolase 3	O	epoxide hydrolase 3|abhydrolase domain containing 9|abhydrolase domain-containing protein 9	20201124	-
9606	79853	TM4SF20	-	PRO994|SLI5|TCCE518	MIM:615404|HGNC:HGNC:26230|Ensembl:ENSG00000168955	2	2q36.3	transmembrane 4 L six family member 20	protein-coding	TM4SF20	transmembrane 4 L six family member 20	O	transmembrane 4 L6 family member 20	20201124	-
9606	79854	LINC00115	-	NCRNA00115	HGNC:HGNC:26211|Ensembl:ENSG00000225880	1	1p36.33	long intergenic non-protein coding RNA 115	ncRNA	LINC00115	long intergenic non-protein coding RNA 115	O	-	20201124	-
9606	79856	SNX22	-	-	HGNC:HGNC:16315|Ensembl:ENSG00000157734	15	15q22.31	sorting nexin 22	protein-coding	SNX22	sorting nexin 22	O	sorting nexin-22	20201213	-
9606	79857	FLJ13224	-	-	Ensembl:ENSG00000177340	12	12p11.21	uncharacterized LOC79857	ncRNA	-	-	-	-	20201124	-
9606	79858	NEK11	-	-	MIM:609779|HGNC:HGNC:18593|Ensembl:ENSG00000114670	3	3q22.1	NIMA related kinase 11	protein-coding	NEK11	NIMA related kinase 11	O	serine/threonine-protein kinase Nek11|NIMA (never in mitosis gene a)- related kinase 11	20201124	-
9606	79861	TUBAL3	-	-	HGNC:HGNC:23534|Ensembl:ENSG00000178462	10	10p15.1	tubulin alpha like 3	protein-coding	TUBAL3	tubulin alpha like 3	O	tubulin alpha chain-like 3	20201124	-
9606	79862	ZNF669	-	-	HGNC:HGNC:25736|Ensembl:ENSG00000188295	1	1q44	zinc finger protein 669	protein-coding	ZNF669	zinc finger protein 669	O	zinc finger protein 669	20201213	-
9606	79863	RBFA	-	C18orf22|HsT169	HGNC:HGNC:26120|Ensembl:ENSG00000101546	18	18q23	ribosome binding factor A	protein-coding	RBFA	ribosome binding factor A	O	putative ribosome-binding factor A, mitochondrial|ribosome binding factor A (putative)	20201124	-
9606	79864	JHY	-	C11orf63	MIM:617594|HGNC:HGNC:26288|Ensembl:ENSG00000109944	11	11q24.1	junctional cadherin complex regulator	protein-coding	JHY	junctional cadherin complex regulator	O	jhy protein homolog|juvenile hydrocephalus|uncharacterized protein C11orf63	20201124	-
9606	79865	TREML2	-	C6orf76|TLT-2|TLT2|dJ238O23.1	MIM:609715|HGNC:HGNC:21092|Ensembl:ENSG00000112195	6	6p21.1	triggering receptor expressed on myeloid cells like 2	protein-coding	TREML2	triggering receptor expressed on myeloid cells like 2	O	trem-like transcript 2 protein|triggering receptor expressed on myeloid cells-like protein 2	20201124	-
9606	79866	BORA	-	C13orf34	MIM:610510|HGNC:HGNC:24724|Ensembl:ENSG00000136122	13	13q21.33	BORA aurora kinase A activator	protein-coding	BORA	BORA aurora kinase A activator	O	protein aurora borealis	20201124	-
9606	79867	TCTN2	-	C12orf38|JBTS24|MKS8|TECT2	MIM:613846|HGNC:HGNC:25774|Ensembl:ENSG00000168778	12	12q24.31	tectonic family member 2	protein-coding	TCTN2	tectonic family member 2	O	tectonic-2	20201124	-
9606	79868	ALG13	-	CDG1S|CXorf45|DEE36|EIEE36|GLT28D1|MDS031|TDRD13|YGL047W	MIM:300776|HGNC:HGNC:30881|Ensembl:ENSG00000101901	X	Xq23	ALG13 UDP-N-acetylglucosaminyltransferase subunit	protein-coding	ALG13	ALG13 UDP-N-acetylglucosaminyltransferase subunit	O	putative bifunctional UDP-N-acetylglucosamine transferase and deubiquitinase ALG13|N-acetylglucosaminyldiphosphodolichol N-acetylglucosaminyltransferase|UDP-N-acetylglucosamine transferase subunit ALG13 homolog|asparagine-linked glycosylation 13 homolog|glycosyltransferase 28 domain-containing protein 1|hematopoietic stem/progenitor cells protein MDS031|tudor domain containing 13	20210123	-
9606	79869	CPSF7	-	CFIm59	HGNC:HGNC:30098|Ensembl:ENSG00000149532	11	11q12.2	cleavage and polyadenylation specific factor 7	protein-coding	CPSF7	cleavage and polyadenylation specific factor 7	O	cleavage and polyadenylation specificity factor subunit 7|CPSF 59 kDa subunit|cleavage and polyadenylation specificity factor 59 kDa subunit|cleavage factor Im complex 59 kDa subunit|pre-mRNA cleavage factor I, 59 kDa subunit|pre-mRNA cleavage factor Im 59 kDa subunit	20210103	-
9606	79870	BAALC	-	-	MIM:606602|HGNC:HGNC:14333|Ensembl:ENSG00000164929	8	8q22.3	BAALC binder of MAP3K1 and KLF4	protein-coding	BAALC	BAALC binder of MAP3K1 and KLF4	O	brain and acute leukemia cytoplasmic protein|BAALC, MAP3K1 and KLF4 binding|BAALC, MEKK1 and KLF4 binding|brain and acute leukemia, cytoplasmic	20201124	-
9606	79871	RPAP2	-	C1orf82|Rtr1	MIM:611476|HGNC:HGNC:25791|Ensembl:ENSG00000122484	1	1p22.1	RNA polymerase II associated protein 2	protein-coding	RPAP2	RNA polymerase II associated protein 2	O	putative RNA polymerase II subunit B1 CTD phosphatase RPAP2	20201206	-
9606	79872	CBLL1	-	HAKAI|RNF188	MIM:606872|HGNC:HGNC:21225|Ensembl:ENSG00000105879	7	7q22.3	Cbl proto-oncogene like 1	protein-coding	CBLL1	Cbl proto-oncogene like 1	O	E3 ubiquitin-protein ligase Hakai|Cas-Br-M (murine) ecotropic retroviral transforming sequence-like 1|Cbl proto-oncogene like 1, E3 ubiquitin protein ligase|Cbl proto-oncogene, E3 ubiquitin protein ligase-like 1|E-cadherin binding protein E7|RING finger protein 188|RING-type E3 ubiquitin transferase Hakai|c-Cbl-like protein 1|casitas B-lineage lymphoma-transforming sequence-like protein 1	20201220	-
9606	79873	NUDT18	-	MTH3	MIM:615791|HGNC:HGNC:26194|Ensembl:ENSG00000275074	8	8p21.3	nudix hydrolase 18	protein-coding	NUDT18	nudix hydrolase 18	O	8-oxo-dGDP phosphatase NUDT18|2-hydroxy-dADP phosphatase|7,8-dihydro-8-oxoguanine phosphatase|mutT homolog 3|mutT human homolog 3|nucleoside diphosphate-linked moiety X motif 18|nudix (nucleoside diphosphate linked moiety X)-type motif 18|nudix motif 18	20201124	-
9606	79874	RABEP2	-	FRA	MIM:611869|HGNC:HGNC:24817|Ensembl:ENSG00000177548	16	16p11.2	rabaptin, RAB GTPase binding effector protein 2	protein-coding	RABEP2	rabaptin, RAB GTPase binding effector protein 2	O	rab GTPase-binding effector protein 2|Rabaptin-5 beta|rabaptin-5beta	20201124	-
9606	79875	THSD4	-	ADAMTSL-6|ADAMTSL6|FVSY9334|PRO34005	MIM:614476|HGNC:HGNC:25835|Ensembl:ENSG00000187720	15	15q23	thrombospondin type 1 domain containing 4	protein-coding	THSD4	thrombospondin type 1 domain containing 4	O	thrombospondin type-1 domain-containing protein 4|A disintegrin and metalloproteinase with thrombospondin motifs-like protein 6|ADAMTS-like protein 6|thrombospondin, type I, domain containing 4	20201124	-
9606	79876	UBA5	-	DEE44|EIEE44|SCAR24|THIFP1|UBE1DC1	MIM:610552|HGNC:HGNC:23230|Ensembl:ENSG00000081307	3	3q22.1	ubiquitin like modifier activating enzyme 5	protein-coding	UBA5	ubiquitin like modifier activating enzyme 5	O	ubiquitin-like modifier-activating enzyme 5|UBA5, ubiquitin-activating enzyme E1 homolog|UFM1-activating enzyme|ubiquitin-activating enzyme 5|ubiquitin-activating enzyme E1 domain-containing protein 1|ubiquitin-activating enzyme E1-domain containing 1	20201213	-
9606	79877	DCAKD	-	-	HGNC:HGNC:26238|Ensembl:ENSG00000172992	17	17q21.31	dephospho-CoA kinase domain containing	protein-coding	DCAKD	dephospho-CoA kinase domain containing	O	dephospho-CoA kinase domain-containing protein	20201206	-
9606	79879	CCDC134	-	-	MIM:618788|HGNC:HGNC:26185|Ensembl:ENSG00000100147	22	22q13.2	coiled-coil domain containing 134	protein-coding	CCDC134	coiled-coil domain containing 134	O	coiled-coil domain-containing protein 134	20201124	-
9606	79882	ZC3H14	-	MRT56|MSUT-2|NY-REN-37|SUT2|UKp68	MIM:613279|HGNC:HGNC:20509|Ensembl:ENSG00000100722	14	14q31.3	zinc finger CCCH-type containing 14	protein-coding	ZC3H14	zinc finger CCCH-type containing 14	O	zinc finger CCCH domain-containing protein 14|mammalian suppressor of tau pathology-2|nuclear protein UKp68|renal carcinoma antigen NY-REN-37	20201206	-
9606	79883	PODNL1	-	SLRR5B	HGNC:HGNC:26275|Ensembl:ENSG00000132000	19	19p13.12	podocan like 1	protein-coding	PODNL1	podocan like 1	O	podocan-like protein 1	20201213	-
9606	79884	MAP9	-	ASAP	MIM:610070|HGNC:HGNC:26118|Ensembl:ENSG00000164114	4	4q32.1	microtubule associated protein 9	protein-coding	MAP9	microtubule associated protein 9	O	microtubule-associated protein 9|aster-associated protein	20201220	-
9606	79885	HDAC11	-	HD11	MIM:607226|HGNC:HGNC:19086|Ensembl:ENSG00000163517	3	3p25.1	histone deacetylase 11	protein-coding	HDAC11	histone deacetylase 11	O	histone deacetylase 11	20201206	-
9606	79886	CAAP1	-	C9orf82|CAAP	HGNC:HGNC:25834|Ensembl:ENSG00000120159	9	9p21.2	caspase activity and apoptosis inhibitor 1	protein-coding	CAAP1	caspase activity and apoptosis inhibitor 1	O	caspase activity and apoptosis inhibitor 1|conserved anti-apoptotic protein	20201124	-
9606	79887	PLBD1	-	-	MIM:618486|HGNC:HGNC:26215|Ensembl:ENSG00000121316	12	12p13.1	phospholipase B domain containing 1	protein-coding	PLBD1	phospholipase B domain containing 1	O	phospholipase B-like 1|LAMA-like protein 1|PLB homolog 1|lamina ancestor homolog 1|phospholipase B domain-containing protein 1|putative phospholipase B-like 1	20201128	-
9606	79888	LPCAT1	-	AGPAT10|AGPAT9|AYTL2|LPCAT-1|PFAAP3|lpcat|lysoPAFAT	MIM:610472|HGNC:HGNC:25718|Ensembl:ENSG00000153395	5	5p15.33	lysophosphatidylcholine acyltransferase 1	protein-coding	LPCAT1	lysophosphatidylcholine acyltransferase 1	O	lysophosphatidylcholine acyltransferase 1|1-acylglycerol-3-phosphate O-acyltransferase|1-acylglycerophosphocholine O-acyltransferase|1-alkenylglycerophosphocholine O-acyltransferase|1-alkylglycerophosphocholine O-acetyltransferase|LPC acyltransferase 1|acetyl-CoA:lyso-PAF acetyltransferase|acetyl-CoA:lyso-platelet-activating factor acetyltransferase|acyltransferase-like 2|lyso-PAF acetyltransferase|lysoPC acyltransferase 1|phosphonoformate immuno-associated protein 3	20210110	-
9606	79890	RIN3	-	-	MIM:610223|HGNC:HGNC:18751|Ensembl:ENSG00000100599	14	14q32.12	Ras and Rab interactor 3	protein-coding	RIN3	Ras and Rab interactor 3	O	ras and Rab interactor 3|RAB5 interacting protein 3|ras interaction/interference protein 3	20201213	-
9606	79891	ZNF671	-	-	HGNC:HGNC:26279|Ensembl:ENSG00000083814	19	19q13.43	zinc finger protein 671	protein-coding	ZNF671	zinc finger protein 671	O	zinc finger protein 671	20201213	-
9606	79892	MCMBP	-	C10orf119|MCM-BP	MIM:610909|HGNC:HGNC:25782|Ensembl:ENSG00000197771	10	10q26.11	minichromosome maintenance complex binding protein	protein-coding	MCMBP	minichromosome maintenance complex binding protein	O	mini-chromosome maintenance complex-binding protein|MCM-binding protein	20201213	-
9606	79893	GGNBP2	-	DIF-3|DIF3|LCRG1|LZK1|ZFP403|ZNF403	MIM:612275|HGNC:HGNC:19357|Ensembl:ENSG00000278311	17	17q12	gametogenetin binding protein 2	protein-coding	GGNBP2	gametogenetin binding protein 2	O	gametogenetin-binding protein 2|C3HC4-type zinc finger protein|laryngeal carcinoma related gene 1|laryngeal carcinoma-related protein 1|zinc finger protein 403	20201124	-
9606	79894	ZNF672	-	-	HGNC:HGNC:26179|Ensembl:ENSG00000171161	1	1q44	zinc finger protein 672	protein-coding	ZNF672	zinc finger protein 672	O	zinc finger protein 672	20201124	-
9606	79895	ATP8B4	-	ATPIM	MIM:609123|HGNC:HGNC:13536|Ensembl:ENSG00000104043	15	15q21.2	ATPase phospholipid transporting 8B4 (putative)	protein-coding	ATP8B4	ATPase phospholipid transporting 8B4 (putative)	O	probable phospholipid-transporting ATPase IM|ATPase, class I, type 8B, member 4|P4-ATPase flippase complex alpha subunit ATP8B4|potential phospholipid-transporting ATPase IM	20201124	-
9606	79896	THNSL1	-	TSH1	MIM:611260|HGNC:HGNC:26160|Ensembl:ENSG00000185875	10	10p12.1	threonine synthase like 1	protein-coding	THNSL1	threonine synthase like 1	O	threonine synthase-like 1	20201206	-
9606	79897	RPP21	-	C6orf135|CAT60	MIM:612524|HGNC:HGNC:21300|Ensembl:ENSG00000241370	6	6p22.1	ribonuclease P/MRP subunit p21	protein-coding	RPP21	ribonuclease P/MRP subunit p21	O	ribonuclease P protein subunit p21|RNaseP protein p21|ribonuclease P/MRP 21kDa subunit|ribonucleoprotein V	20201124	-
9606	79898	ZNF613	-	-	HGNC:HGNC:25827|Ensembl:ENSG00000176024	19	19q13.41	zinc finger protein 613	protein-coding	ZNF613	zinc finger protein 613	O	zinc finger protein 613	20201213	-
9606	79899	PRR5L	-	PROTOR2	MIM:611728|HGNC:HGNC:25878|Ensembl:ENSG00000135362	11	11p13-p12	proline rich 5 like	protein-coding	PRR5L	proline rich 5 like	O	proline-rich protein 5-like|Protein observed with Rictor-2|protor-2	20201124	-
9606	79901	CYBRD1	-	CYB561A2|DCYTB|FRRS3	MIM:605745|HGNC:HGNC:20797|Ensembl:ENSG00000071967	2	2q31.1	cytochrome b reductase 1	protein-coding	CYBRD1	cytochrome b reductase 1	O	cytochrome b reductase 1|cytochrome b561 family, member A2|duodenal cytochrome b|ferric-chelate reductase 3	20210114	-
9606	79902	NUP85	-	FROUNT|NPHS17|Nup75	MIM:170285|HGNC:HGNC:8734|Ensembl:ENSG00000125450	17	17q25.1	nucleoporin 85	protein-coding	NUP85	nucleoporin 85	O	nuclear pore complex protein Nup85|nucleoporin 85kDa|nucleoporin Nup75|nucleoporin Nup85	20210123	-
9606	79903	NAA60	-	HAT4|NAT15|NatF|hNaa60	MIM:614246|HGNC:HGNC:25875|Ensembl:ENSG00000122390	16	16p13.3	N-alpha-acetyltransferase 60, NatF catalytic subunit	protein-coding	NAA60	N-alpha-acetyltransferase 60, NatF catalytic subunit	O	N-alpha-acetyltransferase 60|N-acetyltransferase 15 (GCN5-related, putative)|N-alpha-acetyltransferase F|epididymis secretory sperm binding protein|histone acetyltransferase type B protein 4	20201124	-
9606	79905	TMC7	-	-	MIM:617198|HGNC:HGNC:23000|Ensembl:ENSG00000170537	16	16p12.3	transmembrane channel like 7	protein-coding	TMC7	transmembrane channel like 7	O	transmembrane channel-like protein 7	20201124	-
9606	79906	MORN1	-	-	HGNC:HGNC:25852|Ensembl:ENSG00000116151	1	1p36.32	MORN repeat containing 1	protein-coding	MORN1	MORN repeat containing 1	O	MORN repeat-containing protein 1	20201124	-
9606	79908	BTNL8	-	BTN9.2	MIM:615606|HGNC:HGNC:26131|Ensembl:ENSG00000113303	5	5q35.3	butyrophilin like 8	protein-coding	BTNL8	butyrophilin like 8	O	butyrophilin-like protein 8|B7-H5 costimulatory molecule	20201124	-
9606	79912	PYROXD1	-	MFM8	MIM:617220|HGNC:HGNC:26162|Ensembl:ENSG00000121350	12	12p12.1	pyridine nucleotide-disulphide oxidoreductase domain 1	protein-coding	PYROXD1	pyridine nucleotide-disulphide oxidoreductase domain 1	O	pyridine nucleotide-disulfide oxidoreductase domain-containing protein 1	20210114	-
9606	79913	ACTR5	-	Arp5|INO80M	HGNC:HGNC:14671|Ensembl:ENSG00000101442	20	20q11.23	actin related protein 5	protein-coding	ACTR5	actin related protein 5	O	actin-related protein 5|ARP5 actin related protein 5 homolog|INO80 complex subunit M|hARP5|sarcoma antigen NY-SAR-16	20201213	-
9606	79915	ATAD5	-	C17orf41|ELG1|FRAG1	MIM:609534|HGNC:HGNC:25752|Ensembl:ENSG00000176208	17	17q11.2	ATPase family AAA domain containing 5	protein-coding	ATAD5	ATPase family AAA domain containing 5	O	ATPase family AAA domain-containing protein 5|chromosome fragility associated gene 1|chromosome fragility-associated gene 1 protein|enhanced level of genomic instability 1 homolog	20201213	-
9606	79917	MAGIX	-	JM10|PDZX	HGNC:HGNC:30006|Ensembl:ENSG00000269313	X	Xp11.23	MAGI family member, X-linked	protein-coding	MAGIX	MAGI family member, X-linked	O	PDZ domain-containing protein MAGIX|PDZ domain containing, X chromosome	20201125	-
9606	79918	SETD6	-	-	MIM:616424|HGNC:HGNC:26116|Ensembl:ENSG00000103037	16	16q21	SET domain containing 6, protein lysine methyltransferase	protein-coding	SETD6	SET domain containing 6, protein lysine methyltransferase	O	N-lysine methyltransferase SETD6|SET domain-containing protein 6	20201124	-
9606	79919	MAB21L4	-	C2orf54	HGNC:HGNC:26216|Ensembl:ENSG00000172478	2	2q37.3	mab-21 like 4	protein-coding	MAB21L4	mab-21 like 4	O	protein mab-21-like 4|uncharacterized protein C2orf54	20201124	-
9606	79921	TCEAL4	-	NPD017|WEX7	HGNC:HGNC:26121|Ensembl:ENSG00000133142	X	Xq22.2	transcription elongation factor A like 4	protein-coding	TCEAL4	transcription elongation factor A like 4	O	transcription elongation factor A protein-like 4|TCEA-like protein 4|epididymis secretory sperm binding protein|transcription elongation factor A (SII)-like 4|transcription elongation factor S-II protein-like 4	20201124	-
9606	79922	MRM1	-	-	MIM:618099|HGNC:HGNC:26202|Ensembl:ENSG00000278619	17	17q12	mitochondrial rRNA methyltransferase 1	protein-coding	MRM1	mitochondrial rRNA methyltransferase 1	O	rRNA methyltransferase 1, mitochondrial|16S rRNA (guanosine(1145)-2'-O)-methyltransferase|16S rRNA [Gm1145] 2'-O-methyltransferase|CTB-75G16.3|mitochondrial large ribosomal RNA ribose methylase|mitochondrial rRNA methyltransferase 1 homolog	20201206	-
9606	79923	NANOG	-	-	MIM:607937|HGNC:HGNC:20857|Ensembl:ENSG00000111704	12	12p13.31	Nanog homeobox	protein-coding	NANOG	Nanog homeobox	O	homeobox protein NANOG|homeobox transcription factor Nanog|homeobox transcription factor Nanog-delta 48	20210118	-
9606	79924	ADM2	-	AM2|dJ579N16.4	MIM:608682|HGNC:HGNC:28898|Ensembl:ENSG00000128165	22	22q13.33	adrenomedullin 2	protein-coding	ADM2	adrenomedullin 2	O	protein ADM2|intermedin	20201124	-
9606	79925	SPEF2	-	CT122|KPL2|SPGF43	MIM:610172|HGNC:HGNC:26293|Ensembl:ENSG00000152582	5	5p13.2	sperm flagellar 2	protein-coding	SPEF2	sperm flagellar 2	O	sperm flagellar protein 2|cancer/testis antigen 122|testis tissue sperm-binding protein Li 47a	20210123	-
9606	79927	FAM110D	-	GRRP1	HGNC:HGNC:25860|Ensembl:ENSG00000197245	1	1p36.11	family with sequence similarity 110 member D	protein-coding	FAM110D	family with sequence similarity 110 member D	O	protein FAM110D|glycine/arginine-rich protein 1	20201124	-
9606	79929	MAP6D1	-	MAPO6D1|SL21	MIM:610593|HGNC:HGNC:25753|Ensembl:ENSG00000180834	3	3q27.1	MAP6 domain containing 1	protein-coding	MAP6D1	MAP6 domain containing 1	O	MAP6 domain-containing protein 1|21 kDa STOP-like protein|STOP-Like protein 21 kD	20201124	-
9606	79930	DOK3	-	DOKL	MIM:611435|HGNC:HGNC:24583|Ensembl:ENSG00000146094	5	5q35.3	docking protein 3	protein-coding	DOK3	docking protein 3	O	docking protein 3|Dok-like protein|downstream of tyrosine kinase 3	20201124	-
9606	79931	TNIP3	-	ABIN-3|LIND	MIM:608019|HGNC:HGNC:19315|Ensembl:ENSG00000050730	4	4q27	TNFAIP3 interacting protein 3	protein-coding	TNIP3	TNFAIP3 interacting protein 3	O	TNFAIP3-interacting protein 3|A20-binding inhibitor of NF-kappa-B activation 3|ABIN-3 beta|Listeria induced|TNFAIP3-interacting protein 3 beta|TNIP3 beta|listeria-induced gene protein	20201124	-
9606	79932	KIAA0319L	-	AAVR|AAVRL	MIM:613535|HGNC:HGNC:30071|Ensembl:ENSG00000142687	1	1p34.3	KIAA0319 like	protein-coding	KIAA0319L	KIAA0319 like	O	dyslexia-associated protein KIAA0319-like protein|AAV receptor like|adeno-associated virus receptor|polycystic kidney disease 1-related	20201124	-
9606	79933	SYNPO2L	-	-	HGNC:HGNC:23532|Ensembl:ENSG00000166317	10	10q22.2	synaptopodin 2 like	protein-coding	SYNPO2L	synaptopodin 2 like	O	synaptopodin 2-like protein	20201124	-
9606	79934	COQ8B	-	ADCK4|NPHS9	MIM:615567|HGNC:HGNC:19041|Ensembl:ENSG00000123815	19	19q13.2	coenzyme Q8B	protein-coding	COQ8B	coenzyme Q8B	O	atypical kinase COQ8B, mitochondrial|aarF domain containing kinase 4|aarF domain-containing protein kinase 4|coenzyme Q protein 8B	20201213	-
9606	79935	CCNP	-	CNTD2	HGNC:HGNC:25805|Ensembl:ENSG00000105219	19	19q13.2	cyclin P	protein-coding	CCNP	cyclin P	O	cyclin-P|cyclin N-terminal domain containing 2|cyclin N-terminal domain-containing protein 2	20201124	-
9606	79937	CNTNAP3	-	CASPR3|CNTNAP3A	MIM:610517|HGNC:HGNC:13834|Ensembl:ENSG00000106714	9	9p12	contactin associated protein family member 3	protein-coding	CNTNAP3	contactin associated protein family member 3	O	contactin-associated protein-like 3|cell recognition molecule Caspr3|contactin associated protein like 3	20201124	-
9606	79939	SLC35E1	-	-	HGNC:HGNC:20803|Ensembl:ENSG00000127526	19	19p13.11	solute carrier family 35 member E1	protein-coding	SLC35E1	solute carrier family 35 member E1	O	solute carrier family 35 member E1	20210103	-
9606	79940	LINC00472	-	C6orf155|P53RRA	HGNC:HGNC:21380|Ensembl:ENSG00000233237	6	6q13	long intergenic non-protein coding RNA 472	ncRNA	LINC00472	long intergenic non-protein coding RNA 472	O	p53 related lncRNA	20201124	-
9606	79943	ZNF696	-	-	HGNC:HGNC:25872|Ensembl:ENSG00000185730	8	8q24.3	zinc finger protein 696	protein-coding	ZNF696	zinc finger protein 696	O	zinc finger protein 696	20201124	-
9606	79944	L2HGDH	-	C14orf160|L2HGA	MIM:609584|HGNC:HGNC:20499|Ensembl:ENSG00000087299	14	14q21.3	L-2-hydroxyglutarate dehydrogenase	protein-coding	L2HGDH	L-2-hydroxyglutarate dehydrogenase	O	L-2-hydroxyglutarate dehydrogenase, mitochondrial|2-hydroxyglutarate dehydrogenase|L-alpha-hydroxyglutarate dehydrogenase|alpha-hydroxyglutarate oxidoreductase|alpha-ketoglutarate reductase|duranin	20210114	-
9606	79946	C10orf95	-	-	HGNC:HGNC:25880|Ensembl:ENSG00000120055	10	10q24.32	chromosome 10 open reading frame 95	protein-coding	C10orf95	chromosome 10 open reading frame 95	O	uncharacterized protein C10orf95	20201124	-
9606	79947	DHDDS	-	CIT|CPT|DEDSM|DS|HDS|RP59|hCIT	MIM:608172|HGNC:HGNC:20603|Ensembl:ENSG00000117682	1	1p36.11	dehydrodolichyl diphosphate synthase subunit	protein-coding	DHDDS	dehydrodolichyl diphosphate synthase subunit	O	dehydrodolichyl diphosphate synthase complex subunit DHDDS|cis-IPTase|cis-isoprenyltransferase|cis-prenyl transferase|cis-prenyltransferase subunit hCIT|dedol-PP synthase|dehydrodolichyl diphosphate syntase complex subunit DHDDS|epididymis tissue protein Li 189m	20210123	-
9606	79948	PLPPR3	-	LPPR3|LPR3|PRG-2|PRG2	MIM:610391|HGNC:HGNC:23497|Ensembl:ENSG00000129951	19	19p13.3	phospholipid phosphatase related 3	protein-coding	PLPPR3	phospholipid phosphatase related 3	O	phospholipid phosphatase-related protein type 3|PAP-2-like protein 2|lipid phosphate phosphatase-related protein type 3|plasticity-related gene 2 protein	20201124	-
9606	79949	PLEKHS1	-	C10orf81|HEL185	HGNC:HGNC:26285|Ensembl:ENSG00000148735	10	10q25.3	pleckstrin homology domain containing S1	protein-coding	PLEKHS1	pleckstrin homology domain containing S1	O	pleckstrin homology domain-containing family S member 1|PH domain-containing family S member 1|PH domain-containing protein C10orf81|epididymis luminal protein 185|epididymis secretory sperm binding protein	20201213	-
9606	79953	SYNDIG1	-	C20orf39|DSPC2|IFITMD5|TMEM90B	MIM:614311|HGNC:HGNC:15885|Ensembl:ENSG00000101463	20	20p11.21	synapse differentiation inducing 1	protein-coding	SYNDIG1	synapse differentiation inducing 1	O	synapse differentiation-inducing gene protein 1|dispanin subfamily C member 2|interferon induced transmembrane protein domain containing 5|synapse differentiation induced gene 1|transmembrane protein 90B	20201124	-
9606	79954	NOL10	-	PQBP5	MIM:616197|HGNC:HGNC:25862|Ensembl:ENSG00000115761	2	2p25.1	nucleolar protein 10	protein-coding	NOL10	nucleolar protein 10	O	nucleolar protein 10|H_NH0074G24.1|polyglutamine binding protein 5	20201124	-
9606	79955	PDZD7	-	DFNB57|PDZK7	MIM:612971|HGNC:HGNC:26257|Ensembl:ENSG00000186862	10	10q24.31	PDZ domain containing 7	protein-coding	PDZD7	PDZ domain containing 7	O	PDZ domain-containing protein 7|deafness, autosomal recessive 57	20210123	-
9606	79956	ERMP1	-	FXNA|KIAA1815|bA207C16.3	MIM:611156|HGNC:HGNC:23703|Ensembl:ENSG00000099219	9	9p24.1	endoplasmic reticulum metallopeptidase 1	protein-coding	ERMP1	endoplasmic reticulum metallopeptidase 1	O	endoplasmic reticulum metallopeptidase 1|Felix-ina|aminopeptidase Fxna	20201124	-
9606	79957	PAQR6	-	PRdelta	MIM:614579|HGNC:HGNC:30132|Ensembl:ENSG00000160781	1	1q22	progestin and adipoQ receptor family member 6	protein-coding	PAQR6	progestin and adipoQ receptor family member 6	O	membrane progestin receptor delta|mPR delta|membrane progesterone P4 receptor delta|membrane progesterone receptor delta|progesterone and adipoQ receptor family member 6|progestin and adipoQ receptor family member VI variant 3|progestin and adipoQ receptor family member VI variant 4|progestin and adipoQ receptor family member VI variant 5	20201124	-
9606	79958	DENND1C	-	FAM31C	MIM:613634|HGNC:HGNC:26225|Ensembl:ENSG00000205744	19	19p13.3	DENN domain containing 1C	protein-coding	DENND1C	DENN domain containing 1C	O	DENN domain-containing protein 1C|DENN/MADD domain containing 1C|connecdenn 3|family with sequence similarity 31, member C	20201213	-
9606	79959	CEP76	-	C18orf9|HsT1705	HGNC:HGNC:25727|Ensembl:ENSG00000101624	18	18p11.21	centrosomal protein 76	protein-coding	CEP76	centrosomal protein 76	O	centrosomal protein of 76 kDa|centrosomal protein 76kDa	20201124	-
9606	79960	JADE1	-	PHF17	MIM:610514|HGNC:HGNC:30027|Ensembl:ENSG00000077684	4	4q28.2	jade family PHD finger 1	protein-coding	JADE1	jade family PHD finger 1	O	protein Jade-1|PHD finger protein 17|PHD protein Jade-1|gene for apoptosis and differentiation in epithelia|jade family PHD finger protein 1	20201213	-
9606	79961	DENND2D	-	-	MIM:615111|HGNC:HGNC:26192|Ensembl:ENSG00000162777	1	1p13.3-p13.2	DENN domain containing 2D	protein-coding	DENND2D	DENN domain containing 2D	O	DENN domain-containing protein 2D|DENN/MADD domain containing 2D|RP5-1180E21.2	20201213	-
9606	79962	DNAJC22	-	wus	HGNC:HGNC:25802|Ensembl:ENSG00000178401	12	12q13.12	DnaJ heat shock protein family (Hsp40) member C22	protein-coding	DNAJC22	DnaJ heat shock protein family (Hsp40) member C22	O	dnaJ homolog subfamily C member 22|DnaJ (Hsp40) homolog, subfamily C, member 22|wurst homolog	20201124	-
9606	79963	ABCA11P	-	ABCA11|EST1133530	HGNC:HGNC:31|Ensembl:ENSG00000251595	4	4p16.3	ATP binding cassette subfamily A member 11, pseudogene	pseudo	ABCA11P	ATP binding cassette subfamily A member 11, pseudogene	O	ATP-binding cassette, sub-family A (ABC1), member 11 (pseudogene)	20201124	-
9606	79966	SCD5	-	ACOD4|DFNA79|FADS4|HSCD5|SCD2|SCD4	MIM:608370|HGNC:HGNC:21088|Ensembl:ENSG00000145284	4	4q21.22	stearoyl-CoA desaturase 5	protein-coding	SCD5	stearoyl-CoA desaturase 5	O	stearoyl-CoA desaturase 5|acyl-CoA-desaturase 4|stearoyl-CoA 9-desaturase|stearoyl-CoA desaturase 2|stearoyl-CoA desaturase 4	20210123	-
9606	79968	WDR76	-	CDW14	HGNC:HGNC:25773|Ensembl:ENSG00000092470	15	15q15.3	WD repeat domain 76	protein-coding	WDR76	WD repeat domain 76	O	WD repeat-containing protein 76	20201124	-
9606	79969	ATAT1	-	C6orf134|MEC17|Nbla00487|TAT|alpha-TAT|alpha-TAT1	MIM:615556|HGNC:HGNC:21186|Ensembl:ENSG00000137343	6	6p21.33	alpha tubulin acetyltransferase 1	protein-coding	ATAT1	alpha tubulin acetyltransferase 1	O	alpha-tubulin N-acetyltransferase 1|acetyltransferase mec-17 homolog	20201213	-
9606	79970	ZNF767P	-	ZNF767	HGNC:HGNC:21884|Ensembl:ENSG00000133624	7	7q36.1	zinc finger family member 767, pseudogene	pseudo	ZNF767P	zinc finger family member 767, pseudogene	O	-	20201124	-
9606	79971	WLS	-	C1orf139|EVI|GPR177|MRP|mig-14	MIM:611514|HGNC:HGNC:30238|Ensembl:ENSG00000116729	1	1p31.3	Wnt ligand secretion mediator	protein-coding	WLS	Wnt ligand secretion mediator	O	protein wntless homolog|G protein-coupled receptor 177|integral membrane protein GPR177|protein evenness interrupted homolog|putative NF-kappa-B-activating protein 373|putative NFkB activating protein 373|wntless Wnt ligand secretion mediator	20210103	-
9606	79973	ZNF442	-	-	HGNC:HGNC:20877|Ensembl:ENSG00000198342	19	19p13.2	zinc finger protein 442	protein-coding	ZNF442	zinc finger protein 442	O	zinc finger protein 442	20201124	-
9606	79974	CPED1	-	C7orf58	HGNC:HGNC:26159|Ensembl:ENSG00000106034	7	7q31.31	cadherin like and PC-esterase domain containing 1	protein-coding	CPED1	cadherin like and PC-esterase domain containing 1	O	cadherin-like and PC-esterase domain-containing protein 1	20201124	-
9606	79977	GRHL2	-	BOM|DFNA28|ECTDS|PPCD4|TFCP2L3	MIM:608576|HGNC:HGNC:2799|Ensembl:ENSG00000083307	8	8q22.3	grainyhead like transcription factor 2	protein-coding	GRHL2	grainyhead like transcription factor 2	O	grainyhead-like protein 2 homolog|brother of mammalian grainyhead|grainyhead-like 2|transcription factor CP2-like 3	20201213	-
9606	79979	TRMT2B	-	CXorf34|dJ341D10.3	HGNC:HGNC:25748|Ensembl:ENSG00000188917	X	Xq22.1	tRNA methyltransferase 2 homolog B	protein-coding	TRMT2B	tRNA methyltransferase 2 homolog B	O	tRNA (uracil(54)-C(5))-methyltransferase homolog|TRM2 homolog|TRM2 tRNA methyltransferase 2 homolog B|tRNA (uracil-5-)-methyltransferase homolog	20201124	-
9606	79980	DSN1	-	C20orf172|KNL3|MIS13|dJ469A13.2|hKNL-3	MIM:609175|HGNC:HGNC:16165|Ensembl:ENSG00000149636	20	20q11.23	DSN1 component of MIS12 kinetochore complex	protein-coding	DSN1	DSN1 component of MIS12 kinetochore complex	O	kinetochore-associated protein DSN1 homolog|DSN1 homolog, MIS12 kinetochore complex component|DSN1, MIND kinetochore complex component, homolog|DSN1, MIS12 kinetochore complex component|kinetochore null 3 homolog	20201213	-
9606	79981	FRMD1	-	bA164L23.1	HGNC:HGNC:21240|Ensembl:ENSG00000153303	6	6q27	FERM domain containing 1	protein-coding	FRMD1	FERM domain containing 1	O	FERM domain-containing protein 1	20201124	-
9606	79982	DNAJB14	-	EGNR9427|PRO34683	MIM:617487|HGNC:HGNC:25881|Ensembl:ENSG00000164031	4	4q23	DnaJ heat shock protein family (Hsp40) member B14	protein-coding	DNAJB14	DnaJ heat shock protein family (Hsp40) member B14	O	dnaJ homolog subfamily B member 14|DnaJ (Hsp40) homolog, subfamily B, member 14	20210103	-
9606	79983	POF1B	-	POF|POF2B	MIM:300603|HGNC:HGNC:13711|Ensembl:ENSG00000124429	X	Xq21.1	POF1B actin binding protein	protein-coding	POF1B	POF1B actin binding protein	O	protein POF1B|premature ovarian failure protein 1B|premature ovarian failure, 1B	20210103	-
9606	79986	ZNF702P	-	ZNF702	HGNC:HGNC:25775|Ensembl:ENSG00000242779	19	19q13.41	zinc finger protein 702, pseudogene	pseudo	ZNF702P	zinc finger protein 702, pseudogene	O	-	20201124	-
9606	79987	SVEP1	-	C9orf13|CCP22|POLYDOM|SEL-OB|SELOB	MIM:611691|HGNC:HGNC:15985|Ensembl:ENSG00000165124	9	9q31.3	sushi, von Willebrand factor type A, EGF and pentraxin domain containing 1	protein-coding	SVEP1	sushi, von Willebrand factor type A, EGF and pentraxin domain containing 1	O	sushi, von Willebrand factor type A, EGF and pentraxin domain-containing protein 1|CCP module-containing protein 22|selectin-like osteoblast-derived protein|selectin-like protein|serologically defined breast cancer antigen NY-BR-38	20201213	-
9606	79989	TTC26	-	DYF13|IFT56|dyf-13	MIM:617453|HGNC:HGNC:21882|Ensembl:ENSG00000105948	7	7q34	tetratricopeptide repeat domain 26	protein-coding	TTC26	tetratricopeptide repeat domain 26	O	intraflagellar transport protein 56|TPR repeat protein 26|tetratricopeptide repeat protein 26	20201124	-
```
