## Additional file 6 for "Novel Driver Strength Index highlights important cancer genes in TCGA PanCanAtlas patients": Homo_sapiens.gene_info (part 6 of 14)

```
9606	79990	PLEKHH3	-	-	HGNC:HGNC:26105|Ensembl:ENSG00000068137	17	17q21.2	pleckstrin homology, MyTH4 and FERM domain containing H3	protein-coding	PLEKHH3	pleckstrin homology, MyTH4 and FERM domain containing H3	O	pleckstrin homology domain-containing family H member 3|PH domain-containing family H member 3|pleckstrin homology domain containing, family H (with MyTH4 domain) member 3	20210103	-
9606	79991	STN1	-	AAF-44|AAF44|OBFC1|RPA-32|bA541N10.2	MIM:613128|HGNC:HGNC:26200|Ensembl:ENSG00000107960	10	10q24.33	STN1 subunit of CST complex	protein-coding	STN1	STN1 subunit of CST complex	O	CST complex subunit STN1|STN1, CST complex subunit|alpha accessory factor 44|oligonucleotide/oligosaccharide binding fold containing 1|oligonucleotide/oligosaccharide-binding fold-containing protein 1|replication protein A 32 kDa subunit|suppressor of cdc thirteen homolog	20201124	-
9606	79992	AGPAT4-IT1	-	C6orf59|NCRNA00241	HGNC:HGNC:20988	6	6q26	AGPAT4 intronic transcript 1	ncRNA	AGPAT4-IT1	AGPAT4 intronic transcript 1	O	AGPAT4 intronic transcript 1 (non-protein coding)	20201124	-
9606	79993	ELOVL7	-	-	MIM:614451|HGNC:HGNC:26292|Ensembl:ENSG00000164181	5	5q12.1	ELOVL fatty acid elongase 7	protein-coding	ELOVL7	ELOVL fatty acid elongase 7	O	elongation of very long chain fatty acids protein 7|3-keto acyl-CoA synthase ELOVL7|ELOVL FA elongase 7|ELOVL family member 7, elongation of long chain fatty acids|very long chain 3-ketoacyl-CoA synthase 7|very long chain 3-oxoacyl-CoA synthase 7	20201124	-
9606	79998	ANKRD53	-	-	MIM:617009|HGNC:HGNC:25691|Ensembl:ENSG00000144031	2	2p13.3	ankyrin repeat domain 53	protein-coding	ANKRD53	ankyrin repeat domain 53	O	ankyrin repeat domain-containing protein 53	20201124	-
9606	79999	GRAPL-AS1	-	-	HGNC:HGNC:26214	17	17p11.2	GRAPL antisense RNA 1	ncRNA	GRAPL-AS1	GRAPL antisense RNA 1	O	-	20201124	-
9606	80000	GREB1L	-	C18orf6|KIAA1772|RHDA3	MIM:617782|HGNC:HGNC:31042|Ensembl:ENSG00000141449	18	18q11.1-q11.2	GREB1 like retinoic acid receptor coactivator	protein-coding	GREB1L	GREB1 like retinoic acid receptor coactivator	O	GREB1-like protein|growth regulation by estrogen in breast cancer 1 like|growth regulation by estrogen in breast cancer 1-like protein|growth regulation by estrogen in breast cancer-like	20201213	-
9606	80003	PCNX2	-	PCNXL2	MIM:617656|HGNC:HGNC:8736|Ensembl:ENSG00000135749	1	1q42.2	pecanex 2	protein-coding	PCNX2	pecanex 2	O	pecanex-like protein 2|pecanex homolog 2	20201124	-
9606	80004	ESRP2	-	RBM35B	MIM:612960|HGNC:HGNC:26152|Ensembl:ENSG00000103067	16	16q22.1	epithelial splicing regulatory protein 2	protein-coding	ESRP2	epithelial splicing regulatory protein 2	O	epithelial splicing regulatory protein 2|RNA binding motif protein 35A|RNA-binding motif protein 35B|RNA-binding protein 35B	20210103	-
9606	80005	DOCK5	-	-	MIM:616904|HGNC:HGNC:23476|Ensembl:ENSG00000147459	8	8p21.2	dedicator of cytokinesis 5	protein-coding	DOCK5	dedicator of cytokinesis 5	O	dedicator of cytokinesis protein 5	20201124	-
9606	80006	TRAPPC13	-	C5orf44|SHLD3	HGNC:HGNC:25828|Ensembl:ENSG00000113597	5	5q12.3	trafficking protein particle complex 13	protein-coding	TRAPPC13	trafficking protein particle complex 13	O	trafficking protein particle complex subunit 13|REV7-interacting novel NHEJ regulator 1|Trs65-related|UPF0533 protein C5orf44	20201124	-
9606	80007	C10orf88	-	PAAT	HGNC:HGNC:25822|Ensembl:ENSG00000119965	10	10q26.13	chromosome 10 open reading frame 88	protein-coding	C10orf88	chromosome 10 open reading frame 88	O	ATPase PAAT|protein associated with ABC transporters|uncharacterized protein C10orf88	20201124	-
9606	80008	TMEM156	-	-	HGNC:HGNC:26260|Ensembl:ENSG00000121895	4	4p14	transmembrane protein 156	protein-coding	TMEM156	transmembrane protein 156	O	transmembrane protein 156	20201124	-
9606	80010	RMI1	-	BLAP75|C9orf76|FAAP75	MIM:610404|HGNC:HGNC:25764|Ensembl:ENSG00000178966	9	9q21.32	RecQ mediated genome instability 1	protein-coding	RMI1	RecQ mediated genome instability 1	O	recQ-mediated genome instability protein 1|BLM-associated polypeptide, 75 kDa|BLM-associated protein 75 kDa|RMI1, RecQ mediated genome instability 1, homolog|homolog of yeast RecQ-mediated genome instability 1 (RMI1)	20201124	-
9606	80011	PSME3IP1	-	C16orf94|CDA018|CDA10|FAM192A|NIP30|PIP30	MIM:617766|HGNC:HGNC:29856|Ensembl:ENSG00000172775	16	16q13	proteasome activator subunit 3 interacting protein 1	protein-coding	PSME3IP1	proteasome activator subunit 3 interacting protein 1	O	PSME3-interacting protein|NEFA-interacting nuclear protein NIP30|PA28G interacting protein 30kDa|PA28G-interacting protein|PSME3 interacting protein 30kDa|family with sequence similarity 192 member A|protein FAM192A	20201124	-
9606	80012	PHC3	-	EDR3|HPH3	HGNC:HGNC:15682|Ensembl:ENSG00000173889	3	3q26.2	polyhomeotic homolog 3	protein-coding	PHC3	polyhomeotic homolog 3	O	polyhomeotic-like protein 3|early development regulator 3|early development regulatory protein 3|homolog of polyhomeotic 3|polyhomeotic like 3	20201124	-
9606	80013	MINDY3	-	C10orf97|CARP|DERP5|FAM188A|MST126|MSTP126|my042	MIM:611649|HGNC:HGNC:23578|Ensembl:ENSG00000148481	10	10p13	MINDY lysine 48 deubiquitinase 3	protein-coding	MINDY3	MINDY lysine 48 deubiquitinase 3	O	ubiquitin carboxyl-terminal hydrolase MINDY-3|CARD-containing protein|MINDY deubiquitinase 3|caspase recruitment domain containing pro-apoptotic protein|dermal papilla-derived protein 5|deubiquitinating enzyme MINDY-3|family with sequence similarity 188 member A|protein FAM188A|ubiquitin carboxyl-terminal hydrolase FAM188A	20210123	-
9606	80014	WWC2	-	BOMB	HGNC:HGNC:24148|Ensembl:ENSG00000151718	4	4q35.1	WW and C2 domain containing 2	protein-coding	WWC2	WW and C2 domain containing 2	O	protein WWC2|BH3-only member B protein|WW, C2 and coiled-coil domain containing 2	20201124	-
9606	80017	DGLUCY	-	C14orf159	HGNC:HGNC:20498|Ensembl:ENSG00000133943	14	14q32.11	D-glutamate cyclase	protein-coding	DGLUCY	D-glutamate cyclase	O	D-glutamate cyclase, mitochondrial|UPF0317 protein C14orf159, mitochondrial	20201124	-
9606	80018	NAA25	-	C12orf30|MDM20|NAP1	MIM:612755|HGNC:HGNC:25783|Ensembl:ENSG00000111300	12	12q24.13	N-alpha-acetyltransferase 25, NatB auxiliary subunit	protein-coding	NAA25	N-alpha-acetyltransferase 25, NatB auxiliary subunit	O	N-alpha-acetyltransferase 25, NatB auxiliary subunit|N-terminal acetyltransferase B complex subunit NAA25|mitochondrial distribution and morphology 20|natB complex subunit MDM20	20201213	-
9606	80019	UBTD1	-	-	MIM:616388|HGNC:HGNC:25683|Ensembl:ENSG00000165886	10	10q24.1-q24.2	ubiquitin domain containing 1	protein-coding	UBTD1	ubiquitin domain containing 1	O	ubiquitin domain-containing protein 1	20210103	-
9606	80020	FOXRED2	-	ERFAD	MIM:613777|HGNC:HGNC:26264|Ensembl:ENSG00000100350	22	22q12.3	FAD dependent oxidoreductase domain containing 2	protein-coding	FOXRED2	FAD dependent oxidoreductase domain containing 2	O	FAD-dependent oxidoreductase domain-containing protein 2|ER flavoprotein associated with degradation|endoplasmic reticulum flavoprotein associated with degradation	20210114	-
9606	80021	TMEM62	-	-	HGNC:HGNC:26269|Ensembl:ENSG00000137842	15	15q15.2	transmembrane protein 62	protein-coding	TMEM62	transmembrane protein 62	O	transmembrane protein 62	20201124	-
9606	80022	MYO15B	-	MYO15BP	HGNC:HGNC:14083|Ensembl:ENSG00000266714	17	17q25.1	myosin XVB	protein-coding	MYO15B	myosin XVB	O	myosin XVB|myosin XVB pseudogene|unconventional myosin XVBP pseudogene	20201124	-
9606	80023	NRSN2	-	C20orf98|dJ1103G7.6	MIM:610666|HGNC:HGNC:16229|Ensembl:ENSG00000125841	20	20p13	neurensin 2	protein-coding	NRSN2	neurensin 2	O	neurensin-2	20201124	-
9606	80024	SLC8B1	-	NCKX6|NCLX|SLC24A6	MIM:609841|HGNC:HGNC:26175|Ensembl:ENSG00000089060	12	12q24.13	solute carrier family 8 member B1	protein-coding	SLC8B1	solute carrier family 8 member B1	O	mitochondrial sodium/calcium exchanger protein|Na(+)/K(+)/Ca(2+)-exchange protein 6|sodium/calcium exchanger protein, mitochondrial|sodium/potassium/calcium exchanger 6, mitochondrial|solute carrier family 24 (sodium/lithium/calcium exchanger), member 6|solute carrier family 24 (sodium/potassium/calcium exchanger), member 6|solute carrier family 24 member 6|solute carrier family 8 (sodium/lithium/calcium exchanger), member B1	20201213	-
9606	80025	PANK2	-	C20orf48|HARP|HSS|NBIA1|PKAN	MIM:606157|HGNC:HGNC:15894|Ensembl:ENSG00000125779	20	20p13	pantothenate kinase 2	protein-coding	PANK2	pantothenate kinase 2	O	pantothenate kinase 2, mitochondrial|Hallervorden-Spatz syndrome|pantothenate kinase-associated neurodegeneration|pantothenic acid kinase 2	20201208	-
9606	80028	FBXL18	-	Fbl18	MIM:609084|HGNC:HGNC:21874|Ensembl:ENSG00000155034	7	7p22.1	F-box and leucine rich repeat protein 18	protein-coding	FBXL18	F-box and leucine rich repeat protein 18	O	F-box/LRR-repeat protein 18	20201124	-
9606	80031	SEMA6D	-	-	MIM:609295|HGNC:HGNC:16770|Ensembl:ENSG00000137872	15	15q21.1	semaphorin 6D	protein-coding	SEMA6D	semaphorin 6D	O	semaphorin-6D|sema domain, transmembrane domain (TM), and cytoplasmic domain, (semaphorin) 6D	20201124	-
9606	80032	ZNF556	-	-	HGNC:HGNC:25669|Ensembl:ENSG00000172000	19	19p13.3	zinc finger protein 556	protein-coding	ZNF556	zinc finger protein 556	O	zinc finger protein 556	20201213	-
9606	80034	CSRNP3	-	FAM130A2|PPP1R73|TAIP-2|TAIP2	HGNC:HGNC:30729|Ensembl:ENSG00000178662	2	2q24.3	cysteine and serine rich nuclear protein 3	protein-coding	CSRNP3	cysteine and serine rich nuclear protein 3	O	cysteine/serine-rich nuclear protein 3|TGF-beta induced apoptosis protein 2|family with sequence similarity 130, member A2|protein phosphatase 1, regulatory subunit 73	20201213	-
9606	80035	ANP32A-IT1	-	C15orf28|HsT18971|NCRNA00321	HGNC:HGNC:25672	15	15q23	ANP32A intronic transcript 1	ncRNA	ANP32A-IT1	ANP32A intronic transcript 1	O	ANP32A intronic transcript 1 (non-protein coding)	20201124	-
9606	80036	TRPM3	-	GON-2|LTRPC3|MLSN2	MIM:608961|HGNC:HGNC:17992|Ensembl:ENSG00000083067	9	9q21.12-q21.13	transient receptor potential cation channel subfamily M member 3	protein-coding	TRPM3	transient receptor potential cation channel subfamily M member 3	O	transient receptor potential cation channel subfamily M member 3|long transient receptor potential channel 3|melastatin-2	20210114	-
9606	80039	FAM106A	-	-	HGNC:HGNC:25682|Ensembl:ENSG00000273018	17	17p11.2	family with sequence similarity 106 member A	ncRNA	FAM106A	family with sequence similarity 106 member A	O	protein FAM106A	20201208	-
9606	80045	GPR157	-	-	HGNC:HGNC:23687|Ensembl:ENSG00000180758	1	1p36.22	G protein-coupled receptor 157	protein-coding	GPR157	G protein-coupled receptor 157	O	G-protein coupled receptor 157|probable G-protein coupled receptor 157	20201124	-
9606	80052	RPS2P45	-	RPS2_21_1492	HGNC:HGNC:25709	16	16q22.1	ribosomal protein S2 pseudogene 45	pseudo	RPS2P45	ribosomal protein S2 pseudogene 45	O	-	20201124	-
9606	80054	CEBPA-DT	-	ADINR|CEBPA-AS1	HGNC:HGNC:25710|Ensembl:ENSG00000267296	19	19q13.11	CEBPA divergent transcript	ncRNA	CEBPA-DT	CEBPA divergent transcript	O	CEBPA antisense RNA 1 (head to head)|CEBPA antisense RNA 1 (non-protein coding)|adipogenic differentiation induced noncoding RNA	20201124	-
9606	80055	PGAP1	-	Bst1|ISPD3024|MRT42|SPG67	MIM:611655|HGNC:HGNC:25712|Ensembl:ENSG00000197121	2	2q33.1	post-GPI attachment to proteins inositol deacylase 1	protein-coding	PGAP1	post-GPI attachment to proteins inositol deacylase 1	O	GPI inositol-deacylase|post-GPI attachment to proteins 1|post-GPI attachment to proteins factor 1	20201213	-
9606	80059	LRRTM4	-	-	MIM:610870|HGNC:HGNC:19411|Ensembl:ENSG00000176204	2	2p12	leucine rich repeat transmembrane neuronal 4	protein-coding	LRRTM4	leucine rich repeat transmembrane neuronal 4	O	leucine-rich repeat transmembrane neuronal protein 4	20210110	-
9606	80060	GNL3LP1	-	GNL3LP	HGNC:HGNC:25733|Ensembl:ENSG00000215032	5	5q12.1	G protein nucleolar 3 like pseudogene 1	pseudo	GNL3LP1	G protein nucleolar 3 like pseudogene 1	O	guanine nucleotide binding protein-like 3 (nucleolar)-like pseudogene 1	20201124	-
9606	80063	ATF7IP2	-	MCAF2	MIM:613645|HGNC:HGNC:20397|Ensembl:ENSG00000166669	16	16p13.2-p13.13	activating transcription factor 7 interacting protein 2	protein-coding	ATF7IP2	activating transcription factor 7 interacting protein 2	O	activating transcription factor 7-interacting protein 2|ATF7-interacting protein 2|MBD1-containing chromatin associated factor 2	20201124	-
9606	80067	DCAF17	-	C20orf37|C2orf37	MIM:612515|HGNC:HGNC:25784|Ensembl:ENSG00000115827	2	2q31.1	DDB1 and CUL4 associated factor 17	protein-coding	DCAF17	DDB1 and CUL4 associated factor 17	O	DDB1- and CUL4-associated factor 17	20210123	-
9606	80069	LINC00574	-	C6orf208|CRALA|dJ182D15.1	HGNC:HGNC:21598|Ensembl:ENSG00000231690	6	6q27	long intergenic non-protein coding RNA 574	ncRNA	LINC00574	long intergenic non-protein coding RNA 574	O	chemoresistance-associated lncRNA	20201124	-
9606	80070	ADAMTS20	-	ADAM-TS20|ADAMTS-20|GON-1	MIM:611681|HGNC:HGNC:17178|Ensembl:ENSG00000173157	12	12q12	ADAM metallopeptidase with thrombospondin type 1 motif 20	protein-coding	ADAMTS20	ADAM metallopeptidase with thrombospondin type 1 motif 20	O	A disintegrin and metalloproteinase with thrombospondin motifs 20|a disintegrin-like and metalloprotease (reprolysin type) with thrombospondin type 1 motif, 20	20201124	-
9606	80071	CCDC15	-	-	HGNC:HGNC:25798|Ensembl:ENSG00000149548	11	11q24.2	coiled-coil domain containing 15	protein-coding	CCDC15	coiled-coil domain containing 15	O	coiled-coil domain-containing protein 15	20201124	-
9606	80072	HEXA-AS1	-	C15orf34	HGNC:HGNC:25810|Ensembl:ENSG00000260339	15	15q23	HEXA antisense RNA 1	ncRNA	HEXA-AS1	HEXA antisense RNA 1	O	HEXA antisense RNA 1 (non-protein coding)	20201124	-
9606	80078	LCAL1	-	onco-lncRNA-27	HGNC:HGNC:25837|Ensembl:ENSG00000286042	6	6q14.1	lung cancer associated lncRNA 1	ncRNA	LCAL1	lung cancer associated lncRNA 1	O	-	20201124	-
9606	80086	TUBA4B	-	TUBA4	HGNC:HGNC:18637|Ensembl:ENSG00000243910	2	2q35	tubulin alpha 4b	protein-coding	TUBA4B	tubulin alpha 4b	O	putative tubulin-like protein alpha-4B|tubulin, alpha 4|tubulin, alpha 4b (pseudogene)	20201124	-
9606	80094	BIN3-IT1	-	-	HGNC:HGNC:25868	8	8p21.3	BIN3 intronic transcript 1	ncRNA	BIN3-IT1	BIN3 intronic transcript 1	O	BIN3 intronic transcript 1 (non-protein coding)	20201124	-
9606	80095	ZNF606	-	ZNF328	MIM:613905|HGNC:HGNC:25879|Ensembl:ENSG00000166704	19	19q13.43	zinc finger protein 606	protein-coding	ZNF606	zinc finger protein 606	O	zinc finger protein 606|zinc finger protein 328	20201124	-
9606	80097	MZT2B	-	FAM128B|MOZART2B	MIM:613450|HGNC:HGNC:25886|Ensembl:ENSG00000152082	2	2q21.1	mitotic spindle organizing protein 2B	protein-coding	MZT2B	mitotic spindle organizing protein 2B	O	mitotic-spindle organizing protein 2B|family with sequence similarity 128, member B|mitotic-spindle organizing protein associated with a ring of gamma-tubulin 2B	20201124	-
9606	80099	C7orf69	-	-	HGNC:HGNC:21911|Ensembl:ENSG00000136275	7	7p12.3	chromosome 7 putative open reading frame 69	ncRNA	C7orf69	chromosome 7 putative open reading frame 69	O	uncharacterized protein C7orf69	20201124	-
9606	80108	ZFP2	-	ZNF751|zfp-2	HGNC:HGNC:26138|Ensembl:ENSG00000198939	5	5q35.3	ZFP2 zinc finger protein	protein-coding	ZFP2	ZFP2 zinc finger protein	O	zinc finger protein 2 homolog|zinc finger protein 751	20201213	-
9606	80110	ZNF614	-	-	HGNC:HGNC:24722|Ensembl:ENSG00000142556	19	19q13.41	zinc finger protein 614	protein-coding	ZNF614	zinc finger protein 614	O	zinc finger protein 614	20201213	-
9606	80111	C3orf36	-	-	HGNC:HGNC:26170|Ensembl:ENSG00000288547	3	3q22.1	chromosome 3 putative open reading frame 36	ncRNA	C3orf36	chromosome 3 putative open reading frame 36	O	uncharacterized protein C3orf36	20201124	-
9606	80114	BICC1	-	BICC|CYSRD	MIM:614295|HGNC:HGNC:19351|Ensembl:ENSG00000122870	10	10q21.1	BicC family RNA binding protein 1	protein-coding	BICC1	BicC family RNA binding protein 1	O	protein bicaudal C homolog 1|FGFR2-BICC1 fusion kinase protein|bicaudal C homolog 1	20210123	-
9606	80115	BAIAP2L2	-	-	MIM:617536|HGNC:HGNC:26203|Ensembl:ENSG00000128298	22	22q13.1	BAR/IMD domain containing adaptor protein 2 like 2	protein-coding	BAIAP2L2	BAR/IMD domain containing adaptor protein 2 like 2	O	brain-specific angiogenesis inhibitor 1-associated protein 2-like protein 2|BAI1 associated protein 2 like 2|BAI1-associated protein 2-like protein 2|pinkbar|planar intestinal- and kidney-specific BAR domain protein	20201124	-
9606	80117	ARL14	-	ARF7	MIM:614439|HGNC:HGNC:22974|Ensembl:ENSG00000179674	3	3q25.33	ADP ribosylation factor like GTPase 14	protein-coding	ARL14	ADP ribosylation factor like GTPase 14	O	ADP-ribosylation factor-like protein 14|ADP-ribosylation factor 7|ADP-ribosylation factor-like 14	20201124	-
9606	80119	PIF1	-	C15orf20|PIF	MIM:610953|HGNC:HGNC:26220|Ensembl:ENSG00000140451	15	15q22.31	PIF1 5'-to-3' DNA helicase	protein-coding	PIF1	PIF1 5'-to-3' DNA helicase	O	ATP-dependent DNA helicase PIF1|DNA repair and recombination helicase PIF1|PIF1 5'-to-3' DNA helicase homolog|PIF1/RRM3 DNA helicase-like protein|petite integration frequency 1	20201213	-
9606	80122	MAP3K19	-	RCK|YSK4	HGNC:HGNC:26249|Ensembl:ENSG00000176601	2	2q21.3	mitogen-activated protein kinase kinase kinase 19	protein-coding	MAP3K19	mitogen-activated protein kinase kinase kinase 19	O	mitogen-activated protein kinase kinase kinase 19|SPS1/STE20-related protein kinase YSK4|YSK4 Sps1/Ste20-related kinase homolog|regulated in COPD kinase|regulated in COPD, protein kinase|yeast Sps1/Ste20-related kinase 4	20210110	-
9606	80124	VCPIP1	-	DUBA3|VCIP135	MIM:611745|HGNC:HGNC:30897|Ensembl:ENSG00000175073	8	8q13.1	valosin containing protein interacting protein 1	protein-coding	VCPIP1	valosin containing protein interacting protein 1	O	deubiquitinating protein VCPIP1|VCP/p47 complex-interacting 135-kDa protein|deubiquitinating protein VCIP135|valosin-containing protein p97/p47 complex-interacting protein 1|valosin-containing protein p97/p47 complex-interacting protein p135	20201213	-
9606	80125	CCDC33	-	CT61|HP11097	MIM:618525|HGNC:HGNC:26552|Ensembl:ENSG00000140481	15	15q24.1	coiled-coil domain containing 33	protein-coding	CCDC33	coiled-coil domain containing 33	O	coiled-coil domain-containing protein 33|cancer/testis antigen 61|hypothetical protein HP11097	20201124	-
9606	80127	BBOF1	-	C14orf45|CCDC176|FBB10	HGNC:HGNC:19855|Ensembl:ENSG00000119636	14	14q24.3	basal body orientation factor 1	protein-coding	BBOF1	basal body orientation factor 1	O	basal body-orientation factor 1|coiled-coil domain containing 176|coiled-coil domain-containing protein 176	20201124	-
9606	80128	TRIM46	-	GENEY|TRIFIC	MIM:600986|HGNC:HGNC:19019|Ensembl:ENSG00000163462	1	1q22	tripartite motif containing 46	protein-coding	TRIM46	tripartite motif containing 46	O	tripartite motif-containing protein 46|gene Y protein|tripartite, fibronectin type-III and C-terminal SPRY motif protein	20201124	-
9606	80129	CCDC170	-	C6orf97|bA282P11.1	HGNC:HGNC:21177|Ensembl:ENSG00000120262	6	6q25.1	coiled-coil domain containing 170	protein-coding	CCDC170	coiled-coil domain containing 170	O	coiled-coil domain-containing protein 170	20210118	-
9606	80131	LRRC8E	-	-	MIM:612891|HGNC:HGNC:26272|Ensembl:ENSG00000171017	19	19p13.2	leucine rich repeat containing 8 VRAC subunit E	protein-coding	LRRC8E	leucine rich repeat containing 8 VRAC subunit E	O	volume-regulated anion channel subunit LRRC8E|leucine rich repeat containing 8 family member E|leucine-rich repeat-containing protein 8E	20201124	-
9606	80133	MROH9	-	ARMC11|C1orf129	HGNC:HGNC:26287|Ensembl:ENSG00000117501	1	1q24.3	maestro heat like repeat family member 9	protein-coding	MROH9	maestro heat like repeat family member 9	O	maestro heat-like repeat-containing protein family member 9|armadillo repeat containing 11	20201124	-
9606	80135	RPF1	-	BXDC5	HGNC:HGNC:30350|Ensembl:ENSG00000117133	1	1p22.3	ribosome production factor 1 homolog	protein-coding	RPF1	ribosome production factor 1 homolog	O	ribosome production factor 1|2310066N05Rik|RNA processing factor 1 (RPF1)|brix domain containing 5|brix domain-containing protein 5|ribosome biogenesis protein RPF1	20201124	-
9606	80139	ZNF703	-	NLZ1|ZEPPO1|ZNF503L|ZPO1	MIM:617045|HGNC:HGNC:25883|Ensembl:ENSG00000183779	8	8p11.23	zinc finger protein 703	protein-coding	ZNF703	zinc finger protein 703	O	zinc finger protein 703|zinc finger elbow-related proline domain protein 1	20210118	-
9606	80142	PTGES2	-	C9orf15|GBF-1|GBF1|PGES2|mPGES-2	MIM:608152|HGNC:HGNC:17822|Ensembl:ENSG00000148334	9	9q34.11	prostaglandin E synthase 2	protein-coding	PTGES2	prostaglandin E synthase 2	O	prostaglandin E synthase 2|GATE-binding factor 1|gamma-interferon-activated transcriptional element-binding factor 1|mPGE synthase-2|membrane-associated prostaglandin E synthase 2|microsomal prostaglandin E synthase-2|prostaglandin-H(2) E-isomerase	20210114	-
9606	80143	SIKE1	-	SIKE	MIM:611656|HGNC:HGNC:26119|Ensembl:ENSG00000052723	1	1p13.2	suppressor of IKBKE 1	protein-coding	SIKE1	suppressor of IKBKE 1	O	suppressor of IKBKE 1|suppressor of IKK epsilon	20201124	-
9606	80144	FRAS1	-	FRASRS1	MIM:607830|HGNC:HGNC:19185|Ensembl:ENSG00000138759	4	4q21.21	Fraser extracellular matrix complex subunit 1	protein-coding	FRAS1	Fraser extracellular matrix complex subunit 1	O	extracellular matrix protein FRAS1|Fraser syndrome 1	20201206	-
9606	80145	THOC7	-	NIF3L1BP1|fSAP24|hTREX30	MIM:611965|HGNC:HGNC:29874|Ensembl:ENSG00000163634	3	3p14.1	THO complex 7	protein-coding	THOC7	THO complex 7	O	THO complex subunit 7 homolog|NIF3L1-binding protein 1|Ngg1 interacting factor 3 like 1 binding protein 1|THO complex 7 homolog|functional spliceosome-associated protein 24|ngg1-interacting factor 3-like protein 1-binding protein 1	20201213	-
9606	80146	UXS1	-	SDR6E1|UGD	MIM:609749|HGNC:HGNC:17729|Ensembl:ENSG00000115652	2	2q12.2	UDP-glucuronate decarboxylase 1	protein-coding	UXS1	UDP-glucuronate decarboxylase 1	O	UDP-glucuronic acid decarboxylase 1|UXS-1|short chain dehydrogenase/reductase family 6E, member 12	20210123	-
9606	80148	SLC66A2	-	PQLC1	HGNC:HGNC:26188|Ensembl:ENSG00000122490	18	18q23	solute carrier family 66 member 2	protein-coding	SLC66A2	solute carrier family 66 member 2	O	solute carrier family 66 member 2|PQ loop repeat containing 1|PQ-loop repeat-containing protein 1	20201124	-
9606	80149	ZC3H12A	-	MCPIP|MCPIP-1|MCPIP1|Reg1|dJ423B22.1	MIM:610562|HGNC:HGNC:26259|Ensembl:ENSG00000163874	1	1p34.3	zinc finger CCCH-type containing 12A	protein-coding	ZC3H12A	zinc finger CCCH-type containing 12A	O	endoribonuclease ZC3H12A|MCP-1 treatment-induced protein|MCP-induced protein 1|bifunctional endoribonuclease and deubiquitinase ZC3H12A|monocyte chemotactic protein-induced protein 1|regnase-1|ribonuclease ZC3H12A|zinc finger CCCH domain-containing protein 12A	20201213	-
9606	80150	ASRGL1	-	ALP|ALP1|CRASH	MIM:609212|HGNC:HGNC:16448|Ensembl:ENSG00000162174	11	11q12.3	asparaginase and isoaspartyl peptidase 1	protein-coding	ASRGL1	asparaginase and isoaspartyl peptidase 1	O	isoaspartyl peptidase/L-asparaginase|L-asparaginase|L-asparagine amidohydrolase|asparaginase like 1|asparaginase-like 1 protein|asparaginase-like protein 1|beta-aspartyl-peptidase|isoaspartyl dipeptidase|testis secretory sperm-binding protein Li 242mP	20201124	-
9606	80152	CENPT	-	C16orf56|CENP-T|SSMGA	MIM:611510|HGNC:HGNC:25787|Ensembl:ENSG00000102901	16	16q22.1	centromere protein T	protein-coding	CENPT	centromere protein T	O	centromere protein T|interphase centromere complex protein 22	20210123	-
9606	80153	EDC3	-	LSM16|MRT50|YJDC|YJEFN2|hYjeF_N2-15q23	MIM:609842|HGNC:HGNC:26114|Ensembl:ENSG00000179151	15	15q24.1	enhancer of mRNA decapping 3	protein-coding	EDC3	enhancer of mRNA decapping 3	O	enhancer of mRNA-decapping protein 3|LSM16 homolog (EDC3, S. cerevisiae)|enhancer of mRNA decapping 3 homolog|yjeF N-terminal domain-containing protein 2|yjeF domain containing|yjeF domain-containing protein 1	20201124	-
9606	80154	GOLGA2P10	-	-	HGNC:HGNC:26229	15	15q25.2	GOLGA2 pseudogene 10	pseudo	GOLGA2P10	GOLGA2 pseudogene 10	O	antigen SK1, colon cancer-associated|golgin A2 pseudogene 10|golgin subfamily A member 2-like	20201124	-
9606	80155	NAA15	-	Ga19|MRD50|NARG1|NAT1P|NATH|TBDN|TBDN100	MIM:608000|HGNC:HGNC:30782|Ensembl:ENSG00000164134	4	4q31.1	N-alpha-acetyltransferase 15, NatA auxiliary subunit	protein-coding	NAA15	N-alpha-acetyltransferase 15, NatA auxiliary subunit	O	N-alpha-acetyltransferase 15, NatA auxiliary subunit|N-terminal acetyltransferase|NMDA receptor regulated 1|NMDA receptor-regulated protein 1|gastric cancer antigen Ga19|protein tubedown-1|transcriptional coactivator tubedown-100|tubedown-1	20201213	-
9606	80157	CWH43	-	CWH43-C|PGAP2IP	MIM:618561|HGNC:HGNC:26133|Ensembl:ENSG00000109182	4	4p11	cell wall biogenesis 43 C-terminal homolog	protein-coding	CWH43	cell wall biogenesis 43 C-terminal homolog	O	PGAP2-interacting protein|cell wall biogenesis protein 43 C-terminal homolog	20201124	-
9606	80161	ASMTL-AS1	-	ASMTL-AS|ASMTLAS|CXYorf2|NCRNA00105	HGNC:HGNC:25811	X|Y	X;Y	ASMTL antisense RNA 1	ncRNA	ASMTL-AS1	ASMTL antisense RNA 1	O	ASMTL antisense RNA 1 (non-protein coding)	20201227	-
9606	80162	PGGHG	-	ATHL1	MIM:617032|HGNC:HGNC:26210|Ensembl:ENSG00000142102	11	11p15.5	protein-glucosylgalactosylhydroxylysine glucosidase	protein-coding	PGGHG	protein-glucosylgalactosylhydroxylysine glucosidase	O	protein-glucosylgalactosylhydroxylysine glucosidase|ATH1, acid trehalase-like 1|acid trehalase-like protein 1|testicular tissue protein Li 25	20201213	-
9606	80164	PRR36	-	-	HGNC:HGNC:26172|Ensembl:ENSG00000183248	19	19p13.2	proline rich 36	protein-coding	PRR36	proline rich 36	O	proline-rich protein 36	20201124	-
9606	80167	ABHD18	-	C4orf29	HGNC:HGNC:26111|Ensembl:ENSG00000164074	4	4q28.2	abhydrolase domain containing 18	protein-coding	ABHD18	abhydrolase domain containing 18	O	protein ABHD18|abhydrolase domain-containing protein 18|alpha/beta hydrolase domain-containing protein 18	20201124	-
9606	80168	MOGAT2	-	DGAT2L5|DGAT2L5.|MGAT2|hDC5	MIM:610270|HGNC:HGNC:23248|Ensembl:ENSG00000166391	11	11q13.5	monoacylglycerol O-acyltransferase 2	protein-coding	MOGAT2	monoacylglycerol O-acyltransferase 2	O	2-acylglycerol O-acyltransferase 2|acyl-CoA:monoacylglycerol acyltransferase 2|diacylglycerol O-acyltransferase candidate 5|diacylglycerol acyltransferase 2-like protein 5	20201124	-
9606	80169	CTC1	-	AAF-132|AAF132|C17orf68|CRMCC|tmp494178	MIM:613129|HGNC:HGNC:26169|Ensembl:ENSG00000178971	17	17p13.1	CST telomere replication complex component 1	protein-coding	CTC1	CST telomere replication complex component 1	O	CST complex subunit CTC1|CST telomere maintenance complex component 1|CTS telomere maintenance complex component 1|HBV DNAPTP1-transactivated protein B|alpha accessory factor 132|conserved telomere capping protein 1	20201213	-
9606	80173	IFT74	-	CCDC2|CMG-1|CMG1	MIM:608040|HGNC:HGNC:21424|Ensembl:ENSG00000096872	9	9p21.2	intraflagellar transport 74	protein-coding	IFT74	intraflagellar transport 74	O	intraflagellar transport protein 74 homolog|capillary morphogenesis gene 1 protein|capillary morphogenesis protein 1|coiled-coil domain containing 2|coiled-coil domain-containing protein 2|intraflagellar transport 74 homolog	20201124	-
9606	80174	DBF4B	-	ASKL1|CHIFB|DRF1|ZDBF1B	MIM:611661|HGNC:HGNC:17883|Ensembl:ENSG00000161692	17	17q21.31|17q21	DBF4 zinc finger B	protein-coding	DBF4B	DBF4 zinc finger B	O	protein DBF4 homolog B|ASK-like protein 1|DBF4 homolog B|Dbf4-related factor 1|activator of S-phase kinase-like protein 1|chiffon homolog B|zinc finger, DBF-type containing 1B	20201213	-
9606	80176	SPSB1	-	SSB-1|SSB1	MIM:611657|HGNC:HGNC:30628|Ensembl:ENSG00000171621	1	1p36.22	splA/ryanodine receptor domain and SOCS box containing 1	protein-coding	SPSB1	splA/ryanodine receptor domain and SOCS box containing 1	O	SPRY domain-containing SOCS box protein 1|SPRY domain-containing SOCS box protein SSB-1|novel SPRY domain containing protein	20201124	-
9606	80177	MYCT1	-	MTLC	MIM:616805|HGNC:HGNC:23172|Ensembl:ENSG00000120279	6	6q25.2	MYC target 1	protein-coding	MYCT1	MYC target 1	O	myc target protein 1|myc target in myeloid cells 1|myc target in myeloid cells protein 1	20201213	-
9606	80178	TEDC2	-	C16orf59	HGNC:HGNC:25849|Ensembl:ENSG00000162062	16	16p13.3	tubulin epsilon and delta complex 2	protein-coding	TEDC2	tubulin epsilon and delta complex 2	O	tubulin epsilon and delta complex protein 2|uncharacterized protein C16orf59	20201124	-
9606	80179	MYO19	-	MYOHD1	MIM:617379|HGNC:HGNC:26234|Ensembl:ENSG00000278259	17	17q12	myosin XIX	protein-coding	MYO19	myosin XIX	O	unconventional myosin-XIX|myosin head domain containing 1|myosin head domain-containing protein 1	20201124	-
9606	80183	RUBCNL	-	C13orf18|KIAA0226L|PACER	HGNC:HGNC:20420|Ensembl:ENSG00000102445	13	13q14.13	rubicon like autophagy enhancer	protein-coding	RUBCNL	rubicon like autophagy enhancer	O	protein associated with UVRAG as autophagy enhancer|KIAA0226 like|RUN and cysteine rich domain containing beclin 1 interacting protein like|protein RUBCNL-like|protein Rubicon-like|rubicon like autophagy regulator	20201124	-
9606	80184	CEP290	-	3H11Ag|BBS14|CT87|JBTS5|LCA10|MKS4|NPHP6|POC3|SLSN6|rd16	MIM:610142|HGNC:HGNC:29021|Ensembl:ENSG00000198707	12	12q21.32	centrosomal protein 290	protein-coding	CEP290	centrosomal protein 290	O	centrosomal protein of 290 kDa|Bardet-Biedl syndrome 14 protein|CTCL tumor antigen se2-2|Meckel syndrome, type 4|POC3 centriolar protein homolog|cancer/testis antigen 87|centrosomal protein 290kDa|monoclonal antibody 3H11 antigen|nephrocytsin-6|prostate cancer antigen T21|tumor antigen se2-2	20210123	-
9606	80185	TTI2	-	C8orf41|MRT39	MIM:614426|HGNC:HGNC:26262|Ensembl:ENSG00000129696	8	8p12	TELO2 interacting protein 2	protein-coding	TTI2	TELO2 interacting protein 2	O	TELO2-interacting protein 2|Tel2 interacting protein 2 homolog	20201124	-
9606	80194	TMEM134	-	-	HGNC:HGNC:26142|Ensembl:ENSG00000172663	11	11q13.2	transmembrane protein 134	protein-coding	TMEM134	transmembrane protein 134	O	transmembrane protein 134	20201213	-
9606	80195	TMEM254	-	C10orf57|bA369J21.6	HGNC:HGNC:25804|Ensembl:ENSG00000133678	10	10q22.3	transmembrane protein 254	protein-coding	TMEM254	transmembrane protein 254	O	transmembrane protein 254|transmembrane protein C10orf57	20201124	-
9606	80196	RNF34	-	CARP-1|CARP1|RFI|RIF|RIFF|hRFI	MIM:608299|HGNC:HGNC:17297|Ensembl:ENSG00000170633	12	12q24.31	ring finger protein 34	protein-coding	RNF34	ring finger protein 34	O	E3 ubiquitin-protein ligase RNF34|FYVE-RING finger protein MOMO|RING finger protein RIFF|RING-type E3 ubiquitin transferase RNF34|caspase regulator CARP1|caspases-8 and -10-associated RING finger protein 1|human RING finger homologous to inhibitor of apoptosis protein|ring finger protein 34, E3 ubiquitin protein ligase	20201213	-
9606	80198	MUS81	-	SLX3	MIM:606591|HGNC:HGNC:29814|Ensembl:ENSG00000172732	11	11q13.1	MUS81 structure-specific endonuclease subunit	protein-coding	MUS81	MUS81 structure-specific endonuclease subunit	O	crossover junction endonuclease MUS81|MUS81 endonuclease homolog|SLX3 structure-specific endonuclease subunit homolog	20201124	-
9606	80199	FUZ	-	CPLANE3|FY|NTD	MIM:610622|HGNC:HGNC:26219|Ensembl:ENSG00000010361	19	19q13.33	fuzzy planar cell polarity protein	protein-coding	FUZ	fuzzy planar cell polarity protein	O	protein fuzzy homolog|ciliogenesis and planar polarity effector 3|fuzzy homolog	20201205	-
9606	80201	HKDC1	-	-	MIM:617221|HGNC:HGNC:23302|Ensembl:ENSG00000156510	10	10q22.1	hexokinase domain containing 1	protein-coding	HKDC1	hexokinase domain containing 1	O	hexokinase HKDC1|hexokinase domain-containing protein 1|putative hexokinase HKDC1	20201124	-
9606	80204	FBXO11	-	FBX11|IDDFBA|PRMT9|UBR6|UG063H01|VIT1	MIM:607871|HGNC:HGNC:13590|Ensembl:ENSG00000138081	2	2p16.3	F-box protein 11	protein-coding	FBXO11	F-box protein 11	O	F-box only protein 11|protein arginine N-methyltransferase 9|ubiquitin protein ligase E3 component n-recognin 6|vitiligo-associated protein 1|vitiligo-associated protein VIT-1	20210123	-
9606	80205	CHD9	-	AD013|CHD-9|CReMM|KISH2|PRIC320	MIM:616936|HGNC:HGNC:25701|Ensembl:ENSG00000177200	16	16q12.2	chromodomain helicase DNA binding protein 9	protein-coding	CHD9	chromodomain helicase DNA binding protein 9	O	chromodomain-helicase-DNA-binding protein 9|ATP-dependent helicase CHD9|PPAR-alpha-interacting complex protein 320 kDa|PPAR{gamma}-interacting cofactor 320 kDa|chromatin remodeling factor CHROM1|chromatin-related mesenchymal modulator|ciprofibrate bound protein p240|kismet homolog 2|peroxisomal proliferator-activated receptor A-interacting complex 320 kDa protein|proteinx0008	20210123	-
9606	80206	FHOD3	-	FHOS2|Formactin2	MIM:609691|HGNC:HGNC:26178|Ensembl:ENSG00000134775	18	18q12.2	formin homology 2 domain containing 3	protein-coding	FHOD3	formin homology 2 domain containing 3	O	FH1/FH2 domain-containing protein 3|formactin-2|formin homolog overexpressed in spleen 2	20201124	-
9606	80207	OPA3	-	MGA3	MIM:606580|HGNC:HGNC:8142|Ensembl:ENSG00000125741	19	19q13.32	outer mitochondrial membrane lipid metabolism regulator OPA3	protein-coding	OPA3	outer mitochondrial membrane lipid metabolism regulator OPA3	O	optic atrophy 3 protein|OPA3 outer mitochondrial membrane lipid metabolism regulator|Optic atrophy 3 (Iraqi-Jewish 'optic atrophy plus')|optic atrophy 3 (autosomal recessive, with chorea and spastic paraplegia)	20201213	-
9606	80208	SPG11	-	ALS5|CMT2X|KIAA1840	MIM:610844|HGNC:HGNC:11226|Ensembl:ENSG00000104133	15	15q21.1	SPG11 vesicle trafficking associated, spatacsin	protein-coding	SPG11	SPG11 vesicle trafficking associated, spatacsin	O	spatacsin|SPG11, spatacsin vesicle trafficking associated|amyotrophic lateral sclerosis 5|colorectal carcinoma-associated protein|spastic paraplegia 11 (autosomal recessive)|spastic paraplegia 11 protein	20201124	-
9606	80209	PROSER1	-	C13orf23	HGNC:HGNC:20291|Ensembl:ENSG00000120685	13	13q13.3	proline and serine rich 1	protein-coding	PROSER1	proline and serine rich 1	O	proline and serine-rich protein 1	20201124	-
9606	80210	ARMC9	-	ARM|JBTS30|KU-MEL-1|NS21	MIM:617612|HGNC:HGNC:20730|Ensembl:ENSG00000135931	2	2q37.1	armadillo repeat containing 9	protein-coding	ARMC9	armadillo repeat containing 9	O	lisH domain-containing protein ARMC9|armadillo repeat-containing protein 9|armadillo/beta-catenin-like repeats|melanoma/melanocyte specific protein KU-MEL-1|melanoma/melanocyte-specific tumor antigen KU-MEL-1	20210123	-
9606	80212	CCDC92	-	-	HGNC:HGNC:29563|Ensembl:ENSG00000119242	12	12q24.31	coiled-coil domain containing 92	protein-coding	CCDC92	coiled-coil domain containing 92	O	coiled-coil domain-containing protein 92|limkain beta 2	20201124	-
9606	80213	TM2D3	-	BLP2	MIM:610014|HGNC:HGNC:24128|Ensembl:ENSG00000184277	15	15q26.3	TM2 domain containing 3	protein-coding	TM2D3	TM2 domain containing 3	O	TM2 domain-containing protein 3|BBP-like protein 2|almondex homolog|beta-amyloid-binding protein-like protein 2	20201124	-
9606	80215	RUNX1-IT1	-	C21orf96	HGNC:HGNC:16623	21	21q22.12	RUNX1 intronic transcript 1	ncRNA	RUNX1-IT1	RUNX1 intronic transcript 1	O	RUNX1 intronic transcript 1 (non-protein coding)	20201124	-
9606	80216	ALPK1	-	8430410J10Rik|LAK|ROSAH	MIM:607347|HGNC:HGNC:20917|Ensembl:ENSG00000073331	4	4q25	alpha kinase 1	protein-coding	ALPK1	alpha kinase 1	O	alpha-protein kinase 1|chromosome 4 kinase|lymphocyte alpha-kinase|lymphocyte alpha-protein kinase	20201124	-
9606	80217	CFAP43	-	C10orf79|HYDNP1|SPGF19|WDR96|bA373N18.2	MIM:617558|HGNC:HGNC:26684|Ensembl:ENSG00000197748	10	10q25.1	cilia and flagella associated protein 43	protein-coding	CFAP43	cilia and flagella associated protein 43	O	cilia- and flagella-associated protein 43|WD repeat domain 96|WD repeat-containing protein 96|WD repeat-containing protein C10orf79	20210123	-
9606	80218	NAA50	-	MAK3|NAT13|NAT13P|NAT5|NAT5P|SAN|hNaa50p	MIM:610834|HGNC:HGNC:29533|Ensembl:ENSG00000121579	3	3q13.31	N-alpha-acetyltransferase 50, NatE catalytic subunit	protein-coding	NAA50	N-alpha-acetyltransferase 50, NatE catalytic subunit	O	N-alpha-acetyltransferase 50|N-acetyltransferase 13 (GCN5-related)|N-acetyltransferase 5|N-acetyltransferase san homolog|N-epsilon-acetyltransferase 50|natE catalytic subunit	20201124	-
9606	80219	COQ10B	-	-	HGNC:HGNC:25819|Ensembl:ENSG00000115520	2	2q33.1	coenzyme Q10B	protein-coding	COQ10B	coenzyme Q10B	O	coenzyme Q-binding protein COQ10 homolog B, mitochondrial|coenzyme Q10 homolog B	20201206	-
9606	80221	ACSF2	-	ACSMW|AVYV493	MIM:610465|HGNC:HGNC:26101|Ensembl:ENSG00000167107	17	17q21.33	acyl-CoA synthetase family member 2	protein-coding	ACSF2	acyl-CoA synthetase family member 2	O	medium-chain acyl-CoA ligase ACSF2, mitochondrial|PPARG binding, long chain fatty acid acyl Co-A ligase like|acyl-CoA synthetase family member 2, mitochondrial	20201213	-
9606	80222	TARS2	-	COXPD21|TARSL1|thrRS	MIM:612805|HGNC:HGNC:30740|Ensembl:ENSG00000143374	1	1q21.2	threonyl-tRNA synthetase 2, mitochondrial	protein-coding	TARS2	threonyl-tRNA synthetase 2, mitochondrial	O	threonine--tRNA ligase, mitochondrial|threonyl-tRNA synthetase 2, mitochondrial (putative)|threonyl-tRNA synthetase-like 1	20210110	-
9606	80223	RAB11FIP1	-	NOEL1A|RCP|rab11-FIP1	MIM:608737|HGNC:HGNC:30265|Ensembl:ENSG00000156675	8	8p11.23	RAB11 family interacting protein 1	protein-coding	RAB11FIP1	RAB11 family interacting protein 1	O	rab11 family-interacting protein 1|RAB11 coupling protein|RAB11 family interacting protein 1 (class I)|Rab effector protein|Rab-interacting recycling protein	20201213	-
9606	80224	NUBPL	-	C14orf127|IND1|MC1DN21|huInd1	MIM:613621|HGNC:HGNC:20278|Ensembl:ENSG00000151413	14	14q12	nucleotide binding protein like	protein-coding	NUBPL	nucleotide binding protein like	O	iron-sulfur protein NUBPL|IND1 homolog|iron-sulfur protein required for NADH dehydrogenase	20201206	-
9606	80227	PAAF1	-	PAAF|Rpn14|WDR71	HGNC:HGNC:25687|Ensembl:ENSG00000175575	11	11q13.4	proteasomal ATPase associated factor 1	protein-coding	PAAF1	proteasomal ATPase associated factor 1	O	proteasomal ATPase-associated factor 1|WD repeat domain 71|WD repeat-containing protein 71	20201124	-
9606	80228	ORAI2	-	C7orf19|CBCIP2|MEM142B|TMEM142B	MIM:610929|HGNC:HGNC:21667|Ensembl:ENSG00000160991	7	7q22.1	ORAI calcium release-activated calcium modulator 2	protein-coding	ORAI2	ORAI calcium release-activated calcium modulator 2	O	protein orai-2|CAP-binding protein complex interacting protein 2|H_NH0514P08.8|putative protein ORAI2-2|transmembrane protein 142B	20201129	-
9606	80230	RUFY1	-	RABIP4|ZFYVE12	MIM:610327|HGNC:HGNC:19760|Ensembl:ENSG00000176783	5	5q35.3	RUN and FYVE domain containing 1	protein-coding	RUFY1	RUN and FYVE domain containing 1	O	RUN and FYVE domain-containing protein 1|FYVE-finger protein EIP1|la-binding protein 1|rab4-interacting protein|zinc finger FYVE domain-containing protein 12	20201206	-
9606	80231	TASL	-	CXorf21	MIM:301049|HGNC:HGNC:25667|Ensembl:ENSG00000120280	X	Xp21.2	TLR adaptor interacting with endolysosomal SLC15A4	protein-coding	TASL	TLR adaptor interacting with endolysosomal SLC15A4	O	TLR adapter interacting with SLC15A4 on the lysosome|5430427O19Rik|TLR adaptor interacting with SLC15A4 on the lysosome|protein CXorf21|uncharacterized protein CXorf21	20201124	-
9606	80232	WDR26	-	CDW2|GID7|MIP2|SKDEAS	MIM:617424|HGNC:HGNC:21208|Ensembl:ENSG00000162923	1	1q42.11-q42.12	WD repeat domain 26	protein-coding	WDR26	WD repeat domain 26	O	WD repeat-containing protein 26|CUL4- and DDB1-associated WDR protein 2|GID complex subunit 7 homolog|myocardial ischemic preconditioning upregulated protein 2	20210123	-
9606	80233	FAAP100	-	C17orf70	MIM:611301|HGNC:HGNC:26171|Ensembl:ENSG00000185504	17	17q25.3	FA core complex associated protein 100	protein-coding	FAAP100	FA core complex associated protein 100	O	Fanconi anemia core complex-associated protein 100|Fanconi anemia associated protein 100 kDa subunit|Fanconi anemia core complex 100 kDa subunit|Fanconi anemia core complex associated protein 100|Fanconi anemia-associated protein, 100kDa|fanconi anemia-associated protein of 100 kDa	20201213	-
9606	80235	PIGZ	-	GPI-MT-IV|PIG-Z|SMP3	MIM:611671|HGNC:HGNC:30596|Ensembl:ENSG00000119227	3	3q29	phosphatidylinositol glycan anchor biosynthesis class Z	protein-coding	PIGZ	phosphatidylinositol glycan anchor biosynthesis class Z	O	GPI mannosyltransferase 4|GPI mannosyltransferase IV|SMP3 mannosyltransferase|dol-P-Man dependent GPI mannosyltransferase|phosphatidylinositol glycan, class Z|phosphatidylinositol-glycan biosynthesis class Z protein	20201124	-
9606	80237	ELL3	-	-	MIM:609885|HGNC:HGNC:23113|Ensembl:ENSG00000128886	15	15q15.3	elongation factor for RNA polymerase II 3	protein-coding	ELL3	elongation factor for RNA polymerase II 3	O	RNA polymerase II elongation factor ELL3|elongation factor RNA polymerase II-like 3	20201213	-
9606	80243	PREX2	-	DEP.2|DEPDC2|P-REX2|PPP1R129	MIM:612139|HGNC:HGNC:22950|Ensembl:ENSG00000046889	8	8q13.2	phosphatidylinositol-3,4,5-trisphosphate dependent Rac exchange factor 2	protein-coding	PREX2	phosphatidylinositol-3,4,5-trisphosphate dependent Rac exchange factor 2	O	phosphatidylinositol 3,4,5-trisphosphate-dependent Rac exchanger 2 protein|DEP domain-containing protein 2|PtdIns(3,4,5)-dependent Rac exchanger 2|protein phosphatase 1, regulatory subunit 129	20201213	-
9606	80254	CEP63	-	SCKL6	MIM:614724|HGNC:HGNC:25815|Ensembl:ENSG00000182923	3	3q22.2	centrosomal protein 63	protein-coding	CEP63	centrosomal protein 63	O	centrosomal protein of 63 kDa|centrosomal protein 63kDa|centrosome protein CEP63	20201124	-
9606	80255	SLC35F5	-	-	HGNC:HGNC:23617|Ensembl:ENSG00000115084	2	2q14.1	solute carrier family 35 member F5	protein-coding	SLC35F5	solute carrier family 35 member F5	O	solute carrier family 35 member F5|HCV NS5A-transactivated protein 3|hepatitis C virus NS5A-transactivated protein 3	20210103	-
9606	80256	FAM214B	-	KIAA1539	HGNC:HGNC:25666|Ensembl:ENSG00000005238	9	9p13.3	family with sequence similarity 214 member B	protein-coding	FAM214B	family with sequence similarity 214 member B	O	protein FAM214B	20201124	-
9606	80258	EFHC2	-	MRX74|dJ1158H2.1	MIM:300817|HGNC:HGNC:26233|Ensembl:ENSG00000183690	X	Xp11.3	EF-hand domain containing 2	protein-coding	EFHC2	EF-hand domain containing 2	O	EF-hand domain-containing family member C2|EF-hand domain (C-terminal) containing 2|mental retardation, X-linked 74	20201124	-
9606	80262	C16orf70	-	C16orf6|LIN10|lin-10	HGNC:HGNC:29564|Ensembl:ENSG00000125149	16	16q22.1	chromosome 16 open reading frame 70	protein-coding	C16orf70	chromosome 16 open reading frame 70	O	UPF0183 protein C16orf70	20201124	-
9606	80263	TRIM45	-	RNF99	MIM:609318|HGNC:HGNC:19018|Ensembl:ENSG00000134253	1	1p13.1	tripartite motif containing 45	protein-coding	TRIM45	tripartite motif containing 45	O	tripartite motif-containing protein 45|ring finger protein 99	20201206	-
9606	80264	ZNF430	-	-	HGNC:HGNC:20808|Ensembl:ENSG00000118620	19	19p12	zinc finger protein 430	protein-coding	ZNF430	zinc finger protein 430	O	zinc finger protein 430	20201213	-
9606	80267	EDEM3	-	C1orf22	MIM:610214|HGNC:HGNC:16787|Ensembl:ENSG00000116406	1	1q25.3	ER degradation enhancing alpha-mannosidase like protein 3	protein-coding	EDEM3	ER degradation enhancing alpha-mannosidase like protein 3	O	ER degradation-enhancing alpha-mannosidase-like protein 3|ER degradation enhancer, mannosidase alpha-like 3|ER degradation-enhancing -mannosidase-like protein 3|ER degradation-enhancing alpha-mannosidase-like 3|alpha-1,2-mannosidase EDEM3	20201206	-
9606	80270	HSD3B7	-	CBAS1|PFIC4|SDR11E3	MIM:607764|HGNC:HGNC:18324|Ensembl:ENSG00000099377	16	16p11.2	hydroxy-delta-5-steroid dehydrogenase, 3 beta- and steroid delta-isomerase 7	protein-coding	HSD3B7	hydroxy-delta-5-steroid dehydrogenase, 3 beta- and steroid delta-isomerase 7	O	3 beta-hydroxysteroid dehydrogenase type 7|3 beta-hydroxy-delta 5-C27-steroid oxidoreductase|3 beta-hydroxysteroid dehydrogenase type VII|3-beta-HSD VII|3-beta-hydroxy-Delta(5)-C27 steroid oxidoreductase|C(27)-3BETA-HSD|c(27) 3-beta-HSD|cholest-5-ene-3-beta,7-alpha-diol 3-beta-dehydrogenase|short chain dehydrogenase/reductase family 11E, member 3	20210114	-
9606	80271	ITPKC	-	IP3-3KC|IP3KC	MIM:606476|HGNC:HGNC:14897|Ensembl:ENSG00000086544	19	19q13.2	inositol-trisphosphate 3-kinase C	protein-coding	ITPKC	inositol-trisphosphate 3-kinase C	O	inositol-trisphosphate 3-kinase C|IP3 3-kinase C|IP3K C|InsP 3 kinase C|inositol 1,4,5-trisphosphate 3-kinase C|insP 3-kinase C	20201124	-
9606	80273	GRPEL1	-	GrpE|HMGE|mt-GrpE#1	MIM:606173|HGNC:HGNC:19696|Ensembl:ENSG00000109519	4	4p16.1	GrpE like 1, mitochondrial	protein-coding	GRPEL1	GrpE like 1, mitochondrial	O	grpE protein homolog 1, mitochondrial|GrpE-like protein cochaperone	20210103	-
9606	80274	SCUBE1	-	-	MIM:611746|HGNC:HGNC:13441|Ensembl:ENSG00000159307	22	22q13.2	signal peptide, CUB domain and EGF like domain containing 1	protein-coding	SCUBE1	signal peptide, CUB domain and EGF like domain containing 1	O	signal peptide, CUB and EGF-like domain-containing protein 1|signal peptide, CUB domain, EGF-like 1|signal peptide-CUB domain-EGF-related 1	20210110	-
9606	80279	CDK5RAP3	-	C53|HSF-27|IC53|LZAP|MST016|OK/SW-cl.114|PP1553	MIM:608202|HGNC:HGNC:18673|Ensembl:ENSG00000108465	17	17q21.32	CDK5 regulatory subunit associated protein 3	protein-coding	CDK5RAP3	CDK5 regulatory subunit associated protein 3	O	CDK5 regulatory subunit-associated protein 3|CDK5 regulatory subunit associated protein IC53-2|LXXLL/leucine-zipper-containing ARF-binding protein|LXXLL/leucine-zipper-containing ARFbinding protein|ischemic heart CDK5 activator-binding protein C53	20201206	-
9606	80298	MTERF2	-	MTERFD3|mTERFL	MIM:616929|HGNC:HGNC:30779|Ensembl:ENSG00000120832	12	12q23.3	mitochondrial transcription termination factor 2	protein-coding	MTERF2	mitochondrial transcription termination factor 2	O	transcription termination factor 2, mitochondrial|MTERF domain containing 3|mTERF domain-containing protein 3, mitochondrial|mTERF-like|mitochondrial transcription termination factor-like protein	20201124	-
9606	80301	PLEKHO2	-	PLEKHQ1|PP1628|pp9099	HGNC:HGNC:30026|Ensembl:ENSG00000241839	15	15q22.31	pleckstrin homology domain containing O2	protein-coding	PLEKHO2	pleckstrin homology domain containing O2	O	pleckstrin homology domain-containing family O member 2|PH domain-containing family O member 2|PH domain-containing family Q member 1|PH domain-containing protein|pleckstrin homology domain-containing family Q member 1	20201213	-
9606	80303	EFHD1	-	MST133|MSTP133|PP3051|SWS2	MIM:611617|HGNC:HGNC:29556|Ensembl:ENSG00000115468	2	2q37.1	EF-hand domain family member D1	protein-coding	EFHD1	EF-hand domain family member D1	O	EF-hand domain-containing protein D1|EF-hand domain-containing protein 1|swiprosin-2	20201124	-
9606	80304	WDCP	-	C2orf44|MMAP|PP384	MIM:616234|HGNC:HGNC:26157|Ensembl:ENSG00000163026	2	2p23.3	WD repeat and coiled coil containing	protein-coding	WDCP	WD repeat and coiled coil containing	O	WD repeat and coiled-coil-containing protein|WD repeat and coiled-coil-containing protein C2orf44|WD repeat-containing protein C2orf44	20201124	-
9606	80305	TRABD	-	LP6054|PP2447	HGNC:HGNC:28805|Ensembl:ENSG00000170638	22	22q13.33	TraB domain containing	protein-coding	TRABD	TraB domain containing	O	traB domain-containing protein	20210123	-
9606	80306	MED28	-	1500003D12Rik|EG1|magicin	MIM:610311|HGNC:HGNC:24628|Ensembl:ENSG00000118579	4	4p15.32	mediator complex subunit 28	protein-coding	MED28	mediator complex subunit 28	O	mediator of RNA polymerase II transcription subunit 28|endothelial-derived gene 1|endothelial-derived protein 1|mediator of RNA polymerase II transcription, subunit 28 homolog|merlin and Grb2-interacting cytoskeletal protein|tumor angiogenesis marker EG-1	20201227	-
9606	80307	FER1L4	-	C20orf124	HGNC:HGNC:15801|Ensembl:ENSG00000088340	20	20q11.22	fer-1 like family member 4 (pseudogene)	pseudo	FER1L4	fer-1 like family member 4 (pseudogene)	O	fer-1 like family member 4, pseudogene (functional)|fer-1-like 4, pseudogene (functional)	20201220	-
9606	80308	FLAD1	-	FAD1|FADS|LSMFLAD|PP591	MIM:610595|HGNC:HGNC:24671|Ensembl:ENSG00000160688	1	1q21.3	flavin adenine dinucleotide synthetase 1	protein-coding	FLAD1	flavin adenine dinucleotide synthetase 1	O	FAD synthase|FAD pyrophosphorylase|FAD-synthetase|FMN adenylyltransferase|Fad1, flavin adenine dinucleotide synthetase, homolog	20201124	-
9606	80309	SPHKAP	-	SKIP	MIM:611646|HGNC:HGNC:30619|Ensembl:ENSG00000153820	2	2q36.3	SPHK1 interactor, AKAP domain containing	protein-coding	SPHKAP	SPHK1 interactor, AKAP domain containing	O	A-kinase anchor protein SPHKAP|SPHK1 (sphingosine kinase type 1) interacting protein|SPHK1-interactor and AKAP domain-containing protein|sphingosine kinase type 1-interacting protein	20201220	-
9606	80310	PDGFD	-	IEGF|MSTP036|SCDGF-B|SCDGFB	MIM:609673|HGNC:HGNC:30620|Ensembl:ENSG00000170962	11	11q22.3	platelet derived growth factor D	protein-coding	PDGFD	platelet derived growth factor D	O	platelet-derived growth factor D|PDGF-D|iris-expressed growth factor|spinal cord-derived growth factor B	20201124	-
9606	80311	KLHL15	-	HEL-S-305	MIM:300980|HGNC:HGNC:29347|Ensembl:ENSG00000174010	X	Xp22.11	kelch like family member 15	protein-coding	KLHL15	kelch like family member 15	O	kelch-like protein 15|epididymis secretory protein Li 305|epididymis secretory sperm binding protein|kelch-like 15	20201124	-
9606	80312	TET1	-	CXXC6|LCX|bA119F7.1	MIM:607790|HGNC:HGNC:29484|Ensembl:ENSG00000138336	10	10q21.3	tet methylcytosine dioxygenase 1	protein-coding	TET1	tet methylcytosine dioxygenase 1	O	methylcytosine dioxygenase TET1|CXXC finger 6|CXXC zinc finger 6|CXXC-type zinc finger protein 6|TET1 splice variant VP_DE4|TET1 splice variant VP_DE456|leukemia-associated protein with a CXXC domain|ten-eleven translocation 1 gene protein|ten-eleven translocation-1|tet oncogene 1	20210118	-
9606	80313	LRRC27	-	-	HGNC:HGNC:29346|Ensembl:ENSG00000148814	10	10q26.3	leucine rich repeat containing 27	protein-coding	LRRC27	leucine rich repeat containing 27	O	leucine-rich repeat-containing protein 27|testicular tissue protein Li 108	20201124	-
9606	80314	EPC1	-	Epl1	MIM:610999|HGNC:HGNC:19876|Ensembl:ENSG00000120616	10	10p11.22	enhancer of polycomb homolog 1	protein-coding	EPC1	enhancer of polycomb homolog 1	O	enhancer of polycomb homolog 1	20201213	-
9606	80315	CPEB4	-	CPE-BP4|hCPEB-4	MIM:610607|HGNC:HGNC:21747|Ensembl:ENSG00000113742	5	5q35.2	cytoplasmic polyadenylation element binding protein 4	protein-coding	CPEB4	cytoplasmic polyadenylation element binding protein 4	O	cytoplasmic polyadenylation element-binding protein 4|CPE-binding protein 4	20210103	-
9606	80316	PPP1R2C	-	I-4|PPP1R2P9	MIM:301017|HGNC:HGNC:16324|Ensembl:ENSG00000102055	X	Xp11.3	PPP1R2C family member C	protein-coding	PPP1R2C	PPP1R2C family member C	O	protein phosphatase inhibitor 2 family member C|PPP1R2 family member B|protein phosphatase 1 regulatory inhibitor subunit 2 pseudogene 9|protein phosphatase 1 regulatory inhibitor subunit 2-like 9|putative type-1 protein phosphatase inhibitor 4|type 1 protein phosphatase inhibitor|type-1 protein phosphatase inhibitor 4	20201124	-
9606	80317	ZKSCAN3	-	ZF47|ZFP306|ZNF306|ZNF309|ZSCAN13|ZSCAN35|Zfp47|dJ874C20.1|dJ874C20.1.|zfp-47	MIM:612791|HGNC:HGNC:13853|Ensembl:ENSG00000189298	6	6p22.1	zinc finger with KRAB and SCAN domains 3	protein-coding	ZKSCAN3	zinc finger with KRAB and SCAN domains 3	O	zinc finger protein with KRAB and SCAN domains 3|zinc finger and SCAN domain-containing protein 13|zinc finger protein 306|zinc finger protein 309|zinc finger protein 47 homolog|zinc finger protein zfp47	20201213	-
9606	80318	GKAP1	-	FKSG21|GKAP42	MIM:611356|HGNC:HGNC:17496|Ensembl:ENSG00000165113	9	9q21.32	G kinase anchoring protein 1	protein-coding	GKAP1	G kinase anchoring protein 1	O	G kinase-anchoring protein 1|cGMP-dependent protein kinase anchoring protein 42kDa|cGMP-dependent protein kinase-anchoring protein of 42 kDa|protein kinase anchoring protein GKAP42	20201124	-
9606	80319	CXXC4	-	IDAX	MIM:611645|HGNC:HGNC:24593|Ensembl:ENSG00000168772	4	4q24	CXXC finger protein 4	protein-coding	CXXC4	CXXC finger protein 4	O	CXXC-type zinc finger protein 4|CXXC finger 4|Dvl-binding protein IDAX (inhibition of the Dvl and Axin complex)|inhibition of the Dvl and axin complex protein	20201124	-
9606	80320	SP6	-	EPFN|EPIPROFIN|KLF14	MIM:608613|HGNC:HGNC:14530|Ensembl:ENSG00000189120	17	17q21.32	Sp6 transcription factor	protein-coding	SP6	Sp6 transcription factor	O	transcription factor Sp6|Kruppel-like factor 14|krueppel-like factor 14	20201213	-
9606	80321	CEP70	-	BITE	MIM:614310|HGNC:HGNC:29972|Ensembl:ENSG00000114107	3	3q22.3	centrosomal protein 70	protein-coding	CEP70	centrosomal protein 70	O	centrosomal protein of 70 kDa|centrosomal protein 70kDa|p10-binding protein|testicular tissue protein Li 36	20201124	-
9606	80323	CCDC68	-	SE57-1	MIM:616909|HGNC:HGNC:24350|Ensembl:ENSG00000166510	18	18q21.2	coiled-coil domain containing 68	protein-coding	CCDC68	coiled-coil domain containing 68	O	coiled-coil domain-containing protein 68|CTCL tumor antigen se57-1|CTCL-associated antigen se57-1|cutaneous T-cell lymphoma associated antigen|cutaneous T-cell lymphoma-associated antigen se57-1	20201124	-
9606	80324	PUS1	-	MLASA1	MIM:608109|HGNC:HGNC:15508|Ensembl:ENSG00000177192	12	12q24.33	pseudouridine synthase 1	protein-coding	PUS1	pseudouridine synthase 1	O	tRNA pseudouridine synthase A|mitochondrial tRNA pseudouridine synthase A|pseudouridylate synthase 1|tRNA pseudouridine synthase A, mitochondrial|tRNA pseudouridine(38-40) synthase|tRNA pseudouridylate synthase I|tRNA uridine isomerase I	20201124	-
9606	80325	ABTB1	-	BPOZ|BTB3|BTBD21|EF1ABP|PP2259	MIM:608308|HGNC:HGNC:18275|Ensembl:ENSG00000114626	3	3q21.3	ankyrin repeat and BTB domain containing 1	protein-coding	ABTB1	ankyrin repeat and BTB domain containing 1	O	ankyrin repeat and BTB/POZ domain-containing protein 1|ankyrin repeat and BTB (POZ) domain containing 1|elongation factor 1A-binding protein	20201124	-
9606	80326	WNT10A	-	OODD|SSPS|STHAG4	MIM:606268|HGNC:HGNC:13829|Ensembl:ENSG00000135925	2	2q35	Wnt family member 10A	protein-coding	WNT10A	Wnt family member 10A	O	protein Wnt-10a|wingless-type MMTV integration site family, member 10A	20201124	-
9606	80327	MAPRE1P1	-	MAPRE1P	HGNC:HGNC:29624	8	8q24.23	MAPRE1 pseudogene 1	pseudo	MAPRE1P1	MAPRE1 pseudogene 1	O	MAPRE1P pseudogene|microtubule-associated protein, RP/EB family, member 1 pseudogene	20201124	-
9606	80328	ULBP2	-	ALCAN-alpha|N2DL2|NKG2DL2|RAET1H|RAET1L	MIM:605698|HGNC:HGNC:14894|Ensembl:ENSG00000131015	6	6q25.1	UL16 binding protein 2	protein-coding	ULBP2	UL16 binding protein 2	O	UL16-binding protein 2|NKG2D ligand 2|retinoic acid early transcript 1H|retinoic acid early transcript 1L	20201206	-
9606	80329	ULBP1	-	N2DL-1|NKG2DL1|RAET1I	MIM:605697|HGNC:HGNC:14893|Ensembl:ENSG00000111981	6	6q25.1	UL16 binding protein 1	protein-coding	ULBP1	UL16 binding protein 1	O	UL16-binding protein 1|NKG2D ligand 1|alcan-beta|retinoic acid early transcript 1I	20201124	-
9606	80331	DNAJC5	-	CLN4|CLN4B|CSP|DNAJC5A|NCL|mir-941-2|mir-941-3|mir-941-4|mir-941-5	MIM:611203|HGNC:HGNC:16235|Ensembl:ENSG00000101152	20	20q13.33	DnaJ heat shock protein family (Hsp40) member C5	protein-coding	DNAJC5	DnaJ heat shock protein family (Hsp40) member C5	O	dnaJ homolog subfamily C member 5|DnaJ (Hsp40) homolog, subfamily C, member 5|ceroid-lipofuscinosis neuronal protein 4|cysteine string protein alpha	20210121	-
9606	80332	ADAM33	-	C20orf153|DJ964F7.1	MIM:607114|HGNC:HGNC:15478|Ensembl:ENSG00000149451	20	20p13	ADAM metallopeptidase domain 33	protein-coding	ADAM33	ADAM metallopeptidase domain 33	O	disintegrin and metalloproteinase domain-containing protein 33|ADAM 33|a disintegrin and metalloprotease 33|a disintegrin and metalloproteinase domain 33|disintegrin and reprolysin metalloproteinase family protein	20201124	-
9606	80333	KCNIP4	-	CALP|KCHIP4	MIM:608182|HGNC:HGNC:30083|Ensembl:ENSG00000185774	4	4p15.31-p15.2	potassium voltage-gated channel interacting protein 4	protein-coding	KCNIP4	potassium voltage-gated channel interacting protein 4	O	Kv channel-interacting protein 4|Kv channel interacting protein 4|a-type potassium channel modulatory protein 4|calsenilin-like protein	20201124	-
9606	80335	WDR82	-	MST107|MSTP107|PRO2730|PRO34047|SWD2|TMEM113|WDR82A	MIM:611059|HGNC:HGNC:28826|Ensembl:ENSG00000164091	3	3p21.2	WD repeat domain 82	protein-coding	WDR82	WD repeat domain 82	O	WD repeat-containing protein 82|transmembrane protein 113	20201206	-
9606	80336	PABPC1L	-	C20orf119|EPAB|PABPC1L1|dJ1069P2.3	HGNC:HGNC:15797|Ensembl:ENSG00000101104	20	20q13.12	poly(A) binding protein cytoplasmic 1 like	protein-coding	PABPC1L	poly(A) binding protein cytoplasmic 1 like	O	polyadenylate-binding protein 1-like|embryonic poly(A) binding protein	20201124	-
9606	80339	PNPLA3	-	ADPN|C22orf20|iPLA(2)epsilon	MIM:609567|HGNC:HGNC:18590|Ensembl:ENSG00000100344	22	22q13.31	patatin like phospholipase domain containing 3	protein-coding	PNPLA3	patatin like phospholipase domain containing 3	O	1-acylglycerol-3-phosphate O-acyltransferase PNPLA3|acylglycerol O-acyltransferase|acylglycerol transacylase|adiponutrin|calcium-independent phospholipase A2-epsilon|iPLA2-epsilon|iPLA2epsilon|lysophosphatidic acid acyltransferase|patatin-like phospholipase domain-containing protein 3	20210110	-
9606	80341	BPIFB2	-	BPIL1|C20orf184|LPLUNC2|RYSR|dJ726C3.2	MIM:614108|HGNC:HGNC:16177|Ensembl:ENSG00000078898	20	20q11.21	BPI fold containing family B member 2	protein-coding	BPIFB2	BPI fold containing family B member 2	O	BPI fold-containing family B member 2|BPI-like 1|bactericidal/permeability-increasing protein-like 1|long palate, lung and nasal epithelium carcinoma-associated protein 2	20201124	-
9606	80342	TRAF3IP3	-	T3JAM	MIM:608255|HGNC:HGNC:30766|Ensembl:ENSG00000009790	1	1q32.2	TRAF3 interacting protein 3	protein-coding	TRAF3IP3	TRAF3 interacting protein 3	O	TRAF3-interacting JNK-activating modulator|TRAF3 interacting Jun N terminal kinase (JNK) activating modulator	20201213	-
9606	80343	SEL1L2	-	C20orf50|sel-1L2	MIM:614289|HGNC:HGNC:15897|Ensembl:ENSG00000101251	20	20p12.1	SEL1L2 adaptor subunit of ERAD E3 ligase	protein-coding	SEL1L2	SEL1L2 adaptor subunit of ERAD E3 ligase	O	protein sel-1 homolog 2|SEL1L2, ERAD E3 ligase adaptor subunit|sel-1 suppressor of lin-12-like 2|suppressor of lin-12-like protein 2	20201124	-
9606	80344	DCAF11	-	GL014|PRO2389|WDR23	MIM:613317|HGNC:HGNC:20258|Ensembl:ENSG00000100897	14	14q12	DDB1 and CUL4 associated factor 11	protein-coding	DCAF11	DDB1 and CUL4 associated factor 11	O	DDB1- and CUL4-associated factor 11|WD repeat domain 23|WD repeat-containing protein 23	20210103	-
9606	80345	ZSCAN16	-	ZNF392|ZNF435|dJ265C24.3	MIM:618544|HGNC:HGNC:20813|Ensembl:ENSG00000196812	6	6p22.1	zinc finger and SCAN domain containing 16	protein-coding	ZSCAN16	zinc finger and SCAN domain containing 16	O	zinc finger and SCAN domain-containing protein 16|zinc finger protein 392|zinc finger protein 435	20201213	-
9606	80346	REEP4	-	C8orf20|PP432|Yip2c	MIM:609349|HGNC:HGNC:26176|Ensembl:ENSG00000168476	8	8p21.3	receptor accessory protein 4	protein-coding	REEP4	receptor accessory protein 4	O	receptor expression-enhancing protein 4	20201124	-
9606	80347	COASY	-	DPCK|NBIA6|NBP|PCH12|PPAT|UKR1|pOV-2	MIM:609855|HGNC:HGNC:29932|Ensembl:ENSG00000068120	17	17q21.2	Coenzyme A synthase	protein-coding	COASY	Coenzyme A synthase	O	bifunctional coenzyme A synthase|CoA synthase|bifunctional phosphopantetheine adenylyl transferase/dephospho CoA kinase|nucleotide binding protein|phosphopantetheine adenylyltransferase / dephosphocoenzyme A kinase	20210123	-
9606	80349	WDR61	-	REC14|SKI8	MIM:609540|HGNC:HGNC:30300|Ensembl:ENSG00000140395	15	15q25.1	WD repeat domain 61	protein-coding	WDR61	WD repeat domain 61	O	WD repeat-containing protein 61|SKI8 homolog|meiotic recombination REC14 protein homolog|recombination protein REC14	20201213	-
9606	80350	LPAL2	-	APOA2|APOAL|APOARGC|apo(a)rg-C	MIM:611682|HGNC:HGNC:21210|Ensembl:ENSG00000213071	6	6q25.3	lipoprotein(a) like 2, pseudogene	pseudo	LPAL2	lipoprotein(a) like 2, pseudogene	O	apolipoprotein (a) related gene C|apolipoprotein A-II|lipoprotein, Lp(a)-like 2, pseudogene	20201124	-
9606	80351	TNKS2	-	ARTD6|PARP-5b|PARP-5c|PARP5B|PARP5C|TANK2|TNKL|pART6	MIM:607128|HGNC:HGNC:15677|Ensembl:ENSG00000107854	10	10q23.32	tankyrase 2	protein-coding	TNKS2	tankyrase 2	O	poly [ADP-ribose] polymerase tankyrase-2|ADP-ribosyltransferase diphtheria toxin-like 6|TNKS-2|TRF1-interacting ankyrin-related ADP-ribose polymerase 2|poly [ADP-ribose] polymerase 5B|protein poly-ADP-ribosyltransferase tankyrase-2|tankyrase II|tankyrase, TRF1-interacting ankyrin-related ADP-ribose polymerase 2|tankyrase-like protein|tankyrase-related protein	20210103	-
9606	80352	RNF39	-	FAP216|HZF|HZFW|LIRF	MIM:607524|HGNC:HGNC:18064|Ensembl:ENSG00000204618	6	6p22.1	ring finger protein 39	protein-coding	RNF39	ring finger protein 39	O	RING finger protein 39|LTP (long-term potentiation) induced RING finger protein|protein HZFw	20201124	-
9606	80380	PDCD1LG2	-	B7DC|Btdc|CD273|PD-L2|PDCD1L2|PDL2|bA574F11.2	MIM:605723|HGNC:HGNC:18731|Ensembl:ENSG00000197646	9	9p24.1	programmed cell death 1 ligand 2	protein-coding	PDCD1LG2	programmed cell death 1 ligand 2	O	programmed cell death 1 ligand 2|B7 dendritic cell molecule|B7-DC|PD-1-ligand 2|PDCD1 ligand 2|butyrophilin B7-DC|programmed death ligand 2	20210110	-
9606	80381	CD276	-	4Ig-B7-H3|B7-H3|B7H3|B7RP-2	MIM:605715|HGNC:HGNC:19137|Ensembl:ENSG00000103855	15	15q24.1	CD276 molecule	protein-coding	CD276	CD276 molecule	O	CD276 antigen|B7 homolog 3|costimulatory molecule	20210118	-
9606	80700	UBXN6	-	UBXD1|UBXDC2	MIM:611946|HGNC:HGNC:14928|Ensembl:ENSG00000167671	19	19p13.3	UBX domain protein 6	protein-coding	UBXN6	UBX domain protein 6	O	UBX domain-containing protein 6|CTB-50L17.16|UBX domain containing 1|UBX domain-containing 2|UBX domain-containing protein 1	20201206	-
9606	80701	AKR1D1P1	-	AKR1D1P|SRD5BP1	HGNC:HGNC:11288	1	1q24.2	aldo-keto reductase family 1 member D1 pseudogene 1	pseudo	AKR1D1P1	aldo-keto reductase family 1 member D1 pseudogene 1	O	aldo-keto reductase family 1, member D1 (delta 4-3-ketosteroid-5-beta-reductase) pseudogene|steroid-5-beta-reductase, beta polypeptide pseudogene 1	20201124	-
9606	80704	SLC19A3	-	BBGD|THMD2|THTR2|thTr-2	MIM:606152|HGNC:HGNC:16266|Ensembl:ENSG00000135917	2	2q36.3	solute carrier family 19 member 3	protein-coding	SLC19A3	solute carrier family 19 member 3	O	thiamine transporter 2|solute carrier family 19 (thiamine transporter), member 3	20201217	-
9606	80705	TSGA10	-	CEP4L|CT79|SPGF26	MIM:607166|HGNC:HGNC:14927|Ensembl:ENSG00000135951	2	2q11.2	testis specific 10	protein-coding	TSGA10	testis specific 10	O	testis-specific gene 10 protein|cancer/testis antigen 79|testis development protein NYD-SP7|testis-specific 10 protein	20210123	-
9606	80709	AKNA	-	-	MIM:605729|HGNC:HGNC:24108|Ensembl:ENSG00000106948	9	9q32	AT-hook transcription factor	protein-coding	AKNA	AT-hook transcription factor	O	microtubule organization protein AKNA|AKNA transcript F2|AT-hook transcription factor AKNA|AT-hook-containing transcription factor	20201124	-
9606	80712	ESX1	-	ESX1L|ESXR1	MIM:300154|HGNC:HGNC:14865|Ensembl:ENSG00000123576	X	Xq22.2	ESX homeobox 1	protein-coding	ESX1	ESX homeobox 1	O	homeobox protein ESX1|ESX1-related protein|extraembryonic, spermatogenesis, homeobox 1 homolog	20201213	-
9606	80713	MTIF2P1	-	-	HGNC:HGNC:14861|Ensembl:ENSG00000233432	1	1p11.2	mitochondrial translational initiation factor 2 pseudogene 1	pseudo	MTIF2P1	mitochondrial translational initiation factor 2 pseudogene 1	O	-	20201124	-
9606	80714	PBX4	-	-	MIM:608127|HGNC:HGNC:13403|Ensembl:ENSG00000105717	19	19p13.11	PBX homeobox 4	protein-coding	PBX4	PBX homeobox 4	O	pre-B-cell leukemia transcription factor 4|homeobox protein PBX4|pre-B-cell leukemia homeobox 4	20201213	-
9606	80723	SLC35G2	-	TMEM22	MIM:617812|HGNC:HGNC:28480|Ensembl:ENSG00000168917	3	3q22.3	solute carrier family 35 member G2	protein-coding	SLC35G2	solute carrier family 35 member G2	O	solute carrier family 35 member G2|transmembrane protein 22	20201124	-
9606	80724	ACAD10	-	-	MIM:611181|HGNC:HGNC:21597|Ensembl:ENSG00000111271	12	12q24.12	acyl-CoA dehydrogenase family member 10	protein-coding	ACAD10	acyl-CoA dehydrogenase family member 10	O	acyl-CoA dehydrogenase family member 10|ACAD-10|acyl-Coenzyme A dehydrogenase family, member 10	20201206	-
9606	80725	SRCIN1	-	P140|SNIP	MIM:610786|HGNC:HGNC:29506|Ensembl:ENSG00000277363	17	17q12	SRC kinase signaling inhibitor 1	protein-coding	SRCIN1	SRC kinase signaling inhibitor 1	O	SRC kinase signaling inhibitor 1|P130Cas-associated protein|SNAP-25-interacting protein|SNAP25-interacting protein|p140Cap	20201213	-
9606	80726	IQCN	-	KIAA1683	HGNC:HGNC:29350|Ensembl:ENSG00000130518	19	19p13.11	IQ motif containing N	protein-coding	IQCN	IQ motif containing N	O	IQ domain-containing protein N	20201124	-
9606	80727	TTYH3	-	-	MIM:608919|HGNC:HGNC:22222|Ensembl:ENSG00000136295	7	7p22.3	tweety family member 3	protein-coding	TTYH3	tweety family member 3	O	protein tweety homolog 3|hTTY3|tweety homolog 3	20210110	-
9606	80728	ARHGAP39	-	CrGAP|Vilse	MIM:615880|HGNC:HGNC:29351|Ensembl:ENSG00000147799	8	8q24.3	Rho GTPase activating protein 39	protein-coding	ARHGAP39	Rho GTPase activating protein 39	O	rho GTPase-activating protein 39|RhoGAP93B homolog|crossGAP homolog	20201124	-
9606	80731	THSD7B	-	-	HGNC:HGNC:29348|Ensembl:ENSG00000144229	2	2q22.1	thrombospondin type 1 domain containing 7B	protein-coding	THSD7B	thrombospondin type 1 domain containing 7B	O	thrombospondin type-1 domain-containing protein 7B|thrombospondin, type I, domain containing 7B	20201124	-
9606	80736	SLC44A4	-	C6orf29|CTL4|DFNA72|NG22|TPPT|hTPPT1	MIM:606107|HGNC:HGNC:13941|Ensembl:ENSG00000204385	6	6p21.33	solute carrier family 44 member 4	protein-coding	SLC44A4	solute carrier family 44 member 4	O	choline transporter-like protein 4|testicular tissue protein Li 48|thiamine pyrophosphate transporter 1	20210123	-
9606	80737	VWA7	-	C6orf27|G7c|NG37	MIM:609693|HGNC:HGNC:13939|Ensembl:ENSG00000204396	6	6p21.33	von Willebrand factor A domain containing 7	protein-coding	VWA7	von Willebrand factor A domain containing 7	O	von Willebrand factor A domain-containing protein 7|protein G7c	20201124	-
9606	80739	MPIG6B	-	C6orf25|G6b|G6b-B|NG31|THAMY	MIM:606520|HGNC:HGNC:13937|Ensembl:ENSG00000204420	6	6p21.33	megakaryocyte and platelet inhibitory receptor G6b	protein-coding	MPIG6B	megakaryocyte and platelet inhibitory receptor G6b	O	megakaryocyte and platelet inhibitory receptor G6b|immunoglobulin receptor|protein G6b	20210123	-
9606	80740	LY6G6C	-	C6orf24|G6c|NG24	MIM:610435|HGNC:HGNC:13936|Ensembl:ENSG00000204421	6	6p21.33	lymphocyte antigen 6 family member G6C	protein-coding	LY6G6C	lymphocyte antigen 6 family member G6C	O	lymphocyte antigen 6 complex locus protein G6c|lymphocyte antigen 6 complex, locus G6C|lymphocyte antigen-6 G6C	20201124	-
9606	80741	LY6G5C	-	C6orf20|G5C|LY6G5CA|LY6G5CB|NG33	MIM:610434|HGNC:HGNC:13932|Ensembl:ENSG00000204428	6	6p21.33	lymphocyte antigen 6 family member G5C	protein-coding	LY6G5C	lymphocyte antigen 6 family member G5C	O	lymphocyte antigen 6 complex locus protein G5c|lymphocyte antigen 6 complex, locus G5C|lymphocyte antigen-6 G5C	20201124	-
9606	80742	PRR3	-	CAT56	HGNC:HGNC:21149|Ensembl:ENSG00000204576	6	6p21.33	proline rich 3	protein-coding	PRR3	proline rich 3	O	proline-rich protein 3|MHC class I region proline-rich protein CAT56|proline-rich polypeptide 3	20201124	-
9606	80745	THUMPD2	-	C2orf8	MIM:611751|HGNC:HGNC:14890|Ensembl:ENSG00000138050	2	2p22.1|2p22-p21	THUMP domain containing 2	protein-coding	THUMPD2	THUMP domain containing 2	O	THUMP domain-containing protein 2|SAM-dependent methyltransferase|epididymis secretory sperm binding protein	20201124	-
9606	80746	TSEN2	-	PCH2B|SEN2|SEN2L	MIM:608753|HGNC:HGNC:28422|Ensembl:ENSG00000154743	3	3p25.2	tRNA splicing endonuclease subunit 2	protein-coding	TSEN2	tRNA splicing endonuclease subunit 2	O	tRNA-splicing endonuclease subunit Sen2|TSEN2 tRNA splicing endonuclease subunit|hsSen2|tRNA-intron endonuclease Sen2	20201124	-
9606	80755	AARSD1	-	AlaXp	MIM:613212|HGNC:HGNC:28417|Ensembl:ENSG00000266967	17	17q21.31	alanyl-tRNA synthetase domain containing 1	protein-coding	AARSD1	alanyl-tRNA synthetase domain containing 1	O	alanyl-tRNA editing protein Aarsd1|alanyl-tRNA synthetase domain-containing protein 1	20201129	-
9606	80757	TMEM121	-	TMEM121A|hole	HGNC:HGNC:20511|Ensembl:ENSG00000184986	14	14q32.33	transmembrane protein 121	protein-coding	TMEM121	transmembrane protein 121	O	transmembrane protein 121|transmembrane protein 121A	20201124	-
9606	80758	PRR7	-	-	MIM:618306|HGNC:HGNC:28130|Ensembl:ENSG00000131188	5	5q35.3	proline rich 7, synaptic	protein-coding	PRR7	proline rich 7, synaptic	O	proline-rich protein 7|synaptic proline-rich membrane protein	20201213	-
9606	80759	KHDC1	-	C6orf147|C6orf148|Em:AC019205.8|KHDC1L|NDG1|bA257K9.4	MIM:611688|HGNC:HGNC:21366|Ensembl:ENSG00000135314	6	6q13	KH domain containing 1	protein-coding	KHDC1	KH domain containing 1	O	KH homology domain-containing protein 1|KH homology domain containing 1|Putative KHDC1-like protein	20201124	-
9606	80760	ITIH5	-	ITI-HC5|PP14776	MIM:609783|HGNC:HGNC:21449|Ensembl:ENSG00000123243	10	10p14	inter-alpha-trypsin inhibitor heavy chain 5	protein-coding	ITIH5	inter-alpha-trypsin inhibitor heavy chain 5	O	inter-alpha-trypsin inhibitor heavy chain H5|ITI heavy chain H5|inter-alpha (globulin) inhibitor H5|inter-alpha-trypsin inhibitor heavy chain family member 5	20201124	-
9606	80762	NDFIP1	-	N4WBP5	MIM:612050|HGNC:HGNC:17592|Ensembl:ENSG00000131507	5	5q31.3	Nedd4 family interacting protein 1	protein-coding	NDFIP1	Nedd4 family interacting protein 1	O	NEDD4 family-interacting protein 1|Nedd4 WW domain-binding protein 5|breast cancer-associated protein SGA-1M|putative MAPK-activating protein PM13|putative NF-kappa-B-activating protein 164|putative NFKB and MAPK-activating protein	20201206	-
9606	80763	SPX	-	C12orf39	HGNC:HGNC:28139|Ensembl:ENSG00000134548	12	12p12.1	spexin hormone	protein-coding	SPX	spexin hormone	O	spexin|NPQ|neuropeptide Q	20201124	-
9606	80764	THAP7	-	-	MIM:609518|HGNC:HGNC:23190|Ensembl:ENSG00000184436	22	22q11.21	THAP domain containing 7	protein-coding	THAP7	THAP domain containing 7	O	THAP domain-containing protein 7	20201124	-
9606	80765	STARD5	-	-	MIM:607050|HGNC:HGNC:18065|Ensembl:ENSG00000172345	15	15q25.1	StAR related lipid transfer domain containing 5	protein-coding	STARD5	StAR related lipid transfer domain containing 5	O	stAR-related lipid transfer protein 5|START domain containing 5|START domain-containing protein 5|StAR-related lipid transfer (START) domain containing 5	20201124	-
9606	80767	MMDFS	-	-	MIM:605711	-	-	Multiple mitochondrial dysfunctions syndrome	unknown	-	-	-	-	20170402	-
9606	80768	HMNJ	-	MNDJ	MIM:605726	-	-	Distal hereditary motor neuropathy, Jerash type	unknown	-	-	-	-	20170408	-
9606	80770	CTRCT25	-	CCPSO|CCSSO	MIM:605728	15	15q21-q22	Cataract, central pouch-like, with sutural opacities	unknown	-	-	-	-	20190816	-
9606	80771	MCOPCB2	-	MOPCB2	MIM:605738	15	15q12-q15	Microphthalmia, colobomatous, 2	unknown	-	-	-	-	20190816	-
9606	80772	CPTP	-	GLTPD1	MIM:615467|HGNC:HGNC:28116|Ensembl:ENSG00000224051	1	1p36.33	ceramide-1-phosphate transfer protein	protein-coding	CPTP	ceramide-1-phosphate transfer protein	O	ceramide-1-phosphate transfer protein|GLTP domain-containing protein 1|glycolipid transfer protein domain containing 1|glycolipid transfer protein domain-containing protein 1	20201124	-
9606	80774	LIMD2	-	-	HGNC:HGNC:28142|Ensembl:ENSG00000136490	17	17q23.3	LIM domain containing 2	protein-coding	LIMD2	LIM domain containing 2	O	LIM domain-containing protein 2|testicular tissue protein Li 106	20210107	-
9606	80775	TMEM177	-	-	HGNC:HGNC:28143|Ensembl:ENSG00000144120	2	2q14.2	transmembrane protein 177	protein-coding	TMEM177	transmembrane protein 177	O	transmembrane protein 177	20201206	-
9606	80776	B9D2	-	ICIS-1|JBTS34|MKS10|MKSR-2|MKSR2	MIM:611951|HGNC:HGNC:28636|Ensembl:ENSG00000123810	19	19q13.2	B9 domain containing 2	protein-coding	B9D2	B9 domain containing 2	O	B9 domain-containing protein 2|B9 protein domain 2|MKS1-related protein 2|involved in cIlia stability-1	20201213	-
9606	80777	CYB5B	-	CYB5-M|CYPB5M|OMB5	MIM:611964|HGNC:HGNC:24374|Ensembl:ENSG00000103018	16	16q22.1	cytochrome b5 type B	protein-coding	CYB5B	cytochrome b5 type B	O	cytochrome b5 type B|cytochrome b5 type B (outer mitochondrial membrane)|outer mitochondrial membrane cytochrome b5|type 2 cyt-b5	20201213	-
9606	80778	ZNF34	-	KOX32	MIM:194526|HGNC:HGNC:13098|Ensembl:ENSG00000196378	8	8q24.3	zinc finger protein 34	protein-coding	ZNF34	zinc finger protein 34	O	zinc finger protein 34|zinc finger protein 34 (KOX 32)|zinc finger protein KOX32	20201124	-
9606	80781	COL18A1	-	GLCC|KNO|KNO1|KS	MIM:120328|HGNC:HGNC:2195|Ensembl:ENSG00000182871	21	21q22.3	collagen type XVIII alpha 1 chain	protein-coding	COL18A1	collagen type XVIII alpha 1 chain	O	collagen alpha-1(XVIII) chain|antiangiogenic agent|collagen, type XVIII, alpha 1|endostatin|multi-functional protein MFP	20210123	-
9606	80789	INTS5	-	INT5|KIAA1698	MIM:611349|HGNC:HGNC:29352|Ensembl:ENSG00000185085	11	11q12.3	integrator complex subunit 5	protein-coding	INTS5	integrator complex subunit 5	O	integrator complex subunit 5	20201124	-
9606	80790	CMIP	-	TCMIP	MIM:610112|HGNC:HGNC:24319|Ensembl:ENSG00000153815	16	16q23.2-q23.3	c-Maf inducing protein	protein-coding	CMIP	c-Maf inducing protein	O	C-Maf-inducing protein|tc-Mip	20201220	-
9606	80816	ASXL3	-	BRPS|KIAA1713	MIM:615115|HGNC:HGNC:29357|Ensembl:ENSG00000141431	18	18q12.1	ASXL transcriptional regulator 3	protein-coding	ASXL3	ASXL transcriptional regulator 3	O	putative Polycomb group protein ASXL3|additional sex combs like 3, transcriptional regulator|additional sex combs like transcriptional regulator 3|additional sex combs-like protein 3	20210103	-
9606	80817	CEP44	-	KIAA1712|PS1TP3	HGNC:HGNC:29356|Ensembl:ENSG00000164118	4	4q34.1	centrosomal protein 44	protein-coding	CEP44	centrosomal protein 44	O	centrosomal protein of 44 kDa|HBV PreS1-transactivated protein 3|centrosomal protein 44kDa	20210103	-
9606	80818	ZNF436	-	ZNF|Zfp46	MIM:611703|HGNC:HGNC:20814|Ensembl:ENSG00000125945	1	1p36.12	zinc finger protein 436	protein-coding	ZNF436	zinc finger protein 436	O	zinc finger protein 436|DNA-binding protein	20201213	-
9606	80820	EEPD1	-	HSPC107	MIM:617192|HGNC:HGNC:22223|Ensembl:ENSG00000122547	7	7p14.2	endonuclease/exonuclease/phosphatase family domain containing 1	protein-coding	EEPD1	endonuclease/exonuclease/phosphatase family domain containing 1	O	endonuclease/exonuclease/phosphatase family domain-containing protein 1	20201124	-
9606	80821	DDHD1	-	PA-PLA1|PAPLA1|SPG28	MIM:614603|HGNC:HGNC:19714|Ensembl:ENSG00000100523	14	14q22.1	DDHD domain containing 1	protein-coding	DDHD1	DDHD domain containing 1	O	phospholipase DDHD1|phosphatidic acid-preferring phospholipase A1 homolog|phosphatidic acid-preferring phospholipase A1-like protein|spastic paraplegia 28 (autosomal recessive)	20201206	-
9606	80823	BHLHB9	-	GASP3|p60TRP	MIM:300921|HGNC:HGNC:29353|Ensembl:ENSG00000198908	X	Xq22.1	basic helix-loop-helix family member b9	protein-coding	BHLHB9	basic helix-loop-helix family member b9	O	protein BHLHb9|basic helix-loop-helix domain containing, class B, 9|p60-like protein|p60-transcription-regulator-protein|transcription regulator of 60 kDa	20201124	-
9606	80824	DUSP16	-	MKP-7|MKP7	MIM:607175|HGNC:HGNC:17909|Ensembl:ENSG00000111266	12	12p13.2	dual specificity phosphatase 16	protein-coding	DUSP16	dual specificity phosphatase 16	O	dual specificity protein phosphatase 16|MAP kinase phosphatase 7|MAPK phosphatase-7|mitogen-activated protein kinase phosphatase 7	20201124	-
9606	80829	ZFP91	-	DMS-8|DSM-8|FKSG11|PZF|ZFP-91|ZNF757	HGNC:HGNC:14983|Ensembl:ENSG00000186660	11	11q12.1	ZFP91 zinc finger protein, atypical E3 ubiquitin ligase	protein-coding	ZFP91	ZFP91 zinc finger protein, atypical E3 ubiquitin ligase	O	E3 ubiquitin-protein ligase ZFP91|RING-type E3 ubiquitin transferase ZFP91|drug resistance-associated sequence in melanoma 8|penta zinc finger protein|zinc finger protein 757|zinc finger protein 91 homolog|zinc finger protein homologous to Zfp91 in mouse	20201213	-
9606	80830	APOL6	-	APOL-VI|APOLVI	MIM:607256|HGNC:HGNC:14870|Ensembl:ENSG00000221963	22	22q12.3	apolipoprotein L6	protein-coding	APOL6	apolipoprotein L6	O	apolipoprotein L6|apolipoprotein L, 6|apolipoprotein L-VI	20201124	-
9606	80831	APOL5	-	APOL-V|APOLV	MIM:607255|HGNC:HGNC:14869|Ensembl:ENSG00000128313	22	22q12.3	apolipoprotein L5	protein-coding	APOL5	apolipoprotein L5	O	apolipoprotein L5|apolipoprotein L, 5|apolipoprotein L-V	20201124	-
9606	80832	APOL4	-	APOL-IV|APOLIV	MIM:607254|HGNC:HGNC:14867|Ensembl:ENSG00000100336	22	22q12.3	apolipoprotein L4	protein-coding	APOL4	apolipoprotein L4	O	apolipoprotein L4|apolipoprotein L, 4|apolipoprotein L-IV	20201208	-
9606	80833	APOL3	-	APOLIII|CG121|CG12_1|apoL-III	MIM:607253|HGNC:HGNC:14868|Ensembl:ENSG00000128284	22	22q12.3	apolipoprotein L3	protein-coding	APOL3	apolipoprotein L3	O	apolipoprotein L3|TNF-inducible protein CG12-1|apolipoprotein L, 3|apolipoprotein L-III splice variant alpha|apolipoprotein L-III splice variant beta	20201124	-
9606	80834	TAS1R2	-	GPR71|T1R2|TR2	MIM:606226|HGNC:HGNC:14905|Ensembl:ENSG00000179002	1	1p36.13	taste 1 receptor member 2	protein-coding	TAS1R2	taste 1 receptor member 2	O	taste receptor type 1 member 2|G-protein coupled receptor 71|sweet taste receptor T1R2|taste receptor, type 1, member 2	20201124	-
9606	80835	TAS1R1	-	GM148|GPR70|T1R1|TR1	MIM:606225|HGNC:HGNC:14448|Ensembl:ENSG00000173662	1	1p36.31	taste 1 receptor member 1	protein-coding	TAS1R1	taste 1 receptor member 1	O	taste receptor type 1 member 1|G-protein coupled receptor 70|seven transmembrane helix receptor|taste receptor, type 1, member 1	20201206	-
9606	80851	SH3BP5L	-	-	HGNC:HGNC:29360|Ensembl:ENSG00000175137	1	1q44	SH3 binding domain protein 5 like	protein-coding	SH3BP5L	SH3 binding domain protein 5 like	O	SH3 domain-binding protein 5-like|SH3BP-5-like	20201124	-
9606	80852	GRIP2	-	-	HGNC:HGNC:23841|Ensembl:ENSG00000144596	3	3p25.1	glutamate receptor interacting protein 2	protein-coding	GRIP2	glutamate receptor interacting protein 2	O	glutamate receptor-interacting protein 2	20201213	-
9606	80853	KDM7A	-	JHDM1D	HGNC:HGNC:22224|Ensembl:ENSG00000006459	7	7q34	lysine demethylase 7A	protein-coding	KDM7A	lysine demethylase 7A	O	lysine-specific demethylase 7A|histone lysine demethylase JHDM1D|jmjC domain-containing histone demethylation protein 1D|jumonji C domain containing histone demethylase 1 homolog D|lysine (K)-specific demethylase 7A|lysine-specific demethylase 7	20210123	-
9606	80854	SETD7	-	KMT7|SET7|SET7/9|SET9	MIM:606594|HGNC:HGNC:30412|Ensembl:ENSG00000145391	4	4q31.1	SET domain containing 7, histone lysine methyltransferase	protein-coding	SETD7	SET domain containing 7, histone lysine methyltransferase	O	histone-lysine N-methyltransferase SETD7|H3-K4-HMTase SETD7|SET domain containing 7, lysine methyltransferase|SET domain containing lysine methyltransferase 7|SET domain-containing protein 7|histone H3-K4 methyltransferase SETD7|histone H3-lysine 4-specific methyltransferase|lysine N-methyltransferase 7	20210103	-
9606	80856	LNPK	-	KIAA1715|LNP|LNP1|NEDEHCC|Ul|ulnaless	MIM:610236|HGNC:HGNC:21610|Ensembl:ENSG00000144320	2	2q31.1	lunapark, ER junction formation factor	protein-coding	LNPK	lunapark, ER junction formation factor	O	endoplasmic reticulum junction formation protein lunapark|2310011O18Rik|4921514L11Rik|ER junction formation factor lunapark|limb and neural patterns|protein lunapark	20210123	-
9606	80862	ZNRD1ASP	-	C6orf12|HCG8|HCGVIII|HCGVIII-1|HTEX4|NCRNA00171|TCTEX4|ZNRD1-AS|ZNRD1-AS1|ZNRD1AS|ZNRD1AS1	MIM:615714|HGNC:HGNC:13924|Ensembl:ENSG00000204623	6	6p22.1	zinc ribbon domain containing 1 antisense, pseudogene	pseudo	ZNRD1ASP	zinc ribbon domain containing 1 antisense, pseudogene	O	HLA complex group 8|ZNRD1 antisense RNA 1 (non-protein coding)	20210110	-
9606	80863	PRRT1	-	C6orf31|DSPD1|IFITMD7|NG5	MIM:618297|HGNC:HGNC:13943|Ensembl:ENSG00000204314	6	6p21.32	proline rich transmembrane protein 1	protein-coding	PRRT1	proline rich transmembrane protein 1	O	proline-rich transmembrane protein 1|dispanin subfamily D member 1|interferon induced transmembrane protein domain containing 7	20201213	-
9606	80864	EGFL8	-	C6orf8|NG3	MIM:609897|HGNC:HGNC:13944|Ensembl:ENSG00000241404	6	6p21.32	EGF like domain multiple 8	protein-coding	EGFL8	EGF like domain multiple 8	O	epidermal growth factor-like protein 8|EGF-like protein 8|VE-statin-2|vascular endothelial statin-2	20201124	-
9606	80868	HCG4B	-	HCG4P6|HCGIV-06|HCGIV-6|HCGIV.5|bCX67J3.3|bPG309N1.1|bQB90C11.3	HGNC:HGNC:22919	6	6p22.1	HLA complex group 4B	ncRNA	HCG4B	HLA complex group 4B	O	HCGIV-6 pseudogene|HLA complex group 4 pseudogene 6|HLA complex group 4B (non-protein coding)	20201124	-
9606	80870	DKBI	-	-	MIM:127600	4	4q35	Dyskeratosis, hereditary benign intraepithelial	unknown	-	-	-	-	20190816	-
9606	80871	ANMA	-	-	MIM:605746	16	16q13-q21	Anisomastia	unknown	-	-	-	-	20190816	-
9606	80895	ILKAP	-	ILKAP2|ILKAP3|PP2C-DELTA|PP2CD|PPM1O	MIM:618909|HGNC:HGNC:15566|Ensembl:ENSG00000132323	2	2q37.3	ILK associated serine/threonine phosphatase	protein-coding	ILKAP	ILK associated serine/threonine phosphatase	O	integrin-linked kinase-associated serine/threonine phosphatase 2C|integrin-linked kinase associated phosphatase|protein phosphatase 2c, delta isozyme|protein phosphatase, Mg2+/Mn2+ dependent 1O	20201213	-
9606	80896	NPL	-	C112|C1orf13|NAL|NPL1	MIM:611412|HGNC:HGNC:16781|Ensembl:ENSG00000135838	1	1q25.3	N-acetylneuraminate pyruvate lyase	protein-coding	NPL	N-acetylneuraminate pyruvate lyase	O	N-acetylneuraminate lyase|N-acetylneuraminate pyruvate lyase (dihydrodipicolinate synthase)|N-acetylneuraminic acid aldolase|NALase|dihydrodipicolinate synthetase homolog 1|sialate-pyruvate lyase|sialic acid aldolase	20201124	-
9606	80975	TMPRSS5	-	SPINESIN	MIM:606751|HGNC:HGNC:14908|Ensembl:ENSG00000166682	11	11q23.2	transmembrane serine protease 5	protein-coding	TMPRSS5	transmembrane serine protease 5	O	transmembrane protease serine 5|transmembrane protease, serine 5	20201124	-
9606	81025	GJA9	-	CX58|CX59|GJA10	MIM:611923|HGNC:HGNC:19155|Ensembl:ENSG00000131233	1	1p34.3	gap junction protein alpha 9	protein-coding	GJA9	gap junction protein alpha 9	O	gap junction alpha-9 protein|connexin 59|connexin-58|gap junction alpha 10|gap junction protein, alpha 9, 59kDa	20201124	-
9606	81027	TUBB1	-	-	MIM:612901|HGNC:HGNC:16257|Ensembl:ENSG00000101162	20	20q13.32	tubulin beta 1 class VI	protein-coding	TUBB1	tubulin beta 1 class VI	O	tubulin beta-1 chain|tubulin, beta 1	20201124	-
9606	81029	WNT5B	-	-	MIM:606361|HGNC:HGNC:16265|Ensembl:ENSG00000111186	12	12p13.33	Wnt family member 5B	protein-coding	WNT5B	Wnt family member 5B	O	protein Wnt-5b|WNT-5B protein|wingless-type MMTV integration site family, member 5B	20201213	-
9606	81030	ZBP1	-	C20orf183|DAI|DLM-1|DLM1	MIM:606750|HGNC:HGNC:16176|Ensembl:ENSG00000124256	20	20q13.31	Z-DNA binding protein 1	protein-coding	ZBP1	Z-DNA binding protein 1	O	Z-DNA-binding protein 1|DNA-dependent activator of IRFs|tumor stroma and activated macrophage protein DLM-1	20201124	-
9606	81031	SLC2A10	-	ATORS|ATS|GLUT10	MIM:606145|HGNC:HGNC:13444|Ensembl:ENSG00000197496	20	20q13.12	solute carrier family 2 member 10	protein-coding	SLC2A10	solute carrier family 2 member 10	O	solute carrier family 2, facilitated glucose transporter member 10|GLUT-10|glucose transporter type 10|solute carrier family 2 (facilitated glucose transporter), member 10	20201128	-
9606	81033	KCNH6	-	ERG-2|ERG2|HERG2|Kv11.2|hERG-2	MIM:608168|HGNC:HGNC:18862|Ensembl:ENSG00000173826	17	17q23.3	potassium voltage-gated channel subfamily H member 6	protein-coding	KCNH6	potassium voltage-gated channel subfamily H member 6	O	potassium voltage-gated channel subfamily H member 6|eag-related gene member 2|ether-a-go-go-related protein 2|potassium channel, voltage gated eag related subfamily H, member 6|potassium voltage-gated channel, subfamily H (eag-related), member 6|voltage-gated potassium channel subunit Kv11.2	20201124	-
9606	81034	SLC25A32	-	GLYB|MFT|MFTC|RREI	MIM:138480|HGNC:HGNC:29683|Ensembl:ENSG00000164933	8	8q22.3	solute carrier family 25 member 32	protein-coding	SLC25A32	solute carrier family 25 member 32	O	mitochondrial folate transporter/carrier|solute carrier family 25 (mitochondrial folate carrier), member 32	20201206	-
9606	81035	COLEC12	-	CLP1|NSR2|SCARA4|SRCL	MIM:607621|HGNC:HGNC:16016|Ensembl:ENSG00000158270	18	18p11.32	collectin subfamily member 12	protein-coding	COLEC12	collectin subfamily member 12	O	collectin-12|collectin placenta protein 1|collectin sub-family member 12|hCL-P1|nurse cell scavenger receptor 2|scavenger receptor class A, member 4|scavenger receptor with C-type lectin	20201206	-
9606	81037	CLPTM1L	-	CRR9	MIM:612585|HGNC:HGNC:24308|Ensembl:ENSG00000049656	5	5p15.33	CLPTM1 like	protein-coding	CLPTM1L	CLPTM1 like	O	cleft lip and palate transmembrane protein 1-like protein|CLPTM1-like protein|cisplatin resistance related protein CRR9p|cisplatin resistance-related protein 9	20210103	-
9606	81047	OR5BJ1P	-	OST740	HGNC:HGNC:15434|Ensembl:ENSG00000257792	12	12q13.11	olfactory receptor family 5 subfamily BJ member 1 pseudogene	pseudo	OR5BJ1P	olfactory receptor family 5 subfamily BJ member 1 pseudogene	O	-	20201124	-
9606	81050	OR5AC2	-	HSA1	HGNC:HGNC:15431|Ensembl:ENSG00000196578	3	3q11.2	olfactory receptor family 5 subfamily AC member 2	protein-coding	OR5AC2	olfactory receptor family 5 subfamily AC member 2	O	olfactory receptor 5AC2	20201124	-
9606	81061	OR11H1	-	OR11H12|OR22-1	HGNC:HGNC:15404|Ensembl:ENSG00000130538	22	22q11.1	olfactory receptor family 11 subfamily H member 1	protein-coding	OR11H1	olfactory receptor family 11 subfamily H member 1	O	olfactory receptor 11H1|olfactory receptor OR22-1|seven transmembrane helix receptor	20201208	-
9606	81075	OR5BH1P	-	OR5BH2P	HGNC:HGNC:15407|Ensembl:ENSG00000242610	X	Xq26.2	olfactory receptor family 5 subfamily BH member 1 pseudogene	pseudo	OR5BH1P	olfactory receptor family 5 subfamily BH member 1 pseudogene	O	olfactory receptor, family 5, subfamily BH, member 2 pseudogene	20201124	-
9606	81076	OR5AW1P	-	-	HGNC:HGNC:15406|Ensembl:ENSG00000229082	X	Xq26.2	olfactory receptor family 5 subfamily AW member 1 pseudogene	pseudo	OR5AW1P	olfactory receptor family 5 subfamily AW member 1 pseudogene	O	-	20201124	-
9606	81077	OR4W1P	-	-	HGNC:HGNC:15405|Ensembl:ENSG00000274901	X	Xq25	olfactory receptor family 4 subfamily W member 1 pseudogene	pseudo	OR4W1P	olfactory receptor family 4 subfamily W member 1 pseudogene	O	-	20201124	-
9606	81078	OR4K12P	-	OR21-2	HGNC:HGNC:15403|Ensembl:ENSG00000218549	21	21q11.2	olfactory receptor family 4 subfamily K member 12 pseudogene	pseudo	OR4K12P	olfactory receptor family 4 subfamily K member 12 pseudogene	O	-	20201124	-
9606	81079	OR4K11P	-	OR21-1	HGNC:HGNC:15402|Ensembl:ENSG00000179381	21	21q11.2	olfactory receptor family 4 subfamily K member 11 pseudogene	pseudo	OR4K11P	olfactory receptor family 4 subfamily K member 11 pseudogene	O	-	20201124	-
9606	81081	OR7A18P	-	-	HGNC:HGNC:15399	19	19p13.12	olfactory receptor family 7 subfamily A member 18 pseudogene	pseudo	OR7A18P	olfactory receptor family 7 subfamily A member 18 pseudogene	O	-	20201124	-
9606	81090	OR1AB1P	-	-	HGNC:HGNC:15390|Ensembl:ENSG00000267450	19	19p13.12	olfactory receptor family 1 subfamily AB member 1 pseudogene	pseudo	OR1AB1P	olfactory receptor family 1 subfamily AB member 1 pseudogene	O	-	20201124	-
9606	81099	OR4F17	-	OR4F11P|OR4F18|OR4F19|OR4F5	HGNC:HGNC:15381|Ensembl:ENSG00000176695	19	19p13.3	olfactory receptor family 4 subfamily F member 17	protein-coding	OR4F17	olfactory receptor family 4 subfamily F member 17	O	olfactory receptor 4F17|olfactory receptor 4F11|olfactory receptor 4F18|olfactory receptor 4F19|olfactory receptor, family 4, subfamily F, member 11 pseudogene|olfactory receptor, family 4, subfamily F, member 19	20201124	-
9606	81104	OR4Q1P	-	-	HGNC:HGNC:15376|Ensembl:ENSG00000285135	15	15q11.2	olfactory receptor family 4 subfamily Q member 1 pseudogene	pseudo	OR4Q1P	olfactory receptor family 4 subfamily Q member 1 pseudogene	O	-	20201124	-
9606	81109	OR11K1P	-	-	HGNC:HGNC:15371|Ensembl:ENSG00000283680	15	15q11.2	olfactory receptor family 11 subfamily K member 1 pseudogene	pseudo	OR11K1P	olfactory receptor family 11 subfamily K member 1 pseudogene	O	seven transmembrane helix receptor	20201124	-
9606	81110	OR11J2P	-	-	HGNC:HGNC:15370|Ensembl:ENSG00000258855	15	15q11.2	olfactory receptor family 11 subfamily J member 2 pseudogene	pseudo	OR11J2P	olfactory receptor family 11 subfamily J member 2 pseudogene	O	-	20201124	-
9606	81111	OR11J1P	-	-	HGNC:HGNC:15369|Ensembl:ENSG00000284788	15	15q11.2	olfactory receptor family 11 subfamily J member 1 pseudogene	pseudo	OR11J1P	olfactory receptor family 11 subfamily J member 1 pseudogene	O	-	20201124	-
9606	81113	OR11H3P	-	-	HGNC:HGNC:15367|Ensembl:ENSG00000258721	15	15q11.2	olfactory receptor family 11 subfamily H member 3 pseudogene	pseudo	OR11H3P	olfactory receptor family 11 subfamily H member 3 pseudogene	O	-	20201124	-
9606	81114	OR7K1P	-	-	HGNC:HGNC:15366|Ensembl:ENSG00000258275	14	14q12	olfactory receptor family 7 subfamily K member 1 pseudogene	pseudo	OR7K1P	olfactory receptor family 7 subfamily K member 1 pseudogene	O	-	20201124	-
9606	81115	OR7E106P	-	OR14-NP2|OR7E34P|OR7E40P|OST011|OST215	HGNC:HGNC:15365|Ensembl:ENSG00000258550	14	14q22.1	olfactory receptor family 7 subfamily E member 106 pseudogene	pseudo	OR7E106P	olfactory receptor family 7 subfamily E member 106 pseudogene	O	olfactory receptor, family 7, subfamily E, member 34 pseudogene|olfactory receptor, family 7, subfamily E, member 40 pseudogene	20201124	-
9606	81116	OR7E105P	-	OR14-NP1	HGNC:HGNC:15364|Ensembl:ENSG00000258423	14	14q22.1	olfactory receptor family 7 subfamily E member 105 pseudogene	pseudo	OR7E105P	olfactory receptor family 7 subfamily E member 105 pseudogene	O	-	20201124	-
9606	81126	OR4K16P	-	OR14-24	HGNC:HGNC:15354	14	14q11.2	olfactory receptor family 4 subfamily K member 16 pseudogene	pseudo	OR4K16P	olfactory receptor family 4 subfamily K member 16 pseudogene	O	-	20201124	-
9606	81127	OR4K15	-	OR14-20|OR4K15Q	HGNC:HGNC:15353|Ensembl:ENSG00000169488	14	14q11.2	olfactory receptor family 4 subfamily K member 15	protein-coding	OR4K15	olfactory receptor family 4 subfamily K member 15	O	olfactory receptor 4K15|olfactory receptor OR14-20	20201208	-
9606	81136	OR7E111P	-	-	HGNC:HGNC:15344|Ensembl:ENSG00000231667	13	13q21.32	olfactory receptor family 7 subfamily E member 111 pseudogene	pseudo	OR7E111P	olfactory receptor family 7 subfamily E member 111 pseudogene	O	-	20201124	-
9606	81137	OR7E104P	-	-	HGNC:HGNC:15343	13	13q21.31	olfactory receptor family 7 subfamily E member 104 pseudogene	pseudo	OR7E104P	olfactory receptor family 7 subfamily E member 104 pseudogene	O	-	20201124	-
9606	81138	OR7E101P	-	-	HGNC:HGNC:15342|Ensembl:ENSG00000227019	13	13q14.13	olfactory receptor family 7 subfamily E member 101 pseudogene	pseudo	OR7E101P	olfactory receptor family 7 subfamily E member 101 pseudogene	O	-	20201124	-
9606	81140	OR9R1P	-	-	HGNC:HGNC:15340|Ensembl:ENSG00000224622	12	12q13.2	olfactory receptor family 9 subfamily R member 1 pseudogene	pseudo	OR9R1P	olfactory receptor family 9 subfamily R member 1 pseudogene	O	-	20201124	-
9606	81153	OR9M1P	-	OR5BG1P	HGNC:HGNC:15327	11	11q12.1	olfactory receptor family 9 subfamily M member 1, pseudogene	pseudo	OR9M1P	olfactory receptor family 9 subfamily M member 1, pseudogene	O	olfactory receptor, family 5, subfamily BG, member 1 pseudogene	20201124	-
9606	81155	OR9I3P	-	OST714	HGNC:HGNC:15325|Ensembl:ENSG00000272685	11	11q12.1	olfactory receptor family 9 subfamily I member 3 pseudogene	pseudo	OR9I3P	olfactory receptor family 9 subfamily I member 3 pseudogene	O	-	20201124	-
9606	81156	OR9I2P	-	-	HGNC:HGNC:15324	11	11q12.1	olfactory receptor family 9 subfamily I member 2 pseudogene	pseudo	OR9I2P	olfactory receptor family 9 subfamily I member 2 pseudogene	O	-	20201124	-
9606	81159	OR9G3P	-	-	HGNC:HGNC:15321|Ensembl:ENSG00000181325	11	11q12.1	olfactory receptor family 9 subfamily G member 3 pseudogene	pseudo	OR9G3P	olfactory receptor family 9 subfamily G member 3 pseudogene	O	-	20201124	-
9606	81160	OR9G2P	-	OR9G6	HGNC:HGNC:15320|Ensembl:ENSG00000254825	11	11q12.1	olfactory receptor family 9 subfamily G member 2 pseudogene	pseudo	OR9G2P	olfactory receptor family 9 subfamily G member 2 pseudogene	O	olfactory receptor, family 9, subfamily G, member 6	20201124	-
9606	81162	OR8R1P	-	-	HGNC:HGNC:15318	11	11q13.4	olfactory receptor family 8 subfamily R member 1 pseudogene	pseudo	OR8R1P	olfactory receptor family 8 subfamily R member 1 pseudogene	O	-	20201124	-
9606	81163	OR8Q1P	-	-	HGNC:HGNC:15317|Ensembl:ENSG00000255341	11	11q24.2	olfactory receptor family 8 subfamily Q member 1 pseudogene	pseudo	OR8Q1P	olfactory receptor family 8 subfamily Q member 1 pseudogene	O	-	20201124	-
9606	81164	OR8L1P	-	OR11-115	HGNC:HGNC:15316|Ensembl:ENSG00000254903	11	11q12.1	olfactory receptor family 8 subfamily L member 1 pseudogene	pseudo	OR8L1P	olfactory receptor family 8 subfamily L member 1 pseudogene	O	olfactory receptor pseudogene	20201124	-
9606	81166	OR8K4P	-	-	HGNC:HGNC:15314|Ensembl:ENSG00000254947	11	11q12.1	olfactory receptor family 8 subfamily K member 4 pseudogene	pseudo	OR8K4P	olfactory receptor family 8 subfamily K member 4 pseudogene	O	-	20201124	-
9606	81168	OR8J3	-	OR11-173	HGNC:HGNC:15312|Ensembl:ENSG00000167822	11	11q12.1	olfactory receptor family 8 subfamily J member 3	protein-coding	OR8J3	olfactory receptor family 8 subfamily J member 3	O	olfactory receptor 8J3|olfactory receptor OR11-173	20201208	-
9606	81169	OR8J2	-	OR8J2P	HGNC:HGNC:15311	11	11q12.1	olfactory receptor family 8 subfamily J member 2 (gene/pseudogene)	pseudo	OR8J2	olfactory receptor family 8 subfamily J member 2 (gene/pseudogene)	O	Olfactory receptor 8J2|olfactory receptor, family 8, subfamily J, member 2 pseudogene	20201124	-
9606	81175	OR7E128P	-	-	HGNC:HGNC:15305|Ensembl:ENSG00000228915	11	11q13.4	olfactory receptor family 7 subfamily E member 128 pseudogene	pseudo	OR7E128P	olfactory receptor family 7 subfamily E member 128 pseudogene	O	olfactory receptor, family 7, subfamily A, member 128 pseudogene	20201124	-
9606	81176	OR7E126P	-	OR11-1|hg500	HGNC:HGNC:15304	11	11q13.4	olfactory receptor family 7 subfamily E member 126 pseudogene	pseudo	OR7E126P	olfactory receptor family 7 subfamily E member 126 pseudogene	O	olfactory receptor, family 7, subfamily A, member 126 pseudogene	20201124	-
9606	81182	OR5W1P	-	OR11-144	HGNC:HGNC:15298|Ensembl:ENSG00000227806	11	11q12.1	olfactory receptor family 5 subfamily W member 1 pseudogene	pseudo	OR5W1P	olfactory receptor family 5 subfamily W member 1 pseudogene	O	-	20201124	-
9606	81185	OR5P4P	-	OST730	HGNC:HGNC:15295|Ensembl:ENSG00000227892	11	11p15.4	olfactory receptor family 5 subfamily P member 4 pseudogene	pseudo	OR5P4P	olfactory receptor family 5 subfamily P member 4 pseudogene	O	-	20201124	-
9606	81187	OR5M13P	-	-	HGNC:HGNC:15293	11	11q12.1	olfactory receptor family 5 subfamily M member 13 pseudogene	pseudo	OR5M13P	olfactory receptor family 5 subfamily M member 13 pseudogene	O	-	20201124	-
9606	81188	OR5M12P	-	-	HGNC:HGNC:15292|Ensembl:ENSG00000197866	11	11q12.1	olfactory receptor family 5 subfamily M member 12 pseudogene	pseudo	OR5M12P	olfactory receptor family 5 subfamily M member 12 pseudogene	O	-	20201124	-
9606	81191	OR5G5P	-	-	HGNC:HGNC:15289	11	11q12.1	olfactory receptor family 5 subfamily G member 5 pseudogene	pseudo	OR5G5P	olfactory receptor family 5 subfamily G member 5 pseudogene	O	Putative olfactory receptor-like protein ENSP00000367619	20201124	-
9606	81192	OR5G4P	-	-	HGNC:HGNC:15288	11	11q12.1	olfactory receptor family 5 subfamily G member 4 pseudogene	pseudo	OR5G4P	olfactory receptor family 5 subfamily G member 4 pseudogene	O	-	20201124	-
9606	81193	OR5G3	-	OR5G3P|OR5G6P	HGNC:HGNC:15287|Ensembl:ENSG00000241356	11	11q12.1	olfactory receptor family 5 subfamily G member 3 (gene/pseudogene)	pseudo	OR5G3	olfactory receptor family 5 subfamily G member 3 (gene/pseudogene)	O	Olfactory receptor 5G3|olfactory receptor, family 5, subfamily G, member 3 pseudogene|olfactory receptor, family 5, subfamily G, member 6 pseudogene	20201124	-
9606	81194	OR5F2P	-	-	HGNC:HGNC:15286|Ensembl:ENSG00000182365	11	11q12.1	olfactory receptor family 5 subfamily F member 2 pseudogene	pseudo	OR5F2P	olfactory receptor family 5 subfamily F member 2 pseudogene	O	-	20201124	-
9606	81196	OR5D17P	-	-	HGNC:HGNC:15284|Ensembl:ENSG00000181837	11	11q11	olfactory receptor family 5 subfamily D member 17 pseudogene	pseudo	OR5D17P	olfactory receptor family 5 subfamily D member 17 pseudogene	O	-	20201124	-
9606	81198	OR5D15P	-	-	HGNC:HGNC:15282|Ensembl:ENSG00000255019	11	11q11	olfactory receptor family 5 subfamily D member 15 pseudogene	pseudo	OR5D15P	olfactory receptor family 5 subfamily D member 15 pseudogene	O	-	20201124	-
9606	81201	OR5BR1P	-	-	HGNC:HGNC:15279|Ensembl:ENSG00000255386	11	11q12.1	olfactory receptor family 5 subfamily BR member 1 pseudogene	pseudo	OR5BR1P	olfactory receptor family 5 subfamily BR member 1 pseudogene	O	-	20201124	-
9606	81202	OR5BQ1P	-	OR5BQ2P	HGNC:HGNC:15278|Ensembl:ENSG00000273228	11	11q12.1	olfactory receptor family 5 subfamily BQ member 1 pseudogene	pseudo	OR5BQ1P	olfactory receptor family 5 subfamily BQ member 1 pseudogene	O	-	20201124	-
9606	81203	OR5BP1P	-	-	HGNC:HGNC:15277	11	11q12.1	olfactory receptor family 5 subfamily BP member 1 pseudogene	pseudo	OR5BP1P	olfactory receptor family 5 subfamily BP member 1 pseudogene	O	-	20201124	-
9606	81204	OR5BN1P	-	OR11-161	HGNC:HGNC:15276|Ensembl:ENSG00000254848	11	11q12.1	olfactory receptor family 5 subfamily BN member 1 pseudogene	pseudo	OR5BN1P	olfactory receptor family 5 subfamily BN member 1 pseudogene	O	olfactory receptor OR11-161 pseudogene	20201124	-
9606	81205	OR5BL1P	-	-	HGNC:HGNC:15275|Ensembl:ENSG00000272569	11	11q12.1	olfactory receptor family 5 subfamily BL member 1 pseudogene	pseudo	OR5BL1P	olfactory receptor family 5 subfamily BL member 1 pseudogene	O	-	20201124	-
9606	81207	OR5BE1P	-	-	HGNC:HGNC:15273	11	11q12.1	olfactory receptor family 5 subfamily BE member 1 pseudogene	pseudo	OR5BE1P	olfactory receptor family 5 subfamily BE member 1 pseudogene	O	-	20201124	-
9606	81208	OR5BC1P	-	-	HGNC:HGNC:15272|Ensembl:ENSG00000255218	11	11q12.1	olfactory receptor family 5 subfamily BC member 1 pseudogene	pseudo	OR5BC1P	olfactory receptor family 5 subfamily BC member 1 pseudogene	O	-	20201124	-
9606	81209	OR5BB1P	-	-	HGNC:HGNC:15271|Ensembl:ENSG00000198261	11	11q12.1	olfactory receptor family 5 subfamily BB member 1 pseudogene	pseudo	OR5BB1P	olfactory receptor family 5 subfamily BB member 1 pseudogene	O	-	20201124	-
9606	81210	OR5BA1P	-	-	HGNC:HGNC:15270	11	11q12.1	olfactory receptor family 5 subfamily BA member 1 pseudogene	pseudo	OR5BA1P	olfactory receptor family 5 subfamily BA member 1 pseudogene	O	-	20201124	-
9606	81211	OR5B19P	-	-	HGNC:HGNC:15269|Ensembl:ENSG00000255431	11	11q12.1	olfactory receptor family 5 subfamily B member 19 pseudogene	pseudo	OR5B19P	olfactory receptor family 5 subfamily B member 19 pseudogene	O	-	20201124	-
9606	81215	OR5B15P	-	-	HGNC:HGNC:15265|Ensembl:ENSG00000273408	11	11q12.1	olfactory receptor family 5 subfamily B member 15 pseudogene	pseudo	OR5B15P	olfactory receptor family 5 subfamily B member 15 pseudogene	O	-	20201124	-
9606	81221	OR5AQ1P	-	OR11-165	HGNC:HGNC:15259	11	11q12.1	olfactory receptor family 5 subfamily AQ member 1 pseudogene	pseudo	OR5AQ1P	olfactory receptor family 5 subfamily AQ member 1 pseudogene	O	-	20201124	-
9606	81223	OR5AP1P	-	-	HGNC:HGNC:15257|Ensembl:ENSG00000254795	11	11q12.1	olfactory receptor family 5 subfamily AP member 1 pseudogene	pseudo	OR5AP1P	olfactory receptor family 5 subfamily AP member 1 pseudogene	O	-	20201124	-
9606	81224	OR5AN2P	-	-	HGNC:HGNC:15256|Ensembl:ENSG00000235678	11	11q12.1	olfactory receptor family 5 subfamily AN member 2 pseudogene	pseudo	OR5AN2P	olfactory receptor family 5 subfamily AN member 2 pseudogene	O	-	20201124	-
9606	81226	OR5AM1P	-	-	HGNC:HGNC:15254|Ensembl:ENSG00000255172	11	11q12.1	olfactory receptor family 5 subfamily AM member 1 pseudogene	pseudo	OR5AM1P	olfactory receptor family 5 subfamily AM member 1 pseudogene	O	-	20201124	-
9606	81228	OR5AK3P	-	OR5AK3	HGNC:HGNC:15252|Ensembl:ENSG00000181282	11	11q12.1	olfactory receptor family 5 subfamily AK member 3 pseudogene	pseudo	OR5AK3P	olfactory receptor family 5 subfamily AK member 3 pseudogene	O	Olfactory receptor 5AK3	20201124	-
9606	81230	OR5AK1P	-	OR5AK5P	HGNC:HGNC:15250|Ensembl:ENSG00000255083	11	11q12.1	olfactory receptor family 5 subfamily AK member 1 pseudogene	pseudo	OR5AK1P	olfactory receptor family 5 subfamily AK member 1 pseudogene	O	olfactory receptor, family 5, subfamily AK, member 5 pseudogene	20201124	-
9606	81236	OR56A7P	-	-	HGNC:HGNC:15244|Ensembl:ENSG00000255481	11	11p15.4	olfactory receptor family 56 subfamily A member 7 pseudogene	pseudo	OR56A7P	olfactory receptor family 56 subfamily A member 7 pseudogene	O	-	20201124	-
9606	81240	OR52Y1P	-	OR52Y2P	HGNC:HGNC:15240	11	11p15.4	olfactory receptor family 52 subfamily Y member 1 pseudogene	pseudo	OR52Y1P	olfactory receptor family 52 subfamily Y member 1 pseudogene	O	olfactory receptor, family 52, subfamily Y, member 2 pseudogene	20201124	-
9606	81242	OR52V1P	-	-	HGNC:HGNC:15238|Ensembl:ENSG00000249633	11	11p15.4	olfactory receptor family 52 subfamily V member 1 pseudogene	pseudo	OR52V1P	olfactory receptor family 52 subfamily V member 1 pseudogene	O	-	20201124	-
9606	81243	OR52U1P	-	-	HGNC:HGNC:15237|Ensembl:ENSG00000232381	11	11p15.4	olfactory receptor family 52 subfamily U member 1 pseudogene	pseudo	OR52U1P	olfactory receptor family 52 subfamily U member 1 pseudogene	O	-	20201124	-
9606	81244	OR52T1P	-	-	HGNC:HGNC:15236|Ensembl:ENSG00000233646	11	11p15.4	olfactory receptor family 52 subfamily T member 1 pseudogene	pseudo	OR52T1P	olfactory receptor family 52 subfamily T member 1 pseudogene	O	-	20201124	-
9606	81246	OR52Q1P	-	-	HGNC:HGNC:15234|Ensembl:ENSG00000277514	11	11p15.4	olfactory receptor family 52 subfamily Q member 1 pseudogene	pseudo	OR52Q1P	olfactory receptor family 52 subfamily Q member 1 pseudogene	O	-	20201124	-
9606	81248	OR52P1P	-	OR11-66|OR52P1	HGNC:HGNC:15232|Ensembl:ENSG00000181109	11	11p15.4	olfactory receptor family 52 subfamily P member 1 pseudogene	pseudo	OR52P1P	olfactory receptor family 52 subfamily P member 1 pseudogene	O	Olfactory receptor 52P1|olfactory receptor OR11-66 pseudogene	20201124	-
9606	81251	OR52N3P	-	OR11-60	HGNC:HGNC:15229|Ensembl:ENSG00000236965	11	11p15.4	olfactory receptor family 52 subfamily N member 3 pseudogene	pseudo	OR52N3P	olfactory receptor family 52 subfamily N member 3 pseudogene	O	olfactory receptor OR11-60 pseudogene	20201124	-
9606	81261	OR52H2P	-	-	HGNC:HGNC:15219|Ensembl:ENSG00000248553	11	11p15.4	olfactory receptor family 52 subfamily H member 2 pseudogene	pseudo	OR52H2P	olfactory receptor family 52 subfamily H member 2 pseudogene	O	-	20201124	-
9606	81264	OR52E7P	-	-	HGNC:HGNC:15216|Ensembl:ENSG00000233563	11	11p15.4	olfactory receptor family 52 subfamily E member 7 pseudogene	pseudo	OR52E7P	olfactory receptor family 52 subfamily E member 7 pseudogene	O	-	20201124	-
9606	81270	OR52B5P	-	-	HGNC:HGNC:15210	11	11p15.4	olfactory receptor family 52 subfamily B member 5 pseudogene	pseudo	OR52B5P	olfactory receptor family 52 subfamily B member 5 pseudogene	O	-	20201124	-
9606	81274	OR52B1P	-	PJCG4	HGNC:HGNC:15206|Ensembl:ENSG00000180909	11	11p15.4	olfactory receptor family 52 subfamily B member 1 pseudogene	pseudo	OR52B1P	olfactory receptor family 52 subfamily B member 1 pseudogene	O	-	20201124	-
9606	81278	OR51K1P	-	-	HGNC:HGNC:15202|Ensembl:ENSG00000248424	11	11p15.4	olfactory receptor family 51 subfamily K member 1 pseudogene	pseudo	OR51K1P	olfactory receptor family 51 subfamily K member 1 pseudogene	O	-	20201124	-
9606	81282	OR51G2	-	OR11-28	HGNC:HGNC:15198|Ensembl:ENSG00000176893	11	11p15.4	olfactory receptor family 51 subfamily G member 2	protein-coding	OR51G2	olfactory receptor family 51 subfamily G member 2	O	olfactory receptor 51G2|olfactory receptor OR11-28	20201124	-
9606	81285	OR51E2	-	HPRAJ|OR51E3P|OR52A2|PSGR	MIM:611268|HGNC:HGNC:15195|Ensembl:ENSG00000167332	11	11p15.4	olfactory receptor family 51 subfamily E member 2	protein-coding	OR51E2	olfactory receptor family 51 subfamily E member 2	O	olfactory receptor 51E2|olfactory receptor OR11-16|olfactory receptor, family 51, subfamily E, member 3 pseudogene|olfactory receptor, family 52, subfamily A, member 2|prostate-specific G-protein coupled receptor	20210118	-
9606	81295	OR51A10P	-	OR51A11P|OR51A13	HGNC:HGNC:15185|Ensembl:ENSG00000230484	11	11p15.4	olfactory receptor family 51 subfamily A member 10 pseudogene	pseudo	OR51A10P	olfactory receptor family 51 subfamily A member 10 pseudogene	O	olfactory receptor, family 51, subfamily A, member 11 pseudogene|olfactory receptor, family 51, subfamily A, member 13	20201124	-
9606	81298	OR4R3P	-	-	HGNC:HGNC:15182|Ensembl:ENSG00000254624	11	11p11.12	olfactory receptor family 4 subfamily R member 3 pseudogene	pseudo	OR4R3P	olfactory receptor family 4 subfamily R member 3 pseudogene	O	-	20201124	-
9606	81299	OR4R2P	-	-	HGNC:HGNC:15181	11	11q11	olfactory receptor family 4 subfamily R member 2 pseudogene	pseudo	OR4R2P	olfactory receptor family 4 subfamily R member 2 pseudogene	O	-	20201124	-
9606	81300	OR4P4	-	OR4P3P	HGNC:HGNC:15180|Ensembl:ENSG00000181927	11	11q11	olfactory receptor family 4 subfamily P member 4	protein-coding	OR4P4	olfactory receptor family 4 subfamily P member 4	O	olfactory receptor 4P4|olfactory receptor 4P3|olfactory receptor, family 4, subfamily P, member 3 pseudogene	20201208	-
9606	81304	OR4D7P	-	OST724	HGNC:HGNC:15176|Ensembl:ENSG00000254770	11	11q12.1	olfactory receptor family 4 subfamily D member 7 pseudogene	pseudo	OR4D7P	olfactory receptor family 4 subfamily D member 7 pseudogene	O	-	20201124	-
9606	81309	OR4C15	-	OR11-127|OR11-134	HGNC:HGNC:15171|Ensembl:ENSG00000181939	11	11q11	olfactory receptor family 4 subfamily C member 15	protein-coding	OR4C15	olfactory receptor family 4 subfamily C member 15	O	olfactory receptor 4C15|olfactory receptor OR11-127|olfactory receptor OR11-134	20201124	-
9606	81310	OR4C14P	-	-	HGNC:HGNC:15170|Ensembl:ENSG00000233301	11	11q11	olfactory receptor family 4 subfamily C member 14 pseudogene	pseudo	OR4C14P	olfactory receptor family 4 subfamily C member 14 pseudogene	O	-	20201124	-
9606	81315	OR4A8	-	OR4A8P	HGNC:HGNC:15165|Ensembl:ENSG00000225997	11	11q11	olfactory receptor family 4 subfamily A member 8 (gene/pseudogene)	pseudo	OR4A8	olfactory receptor family 4 subfamily A member 8 (gene/pseudogene)	O	Olfactory receptor 4A8|olfactory receptor, family 4, subfamily A, member 8 pseudogene	20201124	-
9606	81316	OR4A7P	-	-	HGNC:HGNC:15164|Ensembl:ENSG00000255349	11	11q11	olfactory receptor family 4 subfamily A member 7 pseudogene	pseudo	OR4A7P	olfactory receptor family 4 subfamily A member 7 pseudogene	O	-	20201124	-
9606	81318	OR4A5	-	OR11-111	HGNC:HGNC:15162|Ensembl:ENSG00000221840	11	11q11	olfactory receptor family 4 subfamily A member 5	protein-coding	OR4A5	olfactory receptor family 4 subfamily A member 5	O	olfactory receptor 4A5|olfactory receptor OR11-111|seven transmembrane helix receptor	20201124	-
9606	81320	OR4A3P	-	-	HGNC:HGNC:15160|Ensembl:ENSG00000254464	11	11q11	olfactory receptor family 4 subfamily A member 3 pseudogene	pseudo	OR4A3P	olfactory receptor family 4 subfamily A member 3 pseudogene	O	-	20201124	-
9606	81322	OR4A21P	-	-	HGNC:HGNC:15158|Ensembl:ENSG00000181943	11	11q11	olfactory receptor family 4 subfamily A member 21 pseudogene	pseudo	OR4A21P	olfactory receptor family 4 subfamily A member 21 pseudogene	O	-	20201124	-
9606	81324	OR4A19P	-	-	HGNC:HGNC:15156|Ensembl:ENSG00000254940	11	11p11.12	olfactory receptor family 4 subfamily A member 19 pseudogene	pseudo	OR4A19P	olfactory receptor family 4 subfamily A member 19 pseudogene	O	-	20201124	-
9606	81325	OR4A18P	-	-	HGNC:HGNC:15155|Ensembl:ENSG00000254637	11	11p11.12	olfactory receptor family 4 subfamily A member 18 pseudogene	pseudo	OR4A18P	olfactory receptor family 4 subfamily A member 18 pseudogene	O	-	20201124	-
9606	81327	OR4A16	-	OR11-117|OR4A16Q	HGNC:HGNC:15153|Ensembl:ENSG00000181961	11	11q11	olfactory receptor family 4 subfamily A member 16	protein-coding	OR4A16	olfactory receptor family 4 subfamily A member 16	O	olfactory receptor 4A16|olfactory receptor OR11-117	20201124	-
9606	81328	OR4A15	-	OR11-118	HGNC:HGNC:15152|Ensembl:ENSG00000181958	11	11q11	olfactory receptor family 4 subfamily A member 15	protein-coding	OR4A15	olfactory receptor family 4 subfamily A member 15	O	olfactory receptor 4A15|olfactory receptor OR11-118	20201208	-
9606	81329	OR4A14P	-	-	HGNC:HGNC:15151	11	11q11	olfactory receptor family 4 subfamily A member 14 pseudogene	pseudo	OR4A14P	olfactory receptor family 4 subfamily A member 14 pseudogene	O	-	20201124	-
9606	81330	OR4A13P	-	-	HGNC:HGNC:15150|Ensembl:ENSG00000181950	11	11q11	olfactory receptor family 4 subfamily A member 13 pseudogene	pseudo	OR4A13P	olfactory receptor family 4 subfamily A member 13 pseudogene	O	-	20201124	-
9606	81331	OR4A12P	-	-	HGNC:HGNC:15149|Ensembl:ENSG00000254723	11	11q11	olfactory receptor family 4 subfamily A member 12 pseudogene	pseudo	OR4A12P	olfactory receptor family 4 subfamily A member 12 pseudogene	O	-	20201124	-
9606	81336	OR2AH1P	-	-	HGNC:HGNC:15144	11	11q12.1	olfactory receptor family 2 subfamily AH member 1 pseudogene	pseudo	OR2AH1P	olfactory receptor family 2 subfamily AH member 1 pseudogene	O	-	20201124	-
9606	81340	OR10Y1P	-	-	HGNC:HGNC:15140|Ensembl:ENSG00000254403	11	11q12.1	olfactory receptor family 10 subfamily Y member 1 pseudogene	pseudo	OR10Y1P	olfactory receptor family 10 subfamily Y member 1 pseudogene	O	-	20201124	-
9606	81341	OR10W1	-	OR10W1P|OR10W1Q|OR11-236|UNQ6469	HGNC:HGNC:15139|Ensembl:ENSG00000172772	11	11q12.1	olfactory receptor family 10 subfamily W member 1	protein-coding	OR10W1	olfactory receptor family 10 subfamily W member 1	O	olfactory receptor 10W1|olfactory receptor OR11-236|olfactory receptor, family 10, subfamily W, member 1 pseudogene	20201124	-
9606	81342	OR10V3P	-	-	HGNC:HGNC:15138|Ensembl:ENSG00000254743	11	11q12.1	olfactory receptor family 10 subfamily V member 3 pseudogene	pseudo	OR10V3P	olfactory receptor family 10 subfamily V member 3 pseudogene	O	-	20201124	-
9606	81343	OR10V2P	-	-	HGNC:HGNC:15137|Ensembl:ENSG00000255538	11	11q12.1	olfactory receptor family 10 subfamily V member 2 pseudogene	pseudo	OR10V2P	olfactory receptor family 10 subfamily V member 2 pseudogene	O	-	20201124	-
9606	81345	OR10Q2P	-	-	HGNC:HGNC:15135|Ensembl:ENSG00000272900	11	11q12.1	olfactory receptor family 10 subfamily Q member 2 pseudogene	pseudo	OR10Q2P	olfactory receptor family 10 subfamily Q member 2 pseudogene	O	-	20201124	-
9606	81352	OR7M1P	-	-	HGNC:HGNC:15128|Ensembl:ENSG00000273336	10	10q26.3	olfactory receptor family 7 subfamily M member 1 pseudogene	pseudo	OR7M1P	olfactory receptor family 7 subfamily M member 1 pseudogene	O	-	20201124	-
9606	81353	OR7E115P	-	OR10-2|OST704	HGNC:HGNC:15127	10	10p13	olfactory receptor family 7 subfamily E member 115 pseudogene	pseudo	OR7E115P	olfactory receptor family 7 subfamily E member 115 pseudogene	O	olfactory receptor OR10-2 pseudogene	20201124	-
9606	81354	OR7E110P	-	OR7E68P|OR7E71P|OR7E72P|OR7E73P|OR7E74P|OR7E75P|OR912-108|OR912-109|OR912-110|OR912-46|hg523|hg674	HGNC:HGNC:15126|Ensembl:ENSG00000235623	10	10p13	olfactory receptor family 7 subfamily E member 110 pseudogene	pseudo	OR7E110P	olfactory receptor family 7 subfamily E member 110 pseudogene	O	-	20201124	-
9606	81356	OR6L2P	-	-	HGNC:HGNC:15125|Ensembl:ENSG00000273327	10	10q26.3	olfactory receptor family 6 subfamily L member 2 pseudogene	pseudo	OR6L2P	olfactory receptor family 6 subfamily L member 2 pseudogene	O	olfactory receptor pseudogene	20201124	-
9606	81358	OR7E116P	-	OR7E112P|OST733	HGNC:HGNC:15122|Ensembl:ENSG00000225072	9	9q22.2	olfactory receptor family 7 subfamily E member 116 pseudogene	pseudo	OR7E116P	olfactory receptor family 7 subfamily E member 116 pseudogene	O	olfactory receptor, family 7, subfamily E, member 112 pseudogene	20201124	-
9606	81363	OR7E108P	-	OST726	HGNC:HGNC:15117|Ensembl:ENSG00000270432	9	9q22.2	olfactory receptor family 7 subfamily E member 108 pseudogene	pseudo	OR7E108P	olfactory receptor family 7 subfamily E member 108 pseudogene	O	-	20201124	-
9606	81366	OR2AM1P	-	OR37E	HGNC:HGNC:15113|Ensembl:ENSG00000236110	9	9p13.3	olfactory receptor family 2 subfamily AM member 1 pseudogene	pseudo	OR2AM1P	olfactory receptor family 2 subfamily AM member 1 pseudogene	O	-	20201124	-
9606	81377	OR13C7	-	OR13C7P|OR37C|OST706	HGNC:HGNC:15102|Ensembl:ENSG00000243641	9	9p13.3	olfactory receptor family 13 subfamily C member 7 (gene/pseudogene)	pseudo	OR13C7	olfactory receptor family 13 subfamily C member 7 (gene/pseudogene)	O	olfactory receptor, family 13, subfamily C, member 7 pseudogene	20201124	-
9606	81382	OR9P1P	-	OR9P2P	HGNC:HGNC:15097	7	7q34	olfactory receptor family 9 subfamily P member 1 pseudogene	pseudo	OR9P1P	olfactory receptor family 9 subfamily P member 1 pseudogene	O	olfactory receptor, family 9, subfamily P, member 2 pseudogene	20201124	-
9606	81383	OR9N1P	-	-	HGNC:HGNC:15096	7	7q34	olfactory receptor family 9 subfamily N member 1 pseudogene	pseudo	OR9N1P	olfactory receptor family 9 subfamily N member 1 pseudogene	O	-	20201124	-
9606	81390	OR4F7P	-	OR4F10	HGNC:HGNC:15089|Ensembl:ENSG00000217874	6	6q27	olfactory receptor family 4 subfamily F member 7 pseudogene	pseudo	OR4F7P	olfactory receptor family 4 subfamily F member 7 pseudogene	O	olfactory receptor, family 4, subfamily F, member 10	20201124	-
9606	81392	OR2AE1	-	OR2AE2	HGNC:HGNC:15087|Ensembl:ENSG00000244623	7	7q22.1	olfactory receptor family 2 subfamily AE member 1	protein-coding	OR2AE1	olfactory receptor family 2 subfamily AE member 1	O	olfactory receptor 2AE1|olfactory receptor 2AE2|olfactory receptor, family 2, subfamily AE, member 2	20201124	-
9606	81399	OR4F16	-	OR1-1|OR7-21	HGNC:HGNC:15079|Ensembl:ENSG00000284662	1	1p36.33	olfactory receptor family 4 subfamily F member 16	protein-coding	OR4F16	olfactory receptor family 4 subfamily F member 16	O	olfactory receptor 4F3/4F16/4F29|olfactory receptor OR1-1|olfactory receptor OR4F16|olfactory receptor OR7-21	20201124	-
9606	81406	OR2W6P	-	OR2W7P	HGNC:HGNC:15072|Ensembl:ENSG00000168126	6	6p22.1	olfactory receptor family 2 subfamily W member 6 pseudogene	pseudo	OR2W6P	olfactory receptor family 2 subfamily W member 6 pseudogene	O	olfactory receptor, family 2, subfamily W, member 7 pseudogene|seven transmembrane helix receptor	20201124	-
9606	81407	OR2W4P	-	-	HGNC:HGNC:15071|Ensembl:ENSG00000216629	6	6p22.1	olfactory receptor family 2 subfamily W member 4 pseudogene	pseudo	OR2W4P	olfactory receptor family 2 subfamily W member 4 pseudogene	O	-	20201124	-
9606	81419	OR7E99P	-	-	HGNC:HGNC:15059|Ensembl:ENSG00000250710	4	4p16.3	olfactory receptor family 7 subfamily E member 99 pseudogene	pseudo	OR7E99P	olfactory receptor family 7 subfamily E member 99 pseudogene	O	-	20201124	-
9606	81421	OR5M14P	-	OR5M15P	HGNC:HGNC:15057	4	4p13	olfactory receptor family 5 subfamily M member 14 pseudogene	pseudo	OR5M14P	olfactory receptor family 5 subfamily M member 14 pseudogene	O	-	20201124	-
9606	81428	OR7E122P	-	OST719	HGNC:HGNC:15050	3	3p25.3	olfactory receptor family 7 subfamily E member 122 pseudogene	pseudo	OR7E122P	olfactory receptor family 7 subfamily E member 122 pseudogene	O	olfactory receptor, family 7, subfamily A, member 122 pseudogene	20201124	-
9606	81430	OR7E100P	-	OR7E135P	HGNC:HGNC:15048|Ensembl:ENSG00000242525	3	3q13.2	olfactory receptor family 7 subfamily E member 100 pseudogene	pseudo	OR7E100P	olfactory receptor family 7 subfamily E member 100 pseudogene	O	olfactory receptor, family 7, subfamily E, member 135 pseudogene	20201124	-
9606	81431	OR5AC1	-	OR5AC1P	HGNC:HGNC:15047|Ensembl:ENSG00000213439	3	3q11.2	olfactory receptor family 5 subfamily AC member 1 (gene/pseudogene)	pseudo	OR5AC1	olfactory receptor family 5 subfamily AC member 1 (gene/pseudogene)	O	Olfactory receptor 5AC1|olfactory receptor, family 5, subfamily AC, member 1 pseudogene	20201124	-
9606	81438	OR4G6P	-	OR11-302	HGNC:HGNC:15039|Ensembl:ENSG00000275771	15	15q26.3	olfactory receptor family 4 subfamily G member 6 pseudogene	pseudo	OR4G6P	olfactory receptor family 4 subfamily G member 6 pseudogene	O	olfactory receptor OR11-302 pseudogene	20201124	-
9606	81439	OR9H1P	-	UNQ9373	HGNC:HGNC:15038	1	1q44	olfactory receptor family 9 subfamily H member 1 pseudogene	pseudo	OR9H1P	olfactory receptor family 9 subfamily H member 1 pseudogene	O	VNFT9373	20201124	-
9606	81440	OR6R1P	-	-	HGNC:HGNC:15037|Ensembl:ENSG00000230576	1	1q44	olfactory receptor family 6 subfamily R member 1 pseudogene	pseudo	OR6R1P	olfactory receptor family 6 subfamily R member 1 pseudogene	O	-	20201124	-
9606	81442	OR6N2	-	OR1-23	HGNC:HGNC:15035|Ensembl:ENSG00000188340	1	1q23.1	olfactory receptor family 6 subfamily N member 2	protein-coding	OR6N2	olfactory receptor family 6 subfamily N member 2	O	olfactory receptor 6N2|olfactory receptor OR1-23	20210113	-
9606	81448	OR6K2	-	OR1-17	HGNC:HGNC:15029|Ensembl:ENSG00000196171	1	1q23.1	olfactory receptor family 6 subfamily K member 2	protein-coding	OR6K2	olfactory receptor family 6 subfamily K member 2	O	olfactory receptor 6K2|olfactory receptor OR1-17	20201213	-
9606	81449	OR6K1P	-	-	HGNC:HGNC:15028|Ensembl:ENSG00000231237	1	1q23.1	olfactory receptor family 6 subfamily K member 1 pseudogene	pseudo	OR6K1P	olfactory receptor family 6 subfamily K member 1 pseudogene	O	-	20201124	-
9606	81458	OR2T7	-	OR2T7P|OST723	HGNC:HGNC:15019|Ensembl:ENSG00000227152	1	1q44	olfactory receptor family 2 subfamily T member 7	protein-coding	OR2T7	olfactory receptor family 2 subfamily T member 7	O	olfactory receptor 2T7|olfactory receptor OR1-44|olfactory receptor, family 2, subfamily T, member 7 pseudogene	20201124	-
9606	81462	OR2L9P	-	-	HGNC:HGNC:15015|Ensembl:ENSG00000237492	1	1q44	olfactory receptor family 2 subfamily L member 9 pseudogene	pseudo	OR2L9P	olfactory receptor family 2 subfamily L member 9 pseudogene	O	-	20201124	-
9606	81465	OR2L6P	-	-	HGNC:HGNC:15012|Ensembl:ENSG00000232215	1	1q44	olfactory receptor family 2 subfamily L member 6 pseudogene	pseudo	OR2L6P	olfactory receptor family 2 subfamily L member 6 pseudogene	O	-	20201124	-
9606	81466	OR2L5	-	OR2L11|OR2L5P	HGNC:HGNC:15011|Ensembl:ENSG00000197454	1	1q44	olfactory receptor family 2 subfamily L member 5	protein-coding	OR2L5	olfactory receptor family 2 subfamily L member 5	O	olfactory receptor 2L5|olfactory receptor 2L11|olfactory receptor OR1-53|olfactory receptor, family 2, subfamily L, member 11|olfactory receptor, family 2, subfamily L, member 5 pseudogene|seven transmembrane helix receptor	20201124	-
9606	81469	OR2G3	-	OR1-33	HGNC:HGNC:15008|Ensembl:ENSG00000177476	1	1q44	olfactory receptor family 2 subfamily G member 3	protein-coding	OR2G3	olfactory receptor family 2 subfamily G member 3	O	olfactory receptor 2G3|olfactory receptor OR1-33	20201124	-
9606	81470	OR2G2	-	OR1-32	HGNC:HGNC:15007|Ensembl:ENSG00000177489	1	1q44	olfactory receptor family 2 subfamily G member 2	protein-coding	OR2G2	olfactory receptor family 2 subfamily G member 2	O	olfactory receptor 2G2|olfactory receptor OR1-32|olfactory receptor, family 2, subfamily G, member 2 pseudogene	20201124	-
9606	81472	OR2C3	-	OR2C4|OR2C5P|OST742	HGNC:HGNC:15005|Ensembl:ENSG00000284824	1	1q44	olfactory receptor family 2 subfamily C member 3	protein-coding	OR2C3	olfactory receptor family 2 subfamily C member 3	O	olfactory receptor 2C3|olfactory receptor 2C4|olfactory receptor 2C5|olfactory receptor OR1-30|olfactory receptor, family 2, subfamily C, member 4|olfactory receptor, family 2, subfamily C, member 5 pseudogene	20201216	-
9606	81473	OR2AS1P	-	-	HGNC:HGNC:15004	1	1q44	olfactory receptor family 2 subfamily AS member 1 pseudogene	pseudo	OR2AS1P	olfactory receptor family 2 subfamily AS member 1 pseudogene	O	-	20201124	-
9606	81474	OR2AQ1P	-	-	HGNC:HGNC:15003|Ensembl:ENSG00000229724	1	1q23.1	olfactory receptor family 2 subfamily AQ member 1 pseudogene	pseudo	OR2AQ1P	olfactory receptor family 2 subfamily AQ member 1 pseudogene	O	-	20201124	-
9606	81479	OR11I1P	-	OR11I2P	HGNC:HGNC:14997	1	1p13.3	olfactory receptor family 11 subfamily I member 1 pseudogene	pseudo	OR11I1P	olfactory receptor family 11 subfamily I member 1 pseudogene	O	olfactory receptor, family 11, subfamily I, member 2 pseudogene	20201124	-
9606	81486	OR10AE1P	-	OR10AE2P	HGNC:HGNC:14990	1	1q23.2	olfactory receptor family 10 subfamily AE member 1 pseudogene	pseudo	OR10AE1P	olfactory receptor family 10 subfamily AE member 1 pseudogene	O	olfactory receptor, family 10, subfamily AE, member 2 pseudogene	20201124	-
9606	81487	OR10AA1P	-	-	HGNC:HGNC:14989|Ensembl:ENSG00000180409	1	1q23.1	olfactory receptor family 10 subfamily AA member 1 pseudogene	pseudo	OR10AA1P	olfactory receptor family 10 subfamily AA member 1 pseudogene	O	-	20201124	-
9606	81488	POLR2M	-	GCOM1|GRINL1A|Gdown|Gdown1	MIM:606485|HGNC:HGNC:14862|Ensembl:ENSG00000255529	15	15q21.3	RNA polymerase II subunit M	protein-coding	POLR2M	RNA polymerase II subunit M	O	protein GRINL1A|GRINL1A downstream protein Gdown4|glutamate receptor, ionotropic, N-methyl D-aspartate-like 1A|polymerase (RNA) II (DNA directed) polypeptide M|polymerase (RNA) II subunit M	20201124	-
9606	81490	PTDSS2	-	PSS2	MIM:612793|HGNC:HGNC:15463|Ensembl:ENSG00000174915	11	11p15.5	phosphatidylserine synthase 2	protein-coding	PTDSS2	phosphatidylserine synthase 2	O	phosphatidylserine synthase 2|PSS-2|ptdSer synthase 2|serine-exchange enzyme II	20210103	-
9606	81491	GPR63	-	PSP24(beta)|PSP24B	MIM:606915|HGNC:HGNC:13302|Ensembl:ENSG00000112218	6	6q16.1	G protein-coupled receptor 63	protein-coding	GPR63	G protein-coupled receptor 63	O	probable G-protein coupled receptor 63|PSP24-2|PSP24-beta|brain expressed G-protein-coupled receptor PSP24 beta	20201124	-
9606	81492	RSPH6A	-	RSHL1|RSP4|RSP6|RSPH4B	MIM:607548|HGNC:HGNC:14241|Ensembl:ENSG00000104941	19	19q13.32	radial spoke head 6 homolog A	protein-coding	RSPH6A	radial spoke head 6 homolog A	O	radial spoke head protein 6 homolog A|ortholog of mouse radial spokehead-like 1|radial spoke head-like protein 1|radial spokehead-like 1	20201124	-
9606	81493	SYNC	-	SYNC1|SYNCOILIN	MIM:611750|HGNC:HGNC:28897|Ensembl:ENSG00000162520	1	1p35.1	syncoilin, intermediate filament protein	protein-coding	SYNC	syncoilin, intermediate filament protein	O	syncoilin|intermediate filament protein syncoilin|syncoilin intermediate filament 1|syncoilin-1	20201124	-
9606	81494	CFHR5	-	CFHL5|CFHR5D|FHR-5|FHR5	MIM:608593|HGNC:HGNC:24668|Ensembl:ENSG00000134389	1	1q31.3	complement factor H related 5	protein-coding	CFHR5	complement factor H related 5	O	complement factor H-related protein 5|factor H-related protein 5	20201124	-
9606	81501	DCSTAMP	-	FIND|TM7SF4|hDC-STAMP	MIM:605933|HGNC:HGNC:18549|Ensembl:ENSG00000164935	8	8q22.3	dendrocyte expressed seven transmembrane protein	protein-coding	DCSTAMP	dendrocyte expressed seven transmembrane protein	O	dendritic cell-specific transmembrane protein|DC-specific transmembrane protein|Dendritic cells (DC)-specific transmembrane protein|IL-4-induced protein|IL-Four (IL-4) induced|IL-Four INDuced|IL-four-induced protein|transmembrane 7 superfamily member 4	20201124	-
9606	81502	HM13	-	H13|IMP1|IMPAS|IMPAS-1|MSTP086|PSENL3|PSL3|SPP|SPPL1	MIM:607106|HGNC:HGNC:16435|Ensembl:ENSG00000101294	20	20q11.21	histocompatibility minor 13	protein-coding	HM13	histocompatibility minor 13	O	minor histocompatibility antigen H13|intramembrane protease 1|minor histocompatibility antigen 13|presenilin-like protein 3|signal peptide peptidase beta|signal peptide peptidase like 1	20210120	-
9606	81532	MOB2	-	HCCA2	MIM:611969|HGNC:HGNC:24904|Ensembl:ENSG00000182208	11	11p15.5	MOB kinase activator 2	protein-coding	MOB2	MOB kinase activator 2	O	MOB kinase activator 2|MOB2 Mps One Binder homolog|Mps one binder kinase activator-like 2	20201213	-
9606	81533	ITFG1	-	2310047C21Rik|CDA08|LNKN-1|TIP	MIM:611803|HGNC:HGNC:30697|Ensembl:ENSG00000129636	16	16q12.1	integrin alpha FG-GAP repeat containing 1	protein-coding	ITFG1	integrin alpha FG-GAP repeat containing 1	O	T-cell immunomodulatory protein|LINKIN|integrin-alpha FG-GAP repeat-containing protein 1	20201124	-
9606	81537	SGPP1	-	SPP-1|SPPase1	MIM:612826|HGNC:HGNC:17720|Ensembl:ENSG00000126821	14	14q23.2	sphingosine-1-phosphate phosphatase 1	protein-coding	SGPP1	sphingosine-1-phosphate phosphatase 1	O	sphingosine-1-phosphate phosphatase 1|hSPP1|hSPPase1|sphingosine-1-phosphatase 1|sphingosine-1-phosphate phosphohydrolase 1|spp1	20201213	-
9606	81539	SLC38A1	-	ATA1|NAT2|SAT1|SNAT1	MIM:608490|HGNC:HGNC:13447|Ensembl:ENSG00000111371	12	12q13.11	solute carrier family 38 member 1	protein-coding	SLC38A1	solute carrier family 38 member 1	O	sodium-coupled neutral amino acid transporter 1|N-system amino acid transporter 2|amino acid transporter A1|amino acid transporter system A1|system A amino acid transporter 1|system N amino acid transporter 1	20201213	-
9606	81542	TMX1	-	PDIA11|TMX|TXNDC|TXNDC1	MIM:610527|HGNC:HGNC:15487|Ensembl:ENSG00000139921	14	14q22.1	thioredoxin related transmembrane protein 1	protein-coding	TMX1	thioredoxin related transmembrane protein 1	O	thioredoxin-related transmembrane protein 1|protein disulfide isomerase family A, member 11|thioredoxin domain containing 1|thioredoxin domain-containing protein 1|transmembrane Trx-related protein	20210114	-
9606	81543	LRRC3	-	C21orf102|C21orf30|LRRC3DN	MIM:617620|HGNC:HGNC:14965|Ensembl:ENSG00000160233	21	21q22.3	leucine rich repeat containing 3	protein-coding	LRRC3	leucine rich repeat containing 3	O	leucine-rich repeat-containing protein 3|LRRC3 downstream neighbor (non-protein coding)|intronless long ORF, AL117578	20201124	-
9606	81544	GDPD5	-	GDE2|PP1665	MIM:609632|HGNC:HGNC:28804|Ensembl:ENSG00000158555	11	11q13.4-q13.5	glycerophosphodiester phosphodiesterase domain containing 5	protein-coding	GDPD5	glycerophosphodiester phosphodiesterase domain containing 5	O	glycerophosphodiester phosphodiesterase domain-containing protein 5|glycerophosphocholine phosphodiesterase GDPD5|glycerophosphodiester phosphodiesterase 2|phosphoinositide phospholipase C GDPD5	20201213	-
9606	81545	FBXO38	-	Fbx38|HMN2D|MOKA|SP329	MIM:608533|HGNC:HGNC:28844|Ensembl:ENSG00000145868	5	5q32	F-box protein 38	protein-coding	FBXO38	F-box protein 38	O	F-box only protein 38|modulator of KLF7 activity homolog	20201206	-
9606	81550	TDRD3	-	-	MIM:614392|HGNC:HGNC:20612|Ensembl:ENSG00000083544	13	13q21.2	tudor domain containing 3	protein-coding	TDRD3	tudor domain containing 3	O	tudor domain-containing protein 3	20201213	-
9606	81551	STMN4	-	RB3	HGNC:HGNC:16078|Ensembl:ENSG00000015592	8	8p21.2	stathmin 4	protein-coding	STMN4	stathmin 4	O	stathmin-4|stathmin-like 4|stathmin-like protein B3|stathmin-like-protein RB3	20210123	-
9606	81552	VOPP1	-	ECOP|GASP|WBP1L2	MIM:611915|HGNC:HGNC:34518|Ensembl:ENSG00000154978	7	7p11.2	VOPP1 WW domain binding protein	protein-coding	VOPP1	VOPP1 WW domain binding protein	O	vesicular, overexpressed in cancer, prosurvival protein 1|EGFR-coamplified and overexpressed protein|Glioblastoma-amplified secreted protein|VOPP1, WBP1/VOPP1 family member|hypothetical protein DKFZp564K0822|putative NF-kappa-B-activating protein 055N	20201124	-
9606	81553	CYRIA	-	CYRI-A|FAM49A	HGNC:HGNC:25373|Ensembl:ENSG00000197872	2	2p24.2	CYFIP related Rac1 interactor A	protein-coding	CYRIA	CYFIP related Rac1 interactor A	O	CYFIP-related Rac1 interactor A|family with sequence similarity 49 member A|protein FAM49A	20201213	-
9606	81554	RCC1L	-	WBSCR16	HGNC:HGNC:14948|Ensembl:ENSG00000274523	7	7q11.23	RCC1 like	protein-coding	RCC1L	RCC1 like	O	RCC1-like G exchanging factor-like protein|Williams-Beuren syndrome chromosomal region 16 protein|Williams-Beuren syndrome chromosome region 16	20201213	-
9606	81555	YIPF5	-	FinGER5|SB140|SMAP-5|SMAP5|YIP1A	MIM:611483|HGNC:HGNC:24877|Ensembl:ENSG00000145817	5	5q31.3	Yip1 domain family member 5	protein-coding	YIPF5	Yip1 domain family member 5	O	protein YIPF5|YIP1 family member 5|YPT-interacting protein 1 A|five-pass transmembrane protein localizing in the Golgi apparatus and the endoplasmic reticulum 5|golgi membrane protein SB140|smooth muscle cell associated protein 5	20201124	-
9606	81556	INTS14	-	C15orf44|VWA9	HGNC:HGNC:25372|Ensembl:ENSG00000138614	15	15q22.31	integrator complex subunit 14	protein-coding	INTS14	integrator complex subunit 14	O	integrator complex subunit 14|UPF0464 protein C15orf44|von Willebrand factor A domain containing 9|von Willebrand factor A domain-containing protein 9	20201124	-
9606	81557	MAGED4B	-	-	MIM:300765|HGNC:HGNC:22880|Ensembl:ENSG00000187243	X	Xp11.22	MAGE family member D4B	protein-coding	MAGED4B	MAGE family member D4B	O	melanoma-associated antigen D4|MAGE-D4 antigen|MAGE-E1 antigen|melanoma antigen family D, 4B|melanoma antigen family D4B	20201226	-
9606	81558	FAM117A	-	-	HGNC:HGNC:24179|Ensembl:ENSG00000121104	17	17q21.33	family with sequence similarity 117 member A	protein-coding	FAM117A	family with sequence similarity 117 member A	O	protein FAM117A|C/EBP-induced protein	20201124	-
9606	81559	TRIM11	-	BIA1|RNF92	MIM:607868|HGNC:HGNC:16281|Ensembl:ENSG00000154370	1	1q42.13	tripartite motif containing 11	protein-coding	TRIM11	tripartite motif containing 11	O	E3 ubiquitin-protein ligase TRIM11|RING finger protein 92|RING-type E3 ubiquitin transferase TRIM11|tripartite motif-containing protein 11	20201206	-
9606	81562	LMAN2L	-	MRT52|VIPL	MIM:609552|HGNC:HGNC:19263|Ensembl:ENSG00000114988	2	2q11.2	lectin, mannose binding 2 like	protein-coding	LMAN2L	lectin, mannose binding 2 like	O	VIP36-like protein|LMAN2-like protein	20210123	-
9606	81563	C1orf21	-	PIG13	HGNC:HGNC:15494|Ensembl:ENSG00000116667	1	1q25.3	chromosome 1 open reading frame 21	protein-coding	C1orf21	chromosome 1 open reading frame 21	O	uncharacterized protein C1orf21|cell proliferation-inducing gene 13 protein|proliferation-inducing protein 13	20201124	-
9606	81565	NDEL1	-	EOPA|MITAP1|NDE1L1|NDE2|NUDEL	MIM:607538|HGNC:HGNC:17620|Ensembl:ENSG00000166579	17	17p13.1	nudE neurodevelopment protein 1 like 1	protein-coding	NDEL1	nudE neurodevelopment protein 1 like 1	O	nuclear distribution protein nudE-like 1|endooligopeptidase A|mitosin-associated protein 1|mitosin-associated protein MITAP1|nudE nuclear distribution E homolog-like 1|nudE nuclear distribution gene E homolog-like 1|protein Nudel	20201124	-
9606	81566	CSRNP2	-	C12orf2|C12orf22|FAM130A1|PPP1R72|TAIP-12	HGNC:HGNC:16006|Ensembl:ENSG00000110925	12	12q13.12	cysteine and serine rich nuclear protein 2	protein-coding	CSRNP2	cysteine and serine rich nuclear protein 2	O	cysteine/serine-rich nuclear protein 2|CSRNP-2|TGF-beta-induced apoptosis protein 12|family with sequence similarity 130, member A1|protein phosphatase 1, regulatory subunit 72	20201213	-
9606	81567	TXNDC5	-	ENDOPDI|ERP46|HCC-2|HCC2|PDIA15|STRF8|UNQ364	MIM:616412|HGNC:HGNC:21073|Ensembl:ENSG00000239264	6	6p24.3	thioredoxin domain containing 5	protein-coding	TXNDC5	thioredoxin domain containing 5	O	thioredoxin domain-containing protein 5|ER protein 46|endoplasmic reticulum protein ERp46|endoplasmic reticulum resident protein 46|endothelial protein disulphide isomerase|epididymis secretory sperm binding protein|protein disulfide isomerase family A, member 15|thioredoxin domain containing 5 (endoplasmic reticulum)|thioredoxin related protein|thioredoxin-like protein p46	20210103	-
9606	81569	ACTL8	-	CT57	HGNC:HGNC:24018|Ensembl:ENSG00000117148	1	1p36.13	actin like 8	protein-coding	ACTL8	actin like 8	O	actin-like protein 8|actin like protein|cancer/testis antigen 57	20201124	-
9606	81570	CLPB	-	ANKCLB|HSP78|MEGCANN|MGCA7|SKD3	MIM:616254|HGNC:HGNC:30664|Ensembl:ENSG00000162129	11	11q13.4	caseinolytic mitochondrial matrix peptidase chaperone subunit B	protein-coding	CLPB	caseinolytic mitochondrial matrix peptidase chaperone subunit B	O	caseinolytic peptidase B protein homolog|ClpB caseinolytic peptidase B homolog|ClpB homolog, mitochondrial AAA ATPase chaperonin|ankyrin-repeat containing bacterial clp fusion|suppressor of potassium transport defect 3|testicular secretory protein Li 11	20210103	-
9606	81571	MIR600HG	-	C9orf45|GL012|NCRNA00287	HGNC:HGNC:23642|Ensembl:ENSG00000236901	9	9q33.3	MIR600 host gene	ncRNA	MIR600HG	MIR600 host gene	O	MIR600 host gene (non-protein coding)	20201124	-
9606	81572	PDRG1	-	C20orf126|PDRG	MIM:610789|HGNC:HGNC:16119|Ensembl:ENSG00000088356	20	20q11.21	p53 and DNA damage regulated 1	protein-coding	PDRG1	p53 and DNA damage regulated 1	O	p53 and DNA damage-regulated protein 1|epididymis secretory sperm binding protein	20201227	-
9606	81573	ANKRD13C	-	dJ677H15.3	MIM:615125|HGNC:HGNC:25374|Ensembl:ENSG00000118454	1	1p31.1	ankyrin repeat domain 13C	protein-coding	ANKRD13C	ankyrin repeat domain 13C	O	ankyrin repeat domain-containing protein 13C	20201213	-
9606	81575	APOLD1	-	VERGE	MIM:612456|HGNC:HGNC:25268|Ensembl:ENSG00000178878	12	12p13.1	apolipoprotein L domain containing 1	protein-coding	APOLD1	apolipoprotein L domain containing 1	O	apolipoprotein L domain-containing protein 1|vascular early response gene protein	20201213	-
9606	81576	CCDC130	-	-	HGNC:HGNC:28118|Ensembl:ENSG00000104957	19	19p13.13	coiled-coil domain containing 130	protein-coding	CCDC130	coiled-coil domain containing 130	O	coiled-coil domain-containing protein 130|9 kDa protein	20201124	-
9606	81577	GFOD2	-	-	HGNC:HGNC:28159|Ensembl:ENSG00000141098	16	16q22.1	glucose-fructose oxidoreductase domain containing 2	protein-coding	GFOD2	glucose-fructose oxidoreductase domain containing 2	O	glucose-fructose oxidoreductase domain-containing protein 2	20210114	-
9606	81578	COL21A1	-	COLA1L|FP633	MIM:610002|HGNC:HGNC:17025|Ensembl:ENSG00000124749	6	6p12.1|6p12.3-p11.2	collagen type XXI alpha 1 chain	protein-coding	COL21A1	collagen type XXI alpha 1 chain	O	collagen alpha-1(XXI) chain|alpha 1 chain-like collagen|collagen, type XXI, alpha 1	20201124	-
9606	81579	PLA2G12A	-	GXII|PLA2G12|ROSSY	MIM:611652|HGNC:HGNC:18554|Ensembl:ENSG00000123739	4	4q25	phospholipase A2 group XIIA	protein-coding	PLA2G12A	phospholipase A2 group XIIA	O	group XIIA secretory phospholipase A2|GXII sPLA2|group XII secreted phospholipase A2|group XIIA secreted phospholipase A2|phosphatidylcholine 2-acylhydrolase 12A|phospholipase A2, group XII|sPLA2-XII	20201124	-
9606	81602	CDADC1	-	NYD-SP15|bA103J18.1	MIM:618997|HGNC:HGNC:20299|Ensembl:ENSG00000102543	13	13q14.2	cytidine and dCMP deaminase domain containing 1	protein-coding	CDADC1	cytidine and dCMP deaminase domain containing 1	O	cytidine and dCMP deaminase domain-containing protein 1|cytidine deaminase|protein kinase NYD-SP15|testis development protein NYD-SP15	20201124	-
9606	81603	TRIM8	-	GERP|RNF27	MIM:606125|HGNC:HGNC:15579|Ensembl:ENSG00000171206	10	10q24.32	tripartite motif containing 8	protein-coding	TRIM8	tripartite motif containing 8	O	E3 ubiquitin-protein ligase TRIM8|RING-type E3 ubiquitin transferase TRIM8|glioblastoma-expressed RING finger protein|probable E3 ubiquitin-protein ligase TRIM8|ring finger protein 27|tripartite motif protein TRIM8	20201213	-
9606	81605	URM1	-	C9orf74	MIM:612693|HGNC:HGNC:28378|Ensembl:ENSG00000167118	9	9q34.11	ubiquitin related modifier 1	protein-coding	URM1	ubiquitin related modifier 1	O	ubiquitin-related modifier 1|ubiquitin-related modifier 1 homolog	20201124	-
9606	81606	LBH	-	-	MIM:611763|HGNC:HGNC:29532|Ensembl:ENSG00000213626	2	2p23.1	LBH regulator of WNT signaling pathway	protein-coding	LBH	LBH regulator of WNT signaling pathway	O	protein LBH|hLBH|limb bud and heart development homolog|limb bud and heart development protein homolog	20201213	-
9606	81607	NECTIN4	-	EDSS1|LNIR|PRR4|PVRL4|nectin-4	MIM:609607|HGNC:HGNC:19688|Ensembl:ENSG00000143217	1	1q23.3	nectin cell adhesion molecule 4	protein-coding	NECTIN4	nectin cell adhesion molecule 4	O	nectin-4|Ig superfamily receptor LNIR|nectin 4|poliovirus receptor-related 4|poliovirus receptor-related protein 4	20201124	-
9606	81608	FIP1L1	-	FIP1|Rhe|hFip1	MIM:607686|HGNC:HGNC:19124|Ensembl:ENSG00000145216	4	4q12	factor interacting with PAPOLA and CPSF1	protein-coding	FIP1L1	factor interacting with PAPOLA and CPSF1	O	pre-mRNA 3'-end-processing factor FIP1|FIP1 like 1|FIP1-like 1 protein|FIP1L1 cleavage and polyadenylation specific factor subunit|factor interacting with PAP|rearranged in hypereosinophilia	20210116	-
9606	81609	SNX27	-	MRT1|MY014	MIM:611541|HGNC:HGNC:20073|Ensembl:ENSG00000143376	1	1q21.3	sorting nexin 27	protein-coding	SNX27	sorting nexin 27	O	sorting nexin-27|methamphetamine-responsive transcript 1|sorting nexin family member 27	20210103	-
9606	81610	FAM83D	-	C20orf129|CHICA|dJ616B8.3	MIM:618380|HGNC:HGNC:16122|Ensembl:ENSG00000101447	20	20q11.23	family with sequence similarity 83 member D	protein-coding	FAM83D	family with sequence similarity 83 member D	O	protein FAM83D|spindle protein CHICA	20210103	-
9606	81611	ANP32E	-	LANP-L|LANPL	MIM:609611|HGNC:HGNC:16673|Ensembl:ENSG00000143401	1	1q21.2	acidic nuclear phosphoprotein 32 family member E	protein-coding	ANP32E	acidic nuclear phosphoprotein 32 family member E	O	acidic leucine-rich nuclear phosphoprotein 32 family member E|LANP-like protein|acidic (leucine-rich) nuclear phosphoprotein 32 family, member E|leucine-rich acidic nuclear protein like	20201124	-
9606	81614	NIPA2	-	SLC57A2	MIM:608146|HGNC:HGNC:17044|Ensembl:ENSG00000140157	15	15q11.2	NIPA magnesium transporter 2	protein-coding	NIPA2	NIPA magnesium transporter 2	O	magnesium transporter NIPA2|non imprinted in Prader-Willi/Angelman syndrome 2|non-imprinted in Prader-Willi/Angelman syndrome region protein 2	20201124	-
9606	81615	TMEM163	-	DC29|SV31	MIM:618978|HGNC:HGNC:25380|Ensembl:ENSG00000152128	2	2q21.3	transmembrane protein 163	protein-coding	TMEM163	transmembrane protein 163	O	transmembrane protein 163	20201213	-
9606	81616	ACSBG2	-	BGR|BRGL|PRTD-NY3|PRTDNY3	MIM:614363|HGNC:HGNC:24174|Ensembl:ENSG00000130377	19	19p13.3	acyl-CoA synthetase bubblegum family member 2	protein-coding	ACSBG2	acyl-CoA synthetase bubblegum family member 2	O	long-chain-fatty-acid--CoA ligase ACSBG2|arachidonate--CoA ligase ACSBG2|bubblegum-related protein|testicular tissue protein Li 8	20201213	-
9606	81617	CAB39L	-	MO25-BETA|MO2L|bA103J18.3	MIM:612175|HGNC:HGNC:20290|Ensembl:ENSG00000102547	13	13q14.2	calcium binding protein 39 like	protein-coding	CAB39L	calcium binding protein 39 like	O	calcium-binding protein 39-like|MO25beta|U937-associated antigen|antigen MLAA-34|mo25-like protein|sarcoma antigen NY-SAR-79	20201124	-
9606	81618	ITM2C	-	BRI3|BRICD2C|E25|E25C|ITM3	MIM:609554|HGNC:HGNC:6175|Ensembl:ENSG00000135916	2	2q37.1	integral membrane protein 2C	protein-coding	ITM2C	integral membrane protein 2C	O	integral membrane protein 2C|BRICHOS domain containing 2C|cerebral protein 14|integral membrane protein 3|transmembrane protein BRI3	20210103	-
9606	81619	TSPAN14	-	DC-TM4F2|TM4SF14|tspan-14	HGNC:HGNC:23303|Ensembl:ENSG00000108219	10	10q23.1	tetraspanin 14	protein-coding	TSPAN14	tetraspanin 14	O	tetraspanin-14|tetraspanin similar to TM4SF9|transmembrane 4 superfamily member 14	20201124	-
9606	81620	CDT1	-	DUP|RIS2	MIM:605525|HGNC:HGNC:24576|Ensembl:ENSG00000167513	16	16q24.3	chromatin licensing and DNA replication factor 1	protein-coding	CDT1	chromatin licensing and DNA replication factor 1	O	DNA replication factor Cdt1|Double parked, Drosophila, homolog of	20201124	-
9606	81621	KAZALD1	-	BONO1|FKSG28|FKSG40|IGFBP-rP10	MIM:609208|HGNC:HGNC:25460|Ensembl:ENSG00000107821	10	10q24.31	Kazal type serine peptidase inhibitor domain 1	protein-coding	KAZALD1	Kazal type serine peptidase inhibitor domain 1	O	kazal-type serine protease inhibitor domain-containing protein 1|IGFBP-related protein 10|bone- and odontoblast-expressed gene 1|novel kazal-type serine protease inhibitor domain and immunoglobulin domain containing protein	20201124	-
9606	81622	UNC93B1	-	IIAE1|UNC93|UNC93B|Unc-93B1	MIM:608204|HGNC:HGNC:13481|Ensembl:ENSG00000110057	11	11q13.2	unc-93 homolog B1, TLR signaling regulator	protein-coding	UNC93B1	unc-93 homolog B1, TLR signaling regulator	O	protein unc-93 homolog B1|unc-93 related protein|unc93 homolog B1	20210103	-
9606	81623	DEFB126	-	C20orf8|DEFB-26|DEFB26|HBD26|bA530N10.1|hBD-26	HGNC:HGNC:15900|Ensembl:ENSG00000125788	20	20p13	defensin beta 126	protein-coding	DEFB126	defensin beta 126	O	beta-defensin 126|epididymal secretory protein ESP13.2|epididymis secretory sperm binding protein	20201124	-
9606	81624	DIAPH3	-	AN|AUNA1|DIA2|DRF3|NSDAN|diap3|mDia2	MIM:614567|HGNC:HGNC:15480|Ensembl:ENSG00000139734	13	13q21.2	diaphanous related formin 3	protein-coding	DIAPH3	diaphanous related formin 3	O	protein diaphanous homolog 3|diaphanous homolog 3	20201213	-
9606	81626	SHCBP1L	-	C1orf14|GE36	HGNC:HGNC:16788|Ensembl:ENSG00000157060	1	1q25.3	SHC binding and spindle associated 1 like	protein-coding	SHCBP1L	SHC binding and spindle associated 1 like	O	testicular spindle-associated protein SHCBP1L|SHC SH2 domain-binding protein 1-like protein|SHC SH2-domain binding protein 1-like	20201124	-
9606	81627	TRMT1L	-	C1orf25|MST070|MSTP070|TRM1L|bG120K12.3	MIM:611673|HGNC:HGNC:16782|Ensembl:ENSG00000121486	1	1q25.3	tRNA methyltransferase 1 like	protein-coding	TRMT1L	tRNA methyltransferase 1 like	O	TRMT1-like protein|TRM1 tRNA methyltransferase 1-like|TRM1-like protein|tRNA methyltransferase 1 homolog-like	20210103	-
9606	81628	TSC22D4	-	THG-1|THG1|TILZ2	MIM:611914|HGNC:HGNC:21696|Ensembl:ENSG00000166925	7	7q22.1	TSC22 domain family member 4	protein-coding	TSC22D4	TSC22 domain family member 4	O	TSC22 domain family protein 4|TSC22-related-inducible leucine zipper protein 2|tsc-22-like protein THG-1	20201213	-
9606	81629	TSSK3	-	SPOGA3|STK22C|STK22D|TSK3	MIM:607660|HGNC:HGNC:15473|Ensembl:ENSG00000162526	1	1p35.1	testis specific serine kinase 3	protein-coding	TSSK3	testis specific serine kinase 3	O	testis-specific serine/threonine-protein kinase 3|TSK-3|TSSK-3|serine/threonine-protein kinase 22C|spermiogenesis associated 3|testis-specific kinase 3|testis-specific serine/threonine kinase 22C	20201124	-
9606	81631	MAP1LC3B	-	ATG8F|LC3B|MAP1A/1BLC3|MAP1LC3B-a	MIM:609604|HGNC:HGNC:13352|Ensembl:ENSG00000140941	16	16q24.2	microtubule associated protein 1 light chain 3 beta	protein-coding	MAP1LC3B	microtubule associated protein 1 light chain 3 beta	O	microtubule-associated proteins 1A/1B light chain 3B|MAP1 light chain 3-like protein 2|MAP1A/MAP1B LC3 B|MAP1A/MAP1B light chain 3 B|autophagy-related ubiquitin-like modifier LC3 B	20201213	-
9606	81669	CCNL2	-	ANIA-6B|CCNM|CCNS|HCLA-ISO|HLA-ISO|PCEE|SB138	MIM:613482|HGNC:HGNC:20570|Ensembl:ENSG00000221978	1	1p36.33	cyclin L2	protein-coding	CCNL2	cyclin L2	O	cyclin-L2|cyclin M|cyclin S|paneth cell-enhanced expression protein	20201124	-
9606	81671	VMP1	-	EPG3|TANGO5|TMEM49	MIM:611753|HGNC:HGNC:29559|Ensembl:ENSG00000062716	17	17q23.1	vacuole membrane protein 1	protein-coding	VMP1	vacuole membrane protein 1	O	vacuole membrane protein 1|ectopic P-granules autophagy protein 3 homolog|transmembrane protein 49|transport and golgi organization 5 homolog	20210103	-
9606	81688	C6orf62	-	Nbla00237|XTP12|dJ30M3.2	HGNC:HGNC:20998|Ensembl:ENSG00000112308	6	6p22.3	chromosome 6 open reading frame 62	protein-coding	C6orf62	chromosome 6 open reading frame 62	O	uncharacterized protein C6orf62|HBV X-transactivated gene 12 protein|HBV X-transactivated protein 12|HBV XAg-transactivated protein 12	20201124	-
9606	81689	ISCA1	-	HBLD2|ISA1|MMDS5|hIscA	MIM:611006|HGNC:HGNC:28660|Ensembl:ENSG00000135070	9	9q21.33	iron-sulfur cluster assembly 1	protein-coding	ISCA1	iron-sulfur cluster assembly 1	O	iron-sulfur cluster assembly 1 homolog, mitochondrial|HESB like domain containing 2|HESB-like domain-containing protein 2|iron-sulfur assembly protein IscA	20210123	-
9606	81691	REXO5	-	NEF-sp	HGNC:HGNC:24661|Ensembl:ENSG00000005189	16	16p12.3	RNA exonuclease 5	protein-coding	REXO5	RNA exonuclease 5	O	RNA exonuclease 5|exonuclease NEF-sp|putative RNA exonuclease NEF-sp	20201124	-
9606	81693	AMN	-	IGS2|PRO1028|amnionless	MIM:605799|HGNC:HGNC:14604|Ensembl:ENSG00000166126	14	14q32.32	amnion associated transmembrane protein	protein-coding	AMN	amnion associated transmembrane protein	O	protein amnionless|amnionless homolog|visceral endoderm-specific type 1 transmembrane protein	20210103	-
9606	81694	OR2W2P	-	hs6M1-30P	HGNC:HGNC:13970|Ensembl:ENSG00000217315	6	6p22.1	olfactory receptor family 2 subfamily W member 2 pseudogene	pseudo	OR2W2P	olfactory receptor family 2 subfamily W member 2 pseudogene	O	-	20201124	-
9606	81695	OR2B7P	-	hs6M1-31P	HGNC:HGNC:13967|Ensembl:ENSG00000187763	6	6p22.1	olfactory receptor family 2 subfamily B member 7 pseudogene	pseudo	OR2B7P	olfactory receptor family 2 subfamily B member 7 pseudogene	O	-	20201124	-
9606	81696	OR5V1	-	6M1-21|hs6M1-21	HGNC:HGNC:13972|Ensembl:ENSG00000243729	6	6p22.1	olfactory receptor family 5 subfamily V member 1	protein-coding	OR5V1	olfactory receptor family 5 subfamily V member 1	O	olfactory receptor 5V1|olfactory receptor OR6-26	20201124	-
9606	81697	OR2B2	-	OR2B2Q|OR2B9|OR6-1|dJ193B12.4|hs6M1-10	HGNC:HGNC:13966|Ensembl:ENSG00000168131	6	6p22.1	olfactory receptor family 2 subfamily B member 2	protein-coding	OR2B2	olfactory receptor family 2 subfamily B member 2	O	olfactory receptor 2B2|olfactory receptor 2B9|olfactory receptor 6-1|olfactory receptor OR6-2|olfactory receptor, family 2, subfamily B, member 9	20201124	-
9606	81698	LINC00597	-	C15orf5	HGNC:HGNC:1193	15	15q24.3	long intergenic non-protein coding RNA 597	ncRNA	LINC00597	long intergenic non-protein coding RNA 597	O	-	20201124	-
9606	81704	DOCK8	-	HEL-205|MRD2|ZIR8	MIM:611432|HGNC:HGNC:19191|Ensembl:ENSG00000107099	9	9p24.3	dedicator of cytokinesis 8	protein-coding	DOCK8	dedicator of cytokinesis 8	O	dedicator of cytokinesis protein 8|1200017A24Rik|epididymis luminal protein 205	20201124	-
9606	81706	PPP1R14C	-	CPI17-like|KEPI|NY-BR-81	MIM:613242|HGNC:HGNC:14952|Ensembl:ENSG00000198729	6	6q25.1	protein phosphatase 1 regulatory inhibitor subunit 14C	protein-coding	PPP1R14C	protein phosphatase 1 regulatory inhibitor subunit 14C	O	protein phosphatase 1 regulatory subunit 14C|PKC-potentiated PP1 inhibitory protein|kinase C-enhanced PP1 inhibitor|kinase-enhanced PP1 inhibitor|serologically defined breast cancer antigen NY-BR-81	20201124	-
9606	81786	TRIM7	-	GNIP|RNF90	MIM:609315|HGNC:HGNC:16278|Ensembl:ENSG00000146054	5	5q35.3	tripartite motif containing 7	protein-coding	TRIM7	tripartite motif containing 7	O	E3 ubiquitin-protein ligase TRIM7|RING finger protein 90|glycogenin-interacting protein|tripartite motif protein TRIM7	20201213	-
9606	81788	NUAK2	-	SNARK	MIM:608131|HGNC:HGNC:29558|Ensembl:ENSG00000163545	1	1q32.1	NUAK family kinase 2	protein-coding	NUAK2	NUAK family kinase 2	O	NUAK family SNF1-like kinase 2|NUAK family, SNF1-like kinase, 2|SNF1/AMP activated protein kinase|SNF1/AMP kinase-related kinase|omphalocele kinase 2	20201129	-
9606	81789	TIGD6	-	-	HGNC:HGNC:18332|Ensembl:ENSG00000164296	5	5q32	tigger transposable element derived 6	protein-coding	TIGD6	tigger transposable element derived 6	O	tigger transposable element-derived protein 6	20201124	-
9606	81790	RNF170	-	ADSA|SNAX1	MIM:614649|HGNC:HGNC:25358|Ensembl:ENSG00000120925	8	8p11.21	ring finger protein 170	protein-coding	RNF170	ring finger protein 170	O	E3 ubiquitin-protein ligase RNF170|RING-type E3 ubiquitin transferase RNF170|putative LAG1-interacting protein	20210103	-
9606	81792	ADAMTS12	-	PRO4389	MIM:606184|HGNC:HGNC:14605|Ensembl:ENSG00000151388	5	5p13.3-p13.2	ADAM metallopeptidase with thrombospondin type 1 motif 12	protein-coding	ADAMTS12	ADAM metallopeptidase with thrombospondin type 1 motif 12	O	A disintegrin and metalloproteinase with thrombospondin motifs 12|ADAM-TS 12|ADAM-TS12|ADAMTS-12|a disintegrin-like and metalloprotease (reprolysin type) with thrombospondin type 1 motif, 12	20201124	-
9606	81793	TLR10	-	CD290	MIM:606270|HGNC:HGNC:15634|Ensembl:ENSG00000174123	4	4p14	toll like receptor 10	protein-coding	TLR10	toll like receptor 10	O	toll-like receptor 10	20201213	-
9606	81794	ADAMTS10	-	ADAM-TS10|ADAMTS-10|WMS|WMS1	MIM:608990|HGNC:HGNC:13201|Ensembl:ENSG00000142303	19	19p13.2	ADAM metallopeptidase with thrombospondin type 1 motif 10	protein-coding	ADAMTS10	ADAM metallopeptidase with thrombospondin type 1 motif 10	O	A disintegrin and metalloproteinase with thrombospondin motifs 10|ADAM-TS 10|a disintegrin-like and metalloprotease (reprolysin type) with thrombospondin type 1 motif, 10|zinc metalloendopeptidase	20201219	-
9606	81796	SLCO5A1	-	OATP-J|OATP-RP4|OATP5A1|OATPJ|OATPRP4|SLC21A15	MIM:613543|HGNC:HGNC:19046|Ensembl:ENSG00000137571	8	8q13.3	solute carrier organic anion transporter family member 5A1	protein-coding	SLCO5A1	solute carrier organic anion transporter family member 5A1	O	solute carrier organic anion transporter family member 5A1|organic anion transporter polypeptide-related protein 4|solute carrier family 21 (organic anion transporter), member 15|solute carrier family 21 member 15	20201124	-
9606	81797	OR12D3	-	hs6M1-27	HGNC:HGNC:13963|Ensembl:ENSG00000112462	6	6p22.1	olfactory receptor family 12 subfamily D member 3	protein-coding	OR12D3	olfactory receptor family 12 subfamily D member 3	O	olfactory receptor 12D3|olfactory receptor OR6-27	20201213	-
9606	81831	NETO2	-	BTCL2|NEOT2	MIM:607974|HGNC:HGNC:14644|Ensembl:ENSG00000171208	16	16q12.1	neuropilin and tolloid like 2	protein-coding	NETO2	neuropilin and tolloid like 2	O	neuropilin and tolloid-like protein 2|brain-specific transmembrane protein containing 2 CUB and 1 LDL-receptor class A domains protein 2|neuropilin (NRP) and tolloid (TLL)-like 2	20201206	-
9606	81832	NETO1	-	BCTL1|BTCL1	MIM:607973|HGNC:HGNC:13823|Ensembl:ENSG00000166342	18	18q22.3	neuropilin and tolloid like 1	protein-coding	NETO1	neuropilin and tolloid like 1	O	neuropilin and tolloid-like protein 1|brain-specific transmembrane protein containing 2 CUB and 1 LDL-receptor class A domains protein 1|neuropilin (NRP) and tolloid (TLL)-like 1	20201124	-
9606	81833	SPACA1	-	SAMP32	MIM:612739|HGNC:HGNC:14967|Ensembl:ENSG00000118434	6	6q15	sperm acrosome associated 1	protein-coding	SPACA1	sperm acrosome associated 1	O	sperm acrosome membrane-associated protein 1|sperm acrosomal membrane-associated protein 32	20201124	-
9606	81839	VANGL1	-	KITENIN|LPP2|STB2|STBM2	MIM:610132|HGNC:HGNC:15512|Ensembl:ENSG00000173218	1	1p13.1	VANGL planar cell polarity protein 1	protein-coding	VANGL1	VANGL planar cell polarity protein 1	O	vang-like protein 1|KAI1 C-terminal interacting tetraspanin|loop-tail protein 2 homolog|strabismus 2|van Gogh-like protein 1|vang-like 1 (van gogh, Drosophila)	20201206	-
9606	81844	TRIM56	-	RNF109	MIM:616996|HGNC:HGNC:19028|Ensembl:ENSG00000169871	7	7q22.1	tripartite motif containing 56	protein-coding	TRIM56	tripartite motif containing 56	O	E3 ubiquitin-protein ligase TRIM56|RING finger protein 109|RING-type E3 ubiquitin transferase TRIM56|tripartite motif-containing protein 56	20201124	-
9606	81846	SBF2	-	CMT4B2|DENND7B|MTMR13	MIM:607697|HGNC:HGNC:2135|Ensembl:ENSG00000133812	11	11p15.4	SET binding factor 2	protein-coding	SBF2	SET binding factor 2	O	myotubularin-related protein 13|DENN/MADD domain containing 7B|inactive phosphatidylinositol 3-phosphatase 13	20201213	-
9606	81847	RNF146	-	-	MIM:612137|HGNC:HGNC:21336|Ensembl:ENSG00000118518	6	6q22.33	ring finger protein 146	protein-coding	RNF146	ring finger protein 146	O	E3 ubiquitin-protein ligase RNF146|RING-type E3 ubiquitin transferase RNF146|dactylidin|iduna	20201124	-
9606	81848	SPRY4	-	HH17	MIM:607984|HGNC:HGNC:15533|Ensembl:ENSG00000187678	5	5q31.3	sprouty RTK signaling antagonist 4	protein-coding	SPRY4	sprouty RTK signaling antagonist 4	O	protein sprouty homolog 4|sprouty homolog 4	20201124	-
9606	81849	ST6GALNAC5	-	SIAT7-E|SIAT7E|ST6GalNAcV	MIM:610134|HGNC:HGNC:19342|Ensembl:ENSG00000117069	1	1p31.1	ST6 N-acetylgalactosaminide alpha-2,6-sialyltransferase 5	protein-coding	ST6GALNAC5	ST6 N-acetylgalactosaminide alpha-2,6-sialyltransferase 5	O	alpha-N-acetylgalactosaminide alpha-2,6-sialyltransferase 5|GD1 alpha synthase|GalNAc alpha-2,6-sialyltransferase V|ST6 (alpha-N-acetyl-neuraminyl-2,3-beta-galactosyl-1,3)-N-acetylgalactosaminide alpha-2,6-sialyltransferase 5|ST6 GalNAc alpha-2,6-sialyltransferase 5|ST6 neuraminyl-2,3-beta-galactosyl-1,3)-N-acetylgalactosaminide alpha-2,6-sialyltransferase 5|ST6GalNAc V|alpha-N-acetylgalactosaminide alpha-2,6-sialyltransferase V|alpha-N-acetylneuraminyl 2,3-betagalactosyl-1,3)-N-acetyl galactosaminide alpha-2,6-sialyltransferase E|sialyltransferase 7 ((alpha-N-acetylneuraminyl-2,3-beta-galactosyl-1,3)-N-acetyl galactosaminide alpha-2,6-sialyltransferase) E|sialyltransferase 7E	20201213	-
9606	81850	KRTAP1-3	-	KAP1.2|KAP1.3|KAP1.6|KAP1.8A|KAP1.8B|KAP1.9|KRTAP1.3	MIM:608820|HGNC:HGNC:16771|Ensembl:ENSG00000221880	17	17q21.2	keratin associated protein 1-3	protein-coding	KRTAP1-3	keratin associated protein 1-3	O	keratin-associated protein 1-3|keratin associated protein 1.6|keratin-associated protein 1.8|keratin-associated protein 1.9	20201124	-
9606	81851	KRTAP1-1	-	HB2A|KAP1.1|KAP1.1A|KAP1.1B|KAP1.6|KAP1.7|KRTAP1.1|KRTAP1A|hKAP1.7	MIM:608819|HGNC:HGNC:16772|Ensembl:ENSG00000188581	17	17q21.2	keratin associated protein 1-1	protein-coding	KRTAP1-1	keratin associated protein 1-1	O	keratin-associated protein 1-1|high sulfur keratin-associated protein 1.1|keratin associated protein 1.7|keratin associated protein 1A|keratin-associated protein 1.1|keratin-associated protein 1.6	20201124	-
9606	81853	TMEM14B	-	-	HGNC:HGNC:21384|Ensembl:ENSG00000137210	6	6p24.2	transmembrane protein 14B	protein-coding	TMEM14B	transmembrane protein 14B	O	transmembrane protein 14B	20201124	-
9606	81854	ZNF205-AS1	-	-	HGNC:HGNC:28586	16	16p13.3	ZNF205 antisense RNA 1	ncRNA	ZNF205-AS1	ZNF205 antisense RNA 1	O	-	20201124	-
9606	81855	SFXN3	-	BA108L7.2|SFX3|SLC56A3	MIM:615571|HGNC:HGNC:16087|Ensembl:ENSG00000107819	10	10q24.31	sideroflexin 3	protein-coding	SFXN3	sideroflexin 3	O	sideroflexin-3	20210103	-
9606	81856	ZNF611	-	-	HGNC:HGNC:28766|Ensembl:ENSG00000213020	19	19q13.41	zinc finger protein 611	protein-coding	ZNF611	zinc finger protein 611	O	zinc finger protein 611	20201124	-
9606	81857	MED25	-	ACID1|ARC92|BVSYS|CMT2B2|P78|PTOV2|TCBAP0758	MIM:610197|HGNC:HGNC:28845|Ensembl:ENSG00000104973	19	19q13.33	mediator complex subunit 25	protein-coding	MED25	mediator complex subunit 25	O	mediator of RNA polymerase II transcription subunit 25|ARC/mediator transcriptional coactivator subunit|activator interaction domain-containing protein 1|activator-recruited cofactor 92 kDa component|mediator of RNA polymerase II transcription, subunit 25 homolog|prostate-derived protein 78 kDa	20201124	-
9606	81858	SHARPIN	-	SIPL1	MIM:611885|HGNC:HGNC:25321|Ensembl:ENSG00000179526	8	8q24.3	SHANK associated RH domain interactor	protein-coding	SHARPIN	SHANK associated RH domain interactor	O	sharpin|hSIPL1|shank-associated RH domain-interacting protein|shank-interacting protein-like 1	20210103	-
9606	81861	LPRS	-	LPRS1	MIM:609888	10	10p13	Leprosy, susceptibility to 1	unknown	-	-	-	-	20190816	-
9606	81863	CTPL1	-	CAAR	MIM:605749	9	9q13-q22	cataract, pulverulent (autosomal recessive, early-onset)	unknown	-	-	-	-	20191002	-
9606	81864	EVR3	-	-	MIM:605750	11	11p13-p12	exudative vitreoretinopathy 3	unknown	-	-	-	-	20191002	-
9606	81865	BFIC2	-	-	MIM:605751	-	-	Benign familial infantile convulsions-2	unknown	-	-	-	-	20170402	-
9606	81866	NDIC	-	-	MIM:605779	17	17p13	Nail dysplasia, isolated congenital	unknown	-	-	-	-	20190816	-
9606	81870	KRTAP9-9	-	KAP9.5|KAP9.9|KRTAP9-5|KRTAP9.9	HGNC:HGNC:16773|Ensembl:ENSG00000198083	17	17q21.2	keratin associated protein 9-9	protein-coding	KRTAP9-9	keratin associated protein 9-9	O	keratin-associated protein 9-9|keratin-associated protein 9-5|keratin-associated protein 9.5|ultrahigh sulfur keratin-associated protein 9.9	20201124	-
9606	81871	KRTAP4-6	-	KAP4.15|KAP4.6|KRTAP4-15|KRTAP4.15	HGNC:HGNC:18909|Ensembl:ENSG00000198090	17	17q21.2	keratin associated protein 4-6	protein-coding	KRTAP4-6	keratin associated protein 4-6	O	keratin-associated protein 4-6|keratin associated protein 4-15|keratin-associated protein 4.6|ultrahigh sulfur keratin-associated protein 4.15	20201124	-
9606	81872	KRTAP2-1	-	KAP2.1A|KRTAP2.1A	HGNC:HGNC:16775|Ensembl:ENSG00000212725	17	17q21.2	keratin associated protein 2-1	protein-coding	KRTAP2-1	keratin associated protein 2-1	O	keratin-associated protein 2-1|high sulfur keratin-associated protein 2.1|keratin associated protein KRTAP2.1A|keratin-associated protein 2.1	20201124	-
9606	81873	ARPC5L	-	ARC16-2	HGNC:HGNC:23366|Ensembl:ENSG00000136950	9	9q33.3	actin related protein 2/3 complex subunit 5 like	protein-coding	ARPC5L	actin related protein 2/3 complex subunit 5 like	O	actin-related protein 2/3 complex subunit 5-like protein|arp2/3 complex 16 kDa subunit 2|epididymis secretory sperm binding protein	20210103	-
9606	81875	ISG20L2	-	HSD38	MIM:611930|HGNC:HGNC:25745|Ensembl:ENSG00000143319	1	1q23.1	interferon stimulated exonuclease gene 20 like 2	protein-coding	ISG20L2	interferon stimulated exonuclease gene 20 like 2	O	interferon-stimulated 20 kDa exonuclease-like 2|interferon stimulated exonuclease gene 20kDa like 2	20201124	-
9606	81876	RAB1B	-	-	MIM:612565|HGNC:HGNC:18370|Ensembl:ENSG00000174903	11	11q13.2	RAB1B, member RAS oncogene family	protein-coding	RAB1B	RAB1B, member RAS oncogene family	O	ras-related protein Rab-1B|small GTP-binding protein	20210103	-
9606	81887	LAS1L	-	Las1|Las1-like|WTS|dJ475B7.2	MIM:300964|HGNC:HGNC:25726|Ensembl:ENSG00000001497	X	Xq12	LAS1 like ribosome biogenesis factor	protein-coding	LAS1L	LAS1 like ribosome biogenesis factor	O	ribosomal biogenesis protein LAS1L|protein LAS1 homolog	20201217	-
9606	81888	HYI	-	HT036	MIM:619128|HGNC:HGNC:26948|Ensembl:ENSG00000178922	1	1p34.2	hydroxypyruvate isomerase (putative)	protein-coding	HYI	hydroxypyruvate isomerase (putative)	O	putative hydroxypyruvate isomerase|endothelial cell apoptosis protein E-CE1|hydroxypyruvate isomerase homolog	20201218	-
9606	81889	FAHD1	-	C16orf36|YISKL	MIM:616320|HGNC:HGNC:14169|Ensembl:ENSG00000180185	16	16p13.3	fumarylacetoacetate hydrolase domain containing 1	protein-coding	FAHD1	fumarylacetoacetate hydrolase domain containing 1	O	acylpyruvase FAHD1, mitochondrial|FAH domain-containing protein 1|OAA decarboxylase|YISK like/RJD15|acylpyruvate hydrolase|fumarylacetoacetate hydrolase domain-containing protein 1|oxaloacetate decarboxylase|yisK-like protein	20201124	-
9606	81890	QTRT1	-	FP3235|TGT|TGUT	MIM:609615|HGNC:HGNC:23797|Ensembl:ENSG00000213339	19	19p13.2	queuine tRNA-ribosyltransferase catalytic subunit 1	protein-coding	QTRT1	queuine tRNA-ribosyltransferase catalytic subunit 1	O	queuine tRNA-ribosyltransferase catalytic subunit 1|TGT, 43-KD subunit|TGT, catalytic subunit|guanine insertion enzyme|queuine tRNA-ribosyltransferase 1|tRNA-guanine transglycosylase	20201124	-
9606	81892	SLIRP	-	C14orf156|DC50|PD04872	MIM:610211|HGNC:HGNC:20495|Ensembl:ENSG00000119705	14	14q24.3	SRA stem-loop interacting RNA binding protein	protein-coding	SLIRP	SRA stem-loop interacting RNA binding protein	O	SRA stem-loop-interacting RNA-binding protein, mitochondrial	20210103	-
9606	81893	SLC7A5P1	-	DC49|LAT1-3TM|MLAS|hLAT1-3TM	HGNC:HGNC:29458|Ensembl:ENSG00000260727	16	16p11.2	solute carrier family 7 member 5 pseudogene 1	pseudo	SLC7A5P1	solute carrier family 7 member 5 pseudogene 1	O	SLC7A5 pseudogene|hLAT1 3-transmembrane protein MLAS|putative L-type amino acid transporter 1-like protein MLAS|solute carrier family 7 (amino acid transporter light chain, L system), member 5 pseudogene 1|solute carrier family 7 (cationic amino acid transporter, y+ system), member 5 pseudogene 1	20201213	-
9606	81894	SLC25A28	-	MFRN2|MRS3/4|MRS4L|NPD016	MIM:609767|HGNC:HGNC:23472|Ensembl:ENSG00000155287	10	10q24.2	solute carrier family 25 member 28	protein-coding	SLC25A28	solute carrier family 25 member 28	O	mitoferrin-2|hMRS3/4|mitochondrial RNA splicing protein 3/4|mitochondrial RNA-splicing protein 3/4 homolog|mitochondrial iron transporter 2|putative mitochondrial solute carrier|solute carrier family 25 (mitochondrial iron transporter), member 28	20201124	-
9606	81926	ABHD17A	-	C19orf27|FAM108A1	MIM:617942|HGNC:HGNC:28756|Ensembl:ENSG00000129968	19	19p13.3	abhydrolase domain containing 17A, depalmitoylase	protein-coding	ABHD17A	abhydrolase domain containing 17A, depalmitoylase	O	alpha/beta hydrolase domain-containing protein 17A|abhydrolase domain-containing protein 17A|abhydrolase domain-containing protein FAM108A1|family with sequence similarity 108, member A1|protein ABHD17A	20201213	-
9606	81928	CABLES2	-	C20orf150|dJ908M14.2|ik3-2	MIM:618772|HGNC:HGNC:16143|Ensembl:ENSG00000149679	20	20q13.33	Cdk5 and Abl enzyme substrate 2	protein-coding	CABLES2	Cdk5 and Abl enzyme substrate 2	O	CDK5 and ABL1 enzyme substrate 2|interactor with CDK3 2	20201124	-
9606	81929	SEH1L	-	SEC13L|SEH1A|SEH1B|Seh1	MIM:609263|HGNC:HGNC:30379|Ensembl:ENSG00000085415	18	18p11.21	SEH1 like nucleoporin	protein-coding	SEH1L	SEH1 like nucleoporin	O	nucleoporin SEH1|GATOR complex protein SEH1|SEC13-like protein|nup107-160 subcomplex subunit SEH1|sec13 like protein	20210103	-
9606	81930	KIF18A	-	MS-KIF18A|PPP1R99	MIM:611271|HGNC:HGNC:29441|Ensembl:ENSG00000121621	11	11p14.1	kinesin family member 18A	protein-coding	KIF18A	kinesin family member 18A	O	kinesin-like protein KIF18A|protein phosphatase 1, regulatory subunit 99	20201124	-
9606	81931	ZNF93	-	HPF34|HTF34|TF34|ZNF505	MIM:603975|HGNC:HGNC:13169|Ensembl:ENSG00000184635	19	19p12	zinc finger protein 93	protein-coding	ZNF93	zinc finger protein 93	O	zinc finger protein 93|zinc finger protein 505|zinc finger protein HTF34	20201124	-
9606	81932	HDHD3	-	2810435D12Rik|C9orf158	HGNC:HGNC:28171|Ensembl:ENSG00000119431	9	9q32	haloacid dehalogenase like hydrolase domain containing 3	protein-coding	HDHD3	haloacid dehalogenase like hydrolase domain containing 3	O	haloacid dehalogenase-like hydrolase domain-containing protein 3	20201124	-
9606	81993	COX17P1	-	COX17P	HGNC:HGNC:24341	13	13q14.13	COX17 pseudogene 1	pseudo	COX17P1	COX17 pseudogene 1	O	COX17 cytochrome c oxidase assembly homolog pseudogene 1|COX17, cytochrome c oxidase copper chaperone pseudogene 1|cytochrome c oxidase assembly homolog 17 pseudogene 1	20201124	-
9606	82500	PKP2P1	-	-	HGNC:HGNC:13413	12	12p13.31	plakophilin 2 pseudogene 1	pseudo	PKP2P1	plakophilin 2 pseudogene 1	O	-	20201124	-
9606	83259	PCDH11Y	-	PCDH-PC|PCDH22|PCDHX|PCDHY	MIM:400022|HGNC:HGNC:15813|Ensembl:ENSG00000099715	Y	Yp11.2	protocadherin 11 Y-linked	protein-coding	PCDH11Y	protocadherin 11 Y-linked	O	protocadherin-11 Y-linked|protocadherin 22|protocadherin on the Y chromosome|protocadherin prostate cancer|protocadherin-PC	20201206	-
9606	83394	PITPNM3	-	ACKR6|CORD5|NIR1|RDGBA3	MIM:608921|HGNC:HGNC:21043|Ensembl:ENSG00000091622	17	17p13.2-p13.1	PITPNM family member 3	protein-coding	PITPNM3	PITPNM family member 3	O	membrane-associated phosphatidylinositol transfer protein 3|NIR-1|PITPnm 3|PYK2 N-terminal domain-interacting receptor 1|atypical chemokine receptor 6|cone rod dystrophy 5|phosphatidylinositol transfer protein, membrane-associated 3|retinal degeneration B alpha 3	20201124	-
9606	83401	ELOVL3	-	CIG-30|CIG30	MIM:611815|HGNC:HGNC:18047|Ensembl:ENSG00000119915	10	10q24.32	ELOVL fatty acid elongase 3	protein-coding	ELOVL3	ELOVL fatty acid elongase 3	O	elongation of very long chain fatty acids protein 3|3-keto acyl-CoA synthase ELOVL3|ELOVL FA elongase 3|cold-inducible glycoprotein of 30 kDa|elongation of very long chain fatty acids (FEN1/Elo2, SUR4/Elo3, yeast)-like 3|very long chain 3-ketoacyl-CoA synthase 3|very long chain 3-oxoacyl-CoA synthase 3	20201124	-
9606	83416	FCRL5	-	BXMAS1|CD307|CD307e|FCRH5|IRTA2|PRO820	MIM:605877|HGNC:HGNC:18508|Ensembl:ENSG00000143297	1	1q23.1	Fc receptor like 5	protein-coding	FCRL5	Fc receptor like 5	O	Fc receptor-like protein 5|fc receptor homolog 5|fcR-like protein 5|immune receptor translocation-associated protein 2|immunoglobulin superfamily receptor translocation associated 2 (IRTA2)	20201124	-
9606	83417	FCRL4	-	CD307d|FCRH4|IGFP2|IRTA1	MIM:605876|HGNC:HGNC:18507|Ensembl:ENSG00000163518	1	1q23.1	Fc receptor like 4	protein-coding	FCRL4	Fc receptor like 4	O	Fc receptor-like protein 4|IFGP family protein 2|fc receptor homolog 4|fcR-like protein 4|hIFGP2|immune receptor translocation-associated protein 1|immunoglobulin superfamily Fc receptor, gp42|immunoglobulin superfamily receptor translocation associated 1	20201124	-
9606	83439	TCF7L1	-	TCF-3|TCF3	MIM:604652|HGNC:HGNC:11640|Ensembl:ENSG00000152284	2	2p11.2	transcription factor 7 like 1	protein-coding	TCF7L1	transcription factor 7 like 1	O	transcription factor 7-like 1|HMG box transcription factor 3|transcription factor 7-like 1 (T-cell specific, HMG-box)	20201213	-
9606	83440	ADPGK	-	2610017G09Rik|ADP-GK	MIM:611861|HGNC:HGNC:25250|Ensembl:ENSG00000159322	15	15q24.1	ADP dependent glucokinase	protein-coding	ADPGK	ADP dependent glucokinase	O	ADP-dependent glucokinase|ATP-dependent glucokinase|rbBP-35	20201227	-
9606	83442	SH3BGRL3	-	HEL-S-297|SH3BP-1|TIP-B1	MIM:615679|HGNC:HGNC:15568|Ensembl:ENSG00000142669	1	1p36.11	SH3 domain binding glutamate rich protein like 3	protein-coding	SH3BGRL3	SH3 domain binding glutamate rich protein like 3	O	SH3 domain-binding glutamic acid-rich-like protein 3|SH3 domain binding glutamic acid-rich protein like 3|SH3 domain-binding protein 1|SH3BGRL3-like protein|TNF inhibitory protein|epididymis secretory protein Li 297|epididymis secretory sperm binding protein	20210114	-
9606	83443	SF3B5	-	SF3b10|Ysf3	MIM:617847|HGNC:HGNC:21083|Ensembl:ENSG00000169976	6	6q24.2	splicing factor 3b subunit 5	protein-coding	SF3B5	splicing factor 3b subunit 5	O	splicing factor 3B subunit 5|pre-mRNA-splicing factor SF3b 10 kDa subunit|splicing factor 3b, subunit 5, 10kDa	20201124	-
9606	83444	INO80B	-	HMGA1L4|HMGIYL4|IES2|PAP-1BP|PAPA-1|PAPA1|ZNHIT4|hIes2	MIM:616456|HGNC:HGNC:13324|Ensembl:ENSG00000115274	2	2p13.1	INO80 complex subunit B	protein-coding	INO80B	INO80 complex subunit B	O	INO80 complex subunit B|IES2 homolog|PAP (Pim-1 associated protein) associated protein 1|PAP-1 binding protein|PAP-1-associated protein 1|high mobility group AT-hook 1-like 4|zinc finger HIT domain-containing protein 4|zinc finger, HIT type 4	20210103	-
9606	83445	GSG1	-	-	HGNC:HGNC:19716|Ensembl:ENSG00000111305	12	12p13.1	germ cell associated 1	protein-coding	GSG1	germ cell associated 1	O	germ cell-specific gene 1 protein|testicular secretory protein Li 20	20201213	-
9606	83446	CCDC70	-	-	HGNC:HGNC:25303|Ensembl:ENSG00000123171	13	13q14.3	coiled-coil domain containing 70	protein-coding	CCDC70	coiled-coil domain containing 70	O	coiled-coil domain-containing protein 70	20201124	-
9606	83447	SLC25A31	-	AAC4|ANT 4|ANT4|SFEC35kDa	MIM:610796|HGNC:HGNC:25319|Ensembl:ENSG00000151475	4	4q28.1	solute carrier family 25 member 31	protein-coding	SLC25A31	solute carrier family 25 member 31	O	ADP/ATP translocase 4|ADP,ATP carrier protein 4|adenine nucleotide translocase 4|adenine nucleotide translocator 4|solute carrier family 25 (mitochondrial carrier; adenine nucleotide translocator), member 31|sperm flagellar energy carrier protein	20201124	-
9606	83448	PUS7L	-	-	HGNC:HGNC:25276|Ensembl:ENSG00000129317	12	12q12	pseudouridine synthase 7 like	protein-coding	PUS7L	pseudouridine synthase 7 like	O	pseudouridylate synthase 7 homolog-like protein|pseudouridylate synthase 7 like	20201124	-
9606	83449	PMFBP1	-	SPGF31|STAP	MIM:618085|HGNC:HGNC:17728|Ensembl:ENSG00000118557	16	16q22.2	polyamine modulated factor 1 binding protein 1	protein-coding	PMFBP1	polyamine modulated factor 1 binding protein 1	O	polyamine-modulated factor 1-binding protein 1|PMF-1 binding protein	20210123	-
9606	83450	DRC3	-	CFAP134|LRRC48	MIM:618758|HGNC:HGNC:25384|Ensembl:ENSG00000171962	17	17p11.2|17p11.2	dynein regulatory complex subunit 3	protein-coding	DRC3	dynein regulatory complex subunit 3	O	dynein regulatory complex subunit 3|leucine rich repeat containing 48|leucine-rich repeat-containing protein 48	20201124	-
9606	83451	ABHD11	-	PP1226|WBSCR21	HGNC:HGNC:16407|Ensembl:ENSG00000106077	7	7q11.23	abhydrolase domain containing 11	protein-coding	ABHD11	abhydrolase domain containing 11	O	protein ABHD11|Williams Beuren syndrome chromosome region 21|abhydrolase domain-containing protein 11|alpha/beta hydrolase domain-containing protein 11	20201124	-
9606	83452	RAB33B	-	SMC2	MIM:605950|HGNC:HGNC:16075|Ensembl:ENSG00000172007	4	4q31.1	RAB33B, member RAS oncogene family	protein-coding	RAB33B	RAB33B, member RAS oncogene family	O	ras-related protein Rab-33B	20201213	-
9606	83460	EMC6	-	RAB5IFL|TMEM93	HGNC:HGNC:28430|Ensembl:ENSG00000127774	17	17p13.2	ER membrane protein complex subunit 6	protein-coding	EMC6	ER membrane protein complex subunit 6	O	ER membrane protein complex subunit 6|transmembrane protein 93	20201213	-
9606	83461	CDCA3	-	GRCC8|TOME-1	MIM:607749|HGNC:HGNC:14624|Ensembl:ENSG00000111665	12	12p13.31	cell division cycle associated 3	protein-coding	CDCA3	cell division cycle associated 3	O	cell division cycle-associated protein 3|gene-rich cluster protein C8|trigger of mitotic entry protein 1	20210118	-
9606	83463	MXD3	-	BHLHC13|MAD3|MYX	MIM:609450|HGNC:HGNC:14008|Ensembl:ENSG00000213347	5	5q35.3	MAX dimerization protein 3	protein-coding	MXD3	MAX dimerization protein 3	O	max dimerization protein 3|Max-associated protein 3|Max-interacting transcriptional repressor MAD3|class C basic helix-loop-helix protein 13|max dimerizer 3	20201213	-
9606	83464	APH1B	-	APH-1B|PRO1328|PSFL|TAAV688	MIM:607630|HGNC:HGNC:24080|Ensembl:ENSG00000138613	15	15q22.2	aph-1 homolog B, gamma-secretase subunit	protein-coding	APH1B	aph-1 homolog B, gamma-secretase subunit	O	gamma-secretase subunit APH-1B|APH1B gamma secretase subunit|anterior pharynx defective 1 homolog B|aph-1beta	20201213	-
9606	83468	GLT8D2	-	-	HGNC:HGNC:24890|Ensembl:ENSG00000120820	12	12q23.3	glycosyltransferase 8 domain containing 2	protein-coding	GLT8D2	glycosyltransferase 8 domain containing 2	O	glycosyltransferase 8 domain-containing protein 2	20201128	-
9606	83473	KATNAL2	-	-	MIM:614697|HGNC:HGNC:25387|Ensembl:ENSG00000167216	18	18q21.1	katanin catalytic subunit A1 like 2	protein-coding	KATNAL2	katanin catalytic subunit A1 like 2	O	katanin p60 ATPase-containing subunit A-like 2|katanin catalytic subunit A like 2|katanin p60 subunit A like 2|p60 katanin-like 2	20201125	-
9606	83475	DOHH	-	HLRC1|hDOHH	MIM:611262|HGNC:HGNC:28662|Ensembl:ENSG00000129932	19	19p13.3	deoxyhypusine hydroxylase	protein-coding	DOHH	deoxyhypusine hydroxylase	O	deoxyhypusine hydroxylase|HEAT-like (PBS lyase) repeat containing 1|HEAT-like repeat-containing protein 1|deoxyhypusine dioxygenase|deoxyhypusine hydroxylase/monooxygenase|deoxyhypusine monooxygenase	20210114	-
9606	83478	ARHGAP24	-	FILGAP|RC-GAP72|RCGAP72|p73|p73RhoGAP	MIM:610586|HGNC:HGNC:25361|Ensembl:ENSG00000138639	4	4q21.23-q21.3	Rho GTPase activating protein 24	protein-coding	ARHGAP24	Rho GTPase activating protein 24	O	rho GTPase-activating protein 24|RAC1- and CDC42-specific GTPase-activating protein of 72 kDa|filamin-A-associated RhoGAP|rhoGAP of 73 kDa|sarcoma antigen NY-SAR-88	20201124	-
9606	83479	DDX59	-	OFD5|ZNHIT5	MIM:615464|HGNC:HGNC:25360|Ensembl:ENSG00000118197	1	1q32.1	DEAD-box helicase 59	protein-coding	DDX59	DEAD-box helicase 59	O	probable ATP-dependent RNA helicase DDX59|DEAD (Asp-Glu-Ala-Asp) box polypeptide 59|DEAD box protein 59|zinc finger HIT domain-containing protein 5	20201124	-
9606	83480	PUS3	-	2610020J05Rik|FKSG32|MRT55|NEDMIGS	MIM:616283|HGNC:HGNC:25461|Ensembl:ENSG00000110060	11	11q24.2	pseudouridine synthase 3	protein-coding	PUS3	pseudouridine synthase 3	O	tRNA pseudouridine(38/39) synthase|pseudouridylate synthase 3|tRNA pseudouridine synthase 3|tRNA pseudouridylate synthase 3|tRNA-uridine isomerase 3	20201126	-
9606	83481	EPPK1	-	EPIPL|EPIPL1	MIM:607553|HGNC:HGNC:15577|Ensembl:ENSG00000261150	8	8q24.3	epiplakin 1	protein-coding	EPPK1	epiplakin 1	O	epiplakin|450 kDa epidermal antigen|epidermal autoantigen 450K	20201206	-
9606	83482	SCRT1	-	SCRT|ZNF898	MIM:605858|HGNC:HGNC:15950|Ensembl:ENSG00000261678	8	8q24.3	scratch family transcriptional repressor 1	protein-coding	SCRT1	scratch family transcriptional repressor 1	O	transcriptional repressor scratch 1|scratch family zinc finger 1|scratch homolog 1, zinc finger protein	20201213	-
9606	83483	PLVAP	-	DIAR10|FELS|PV-1|PV1|gp68	MIM:607647|HGNC:HGNC:13635|Ensembl:ENSG00000130300	19	19p13.11	plasmalemma vesicle associated protein	protein-coding	PLVAP	plasmalemma vesicle associated protein	O	plasmalemma vesicle-associated protein|fenestrated endothelial-linked structure protein|fenestrated-endothelial linked structure protein; PV-1 protein|plasmalemma vesicle protein 1	20210123	-
9606	83528	CYP51A1P1	-	CYP51P1	HGNC:HGNC:20245	3	3p12.2	cytochrome P450 family 51 subfamily A member 1 pseudogene 1	pseudo	CYP51A1P1	cytochrome P450 family 51 subfamily A member 1 pseudogene 1	O	cytochrome P450, family 51, pseudogene 1|cytochrome P450, family 51, subfamily A, polypeptide 1 pseudogene 1|cytochrome P450, subfamily 51 pseudogene 1	20201124	-
9606	83530	CYP51A1P2	-	CYP51P2	HGNC:HGNC:20251	13	13q12.3	cytochrome P450 family 51 subfamily A member 1 pseudogene 2	pseudo	CYP51A1P2	cytochrome P450 family 51 subfamily A member 1 pseudogene 2	O	cytochrome P450, family 51, pseudogene 2|cytochrome P450, family 51, subfamily A, polypeptide 1 pseudogene 2|cytochrome P450, subfamily 51 pseudogene 2	20201124	-
9606	83538	ODAD4	-	TTC25	MIM:617095|HGNC:HGNC:25280|Ensembl:ENSG00000204815	17	17q21.2	outer dynein arm docking complex subunit 4	protein-coding	ODAD4	outer dynein arm docking complex subunit 4	O	tetratricopeptide repeat protein 25|TPR repeat protein 25|tetratricopeptide repeat domain 25	20201124	-
9606	83539	CHST9	-	GALNAC4ST-2|GalNAc4ST2	MIM:610191|HGNC:HGNC:19898|Ensembl:ENSG00000154080	18	18q11.2	carbohydrate sulfotransferase 9	protein-coding	CHST9	carbohydrate sulfotransferase 9	O	carbohydrate sulfotransferase 9|GalNAc-4-sulfotransferase 2|N-acetylgalactosamine 4-O-sulfotransferase 2|carbohydrate (N-acetylgalactosamine 4-0) sulfotransferase 9|galNAc-4-O-sulfotransferase 2	20201124	-
9606	83540	NUF2	-	CDCA1|CT106|NUF2R	MIM:611772|HGNC:HGNC:14621|Ensembl:ENSG00000143228	1	1q23.3	NUF2 component of NDC80 kinetochore complex	protein-coding	NUF2	NUF2 component of NDC80 kinetochore complex	O	kinetochore protein Nuf2|NDC80 kinetochore complex component NUF2|NUF2, NDC80 kinetochore complex component, homolog|cancer/testis antigen 106|cell division cycle associated 1|cell division cycle-associated protein 1|hNuf2|hNuf2R|hsNuf2	20201213	-
9606	83541	FAM110A	-	C20orf55|F10|bA371L19.3	MIM:611393|HGNC:HGNC:16188|Ensembl:ENSG00000125898	20	20p13	family with sequence similarity 110 member A	protein-coding	FAM110A	family with sequence similarity 110 member A	O	protein FAM110A	20201124	-
9606	83543	AIF1L	-	C9orf58|IBA2	HGNC:HGNC:28904|Ensembl:ENSG00000126878	9	9q34.12-q34.13	allograft inflammatory factor 1 like	protein-coding	AIF1L	allograft inflammatory factor 1 like	O	allograft inflammatory factor 1-like|ionized calcium binding adapter molecule 2	20201124	-
9606	83544	DNAL1	-	C14orf168|CILD16|LC1	MIM:610062|HGNC:HGNC:23247|Ensembl:ENSG00000119661	14	14q24.3	dynein axonemal light chain 1	protein-coding	DNAL1	dynein axonemal light chain 1	O	dynein light chain 1, axonemal	20201124	-
9606	83546	RTBDN	-	-	MIM:609553|HGNC:HGNC:30310|Ensembl:ENSG00000132026	19	19p13.13	retbindin	protein-coding	RTBDN	retbindin	O	retbindin	20201124	-
9606	83547	RILP	-	PP10141	MIM:607848|HGNC:HGNC:30266|Ensembl:ENSG00000167705	17	17p13.3	Rab interacting lysosomal protein	protein-coding	RILP	Rab interacting lysosomal protein	O	rab-interacting lysosomal protein	20201124	-
9606	83548	COG3	-	SEC34	MIM:606975|HGNC:HGNC:18619|Ensembl:ENSG00000136152	13	13q14.13	component of oligomeric golgi complex 3	protein-coding	COG3	component of oligomeric golgi complex 3	O	conserved oligomeric Golgi complex subunit 3|COG complex subunit 3|p94|tethering factor SEC34|vesicle-docking protein SEC34 homolog	20201206	-
9606	83549	UCK1	-	URK1	MIM:609328|HGNC:HGNC:14859|Ensembl:ENSG00000130717	9	9q34.13	uridine-cytidine kinase 1	protein-coding	UCK1	uridine-cytidine kinase 1	O	uridine-cytidine kinase 1|cytidine monophosphokinase 1|uridine monophosphokinase 1	20201124	-
9606	83550	GPR101	-	GPCR6|PAGH2|PITA2	MIM:300393|HGNC:HGNC:14963|Ensembl:ENSG00000165370	X	Xq26.3	G protein-coupled receptor 101	protein-coding	GPR101	G protein-coupled receptor 101	O	probable G-protein coupled receptor 101	20201231	-
9606	83551	TAAR8	-	GPR102|TA5|TAR5|TRAR5|TaR-5|TaR-8	MIM:606927|HGNC:HGNC:14964|Ensembl:ENSG00000146385	6	6q23.2	trace amine associated receptor 8	protein-coding	TAAR8	trace amine associated receptor 8	O	trace amine-associated receptor 8|G-protein coupled receptor 102|trace amine receptor 5|trace amine receptor 8	20201124	-
9606	83552	MFRP	-	CTRP5|MCOP5|NNO2|RD6	MIM:606227|HGNC:HGNC:18121|Ensembl:ENSG00000235718	11	11q23.3	membrane frizzled-related protein	protein-coding	MFRP	membrane frizzled-related protein	O	membrane frizzled-related protein|C1q and TNF related 5|membrane-type frizzled-related protein	20210118	-
9606	83590	TMUB1	-	C7orf21|DULP|HOPS|SB144	MIM:614792|HGNC:HGNC:21709|Ensembl:ENSG00000164897	7	7q36.1	transmembrane and ubiquitin like domain containing 1	protein-coding	TMUB1	transmembrane and ubiquitin like domain containing 1	O	transmembrane and ubiquitin-like domain-containing protein 1|dendritic cell-derived ubiquitin-like protein|hepatocyte odd protein shuttling protein|ubiquitin-like protein DULP|ubiquitin-like protein SB144	20201213	-
9606	83591	THAP2	-	-	MIM:612531|HGNC:HGNC:20854|Ensembl:ENSG00000173451	12	12q21.1	THAP domain containing 2	protein-coding	THAP2	THAP domain containing 2	O	THAP domain-containing protein 2|THAP domain containing, apoptosis associated protein 2	20201124	-
9606	83592	AKR1E2	-	AKR1CL2|AKRDC1|HTSP1|LoopADR|TAKR|hTSP|htAKR	MIM:617451|HGNC:HGNC:23437|Ensembl:ENSG00000165568	10	10p15.1	aldo-keto reductase family 1 member E2	protein-coding	AKR1E2	aldo-keto reductase family 1 member E2	O	1,5-anhydro-D-fructose reductase|AF reductase|aldo-keto reductase family 1 member C-like protein 2|aldo-keto reductase family 1, member C-like 2|aldo-keto reductase loopADR|human testis aldo-keto reductase|human testis specific protein|testis aldo-keto reductase|testis-specific protein	20210114	-
9606	83593	RASSF5	-	Maxp1|NORE1|NORE1A|NORE1B|RAPL|RASSF3	MIM:607020|HGNC:HGNC:17609|Ensembl:ENSG00000266094	1	1q32.1	Ras association domain family member 5	protein-coding	RASSF5	Ras association domain family member 5	O	ras association domain-containing protein 5|Rap1-binding protein|Ras association (RalGDS/AF-6) domain family 5|Ras association (RalGDS/AF-6) domain family member 5|Ras effector-like protein|new ras effector 1|novel Ras effector 1|regulator for cell adhesion and polarization enriched in lymphoid tissue|tumor suppressor RASSF3	20201213	-
9606	83594	NUDT12	-	-	MIM:609232|HGNC:HGNC:18826|Ensembl:ENSG00000112874	5	5q21.2	nudix hydrolase 12	protein-coding	NUDT12	nudix hydrolase 12	O	NAD-capped RNA hydrolase NUDT12|peroxisomal NADH pyrophosphatase NUDT12|NADH pyrophosphatase NUDT12|deNADding enzyme NUDT12|nucleoside diphosphate linked moiety X-type motif 12|nucleoside diphosphate-linked moiety X motif 12|nudix (nucleoside diphosphate linked moiety X)-type motif 12|nudix motif 12	20201205	-
9606	83595	SOX7	-	-	MIM:612202|HGNC:HGNC:18196|Ensembl:ENSG00000171056	8	8p23.1	SRY-box transcription factor 7	protein-coding	SOX7	SRY-box transcription factor 7	O	transcription factor SOX-7|SRY (sex determining region Y)-box 7|SRY-box 7	20201213	-
9606	83596	BCL2L12	-	-	MIM:610837|HGNC:HGNC:13787|Ensembl:ENSG00000126453	19	19q13.33	BCL2 like 12	protein-coding	BCL2L12	BCL2 like 12	O	bcl-2-like protein 12|BCL2-like 12 (proline rich)|Bcl-2 related proline-rich protein	20201124	-
9606	83597	RTP3	-	LTM1|TMEM7|Z3CXXC3	MIM:607181|HGNC:HGNC:15572|Ensembl:ENSG00000163825	3	3p21.31	receptor transporter protein 3	protein-coding	RTP3	receptor transporter protein 3	O	receptor-transporting protein 3|3CxxC-type zinc finger protein 3|receptor (chemosensory) transporter protein 3|transmembrane protein 7|zinc finger, 3CxxC-type 3	20201124	-
9606	83598	LRRC2-AS1	-	LUZP3|LUZP3P|LUZPP1	HGNC:HGNC:15571|Ensembl:ENSG00000268324	3	3p21.31	LRRC2 antisense RNA 1	ncRNA	LRRC2-AS1	LRRC2 antisense RNA 1	O	-	20201124	-
9606	83604	TMEM47	-	BCMP1|TM4SF10|VAB-9	MIM:300698|HGNC:HGNC:18515|Ensembl:ENSG00000147027	X	Xp21.1	transmembrane protein 47	protein-coding	TMEM47	transmembrane protein 47	O	transmembrane protein 47|brain cell membrane protein 1|transmembrane 4 superfamily member 10	20201124	-
9606	83605	CCM2	-	C7orf22|OSM|PP10187	MIM:607929|HGNC:HGNC:21708|Ensembl:ENSG00000136280	7	7p13	CCM2 scaffold protein	protein-coding	CCM2	CCM2 scaffold protein	O	cerebral cavernous malformations 2 protein|CCM2 scaffolding protein|cerebral cavernous malformation 2|malcavernin|osmosensing scaffold for MEKK3	20210123	-
9606	83606	GUCD1	-	C22orf13|LLN4	HGNC:HGNC:14237|Ensembl:ENSG00000138867	22	22q11.23	guanylyl cyclase domain containing 1	protein-coding	GUCD1	guanylyl cyclase domain containing 1	O	protein GUCD1|CG13760 gene product [Drosophila melanogaster] homolog|guanylyl cyclase domain-containing protein 1	20201124	-
9606	83607	AMMECR1L	-	-	HGNC:HGNC:28658|Ensembl:ENSG00000144233	2	2q14.3	AMMECR1 like	protein-coding	AMMECR1L	AMMECR1 like	O	AMMECR1-like protein|AMME chromosomal region gene 1-like	20201124	-
9606	83608	C18orf21	-	HsT3108|PNAS-124|PNAS-131|XTP13	HGNC:HGNC:28802|Ensembl:ENSG00000141428	18	18q12.2	chromosome 18 open reading frame 21	protein-coding	C18orf21	chromosome 18 open reading frame 21	O	UPF0711 protein C18orf21|HBV X-transactivated gene 13 protein|HBV X-transactivated protein 13|HBV XAg-transactivated protein 13	20201124	-
9606	83636	C19orf12	-	MPAN|NBIA3|NBIA4|SPG43	MIM:614297|HGNC:HGNC:25443|Ensembl:ENSG00000131943	19	19q12	chromosome 19 open reading frame 12	protein-coding	C19orf12	chromosome 19 open reading frame 12	O	protein C19orf12|membrane protein-associated neurodegeneration|neurodegeneration with brain iron accumulation 3	20201220	-
9606	83637	ZMIZ2	-	NET27|TRAFIP20|ZIMP7|hZIMP7	MIM:611196|HGNC:HGNC:22229|Ensembl:ENSG00000122515	7	7p13	zinc finger MIZ-type containing 2	protein-coding	ZMIZ2	zinc finger MIZ-type containing 2	O	zinc finger MIZ domain-containing protein 2|PIAS-like protein Zimp7	20201213	-
9606	83638	C11orf68	-	BLES03|P5326	HGNC:HGNC:28801|Ensembl:ENSG00000175573	11	11q13.1	chromosome 11 open reading frame 68	protein-coding	C11orf68	chromosome 11 open reading frame 68	O	UPF0696 protein C11orf68|basophilic leukemia expressed protein BLES03|basophilic leukemia-expressed protein Bles03|protein p5326	20201124	-
9606	83639	TEX101	-	CT131|GTPR867|NYD-SP8|PRO1884|SGRG|SPATA44|TES101RP	MIM:612665|HGNC:HGNC:30722|Ensembl:ENSG00000131126	19	19q13.31	testis expressed 101	protein-coding	TEX101	testis expressed 101	O	testis-expressed protein 101|TES101-reactive protein|cancer/testis antigen 131|cell surface receptor NYD-SP8|scleroderma-associated autoantigen|spermatogenesis associated 44|spermatogenesis-related gene protein|testis expressed sequence 101|testis-expressed sequence 101 protein|testis-specific protein TES101RP	20201213	-
9606	83640	RAMAC	-	C15orf18|FAM103A1|HsT19360|RAM|RAMMET	MIM:614547|HGNC:HGNC:31022|Ensembl:ENSG00000169612	15	15q25.2	RNA guanine-7 methyltransferase activating subunit	protein-coding	RAMAC	RNA guanine-7 methyltransferase activating subunit	O	RNA guanine-N7 methyltransferase activating subunit|RNMT activating mRNA cap methyltransferase subunit|RNMT-activating mini protein|family with sequence similarity 103 member A1|protein FAM103A1	20201213	-
9606	83641	FAM107B	-	C10orf45|HITS	HGNC:HGNC:23726|Ensembl:ENSG00000065809	10	10p13	family with sequence similarity 107 member B	protein-coding	FAM107B	family with sequence similarity 107 member B	O	protein FAM107B|FAM107B/CDNF fusion|heat shock-inducible tumor small protein	20201124	-
9606	83642	SELENOO	-	SELO	MIM:607917|HGNC:HGNC:30395|Ensembl:ENSG00000073169	22	22q13.33	selenoprotein O	protein-coding	SELENOO	selenoprotein O	O	protein adenylyltransferase SelO, mitochondrial	20201213	-
9606	83643	CCDC3	-	-	HGNC:HGNC:23813|Ensembl:ENSG00000151468	10	10p13	coiled-coil domain containing 3	protein-coding	CCDC3	coiled-coil domain containing 3	O	coiled-coil domain-containing protein 3|fat/vessel-derived secretory protein|favine	20201124	-
9606	83647	LINC00529	-	C8orf8	HGNC:HGNC:15544	8	8p23-p22	long intergenic non-protein coding RNA 529	ncRNA	LINC00529	long intergenic non-protein coding RNA 529	O	-	20201124	-
9606	83648	FAM167A	-	C8orf13|D8S265|DIORA-1	MIM:610085|HGNC:HGNC:15549|Ensembl:ENSG00000154319	8	8p23.1	family with sequence similarity 167 member A	protein-coding	FAM167A	family with sequence similarity 167 member A	O	protein FAM167A|disordered autoimmunity 1	20201124	-
9606	83650	SLC35G5	-	AMAC|AMAC1L2	MIM:615199|HGNC:HGNC:15546|Ensembl:ENSG00000177710	8	8p23.1	solute carrier family 35 member G5	protein-coding	SLC35G5	solute carrier family 35 member G5	O	solute carrier family 35 member G5|acyl-malonyl condensing enzyme 1-like 2|acyl-malonyl-condensing enzyme 1-like protein 2|protein AMAC1L2	20201124	-
9606	83655	LINC00208	-	C8orf14|NCRNA00208|VIR35	HGNC:HGNC:15535|Ensembl:ENSG00000170983	8	8p23.1	long intergenic non-protein coding RNA 208	ncRNA	LINC00208	long intergenic non-protein coding RNA 208	O	-	20201124	-
9606	83656	FAM167A-AS1	-	C8orf12	HGNC:HGNC:15548|Ensembl:ENSG00000184608	8	8p23.1	FAM167A antisense RNA 1	ncRNA	FAM167A-AS1	FAM167A antisense RNA 1	O	-	20201124	-
9606	83657	DYNLRB2	-	DNCL2B|DNLC2B|ROBLD2	MIM:607168|HGNC:HGNC:15467|Ensembl:ENSG00000168589	16	16q23.2	dynein light chain roadblock-type 2	protein-coding	DYNLRB2	dynein light chain roadblock-type 2	O	dynein light chain roadblock-type 2|bithoraxoid-like protein|dynein light chain 2B, cytoplasmic|dynein, cytoplasmic, light polypeptide 2B|roadblock domain-containing protein 2|testicular tissue protein Li 53	20201124	-
9606	83658	DYNLRB1	-	BITH|BLP|DNCL2A|DNLC2A|ROBLD1	MIM:607167|HGNC:HGNC:15468|Ensembl:ENSG00000125971	20	20q11.22	dynein light chain roadblock-type 1	protein-coding	DYNLRB1	dynein light chain roadblock-type 1	O	dynein light chain roadblock-type 1|ROBL/LC7-like 1|bithoraxoid-like protein|dynein, cytoplasmic, light polypeptide 2A|dynein-associated protein Km23|roadblock domain-containing protein 1	20210103	-
9606	83659	TEKT1	-	-	MIM:609002|HGNC:HGNC:15534|Ensembl:ENSG00000167858	17	17p13.1	tektin 1	protein-coding	TEKT1	tektin 1	O	tektin-1	20201124	-
9606	83660	TLN2	-	ILWEQ	MIM:607349|HGNC:HGNC:15447|Ensembl:ENSG00000171914	15	15q22.2	talin 2	protein-coding	TLN2	talin 2	O	talin-2	20201124	-
9606	83661	MS4A8	-	4SPAN4|CD20L5|MS4A4|MS4A8B	MIM:606549|HGNC:HGNC:13380|Ensembl:ENSG00000166959	11	11q12.2	membrane spanning 4-domains A8	protein-coding	MS4A8	membrane spanning 4-domains A8	O	membrane-spanning 4-domains subfamily A member 8|four-span transmembrane protein 4|membrane-spanning 4-domains, subfamily A, member 8B	20201124	-
9606	83666	PARP9	-	ARTD9|BAL|BAL1|MGC:7868	MIM:612065|HGNC:HGNC:24118|Ensembl:ENSG00000138496	3	3q21.1	poly(ADP-ribose) polymerase family member 9	protein-coding	PARP9	poly(ADP-ribose) polymerase family member 9	O	protein mono-ADP-ribosyltransferase PARP9|ADP-ribosyltransferase diphtheria toxin-like 9|PARP-9|b aggressive lymphoma protein|poly (ADP-ribose) polymerase 9|poly [ADP-ribose] polymerase 9	20201125	-
9606	83667	SESN2	-	HI95|SES2|SEST2	MIM:607767|HGNC:HGNC:20746|Ensembl:ENSG00000130766	1	1p35.3	sestrin 2	protein-coding	SESN2	sestrin 2	O	sestrin-2|hypoxia induced gene 95|hypoxia-induced	20210110	-
9606	83690	CRISPLD1	-	CRISP-10|CRISP10|LCRISP1	HGNC:HGNC:18206|Ensembl:ENSG00000121005	8	8q21.13	cysteine rich secretory protein LCCL domain containing 1	protein-coding	CRISPLD1	cysteine rich secretory protein LCCL domain containing 1	O	cysteine-rich secretory protein LCCL domain-containing 1|CocoaCrisp|LCCL domain-containing cysteine-rich secretory protein 1|cysteine-rich secretory protein 10|trypsin inhibitor Hl	20201124	-
9606	83692	CD99L2	-	CD99B|MIC2L1	MIM:300846|HGNC:HGNC:18237|Ensembl:ENSG00000102181	X	Xq28	CD99 molecule like 2	protein-coding	CD99L2	CD99 molecule like 2	O	CD99 antigen-like protein 2|MIC2 like 1|MIC2-like protein 1	20201124	-
9606	83693	HSDL1	-	SDR12C3	MIM:619067|HGNC:HGNC:16475|Ensembl:ENSG00000103160	16	16q24.1	hydroxysteroid dehydrogenase like 1	protein-coding	HSDL1	hydroxysteroid dehydrogenase like 1	O	inactive hydroxysteroid dehydrogenase-like protein 1|short chain dehydrogenase/reductase family 12C member 3|steroid dehydrogenase-like protein	20210114	-
9606	83694	RPS6KL1	-	RSKL2	HGNC:HGNC:20222|Ensembl:ENSG00000198208	14	14q24.3	ribosomal protein S6 kinase like 1	protein-coding	RPS6KL1	ribosomal protein S6 kinase like 1	O	ribosomal protein S6 kinase-like 1	20201124	-
9606	83695	RHNO1	-	C12orf32|HKMT1188|RHINO	MIM:614085|HGNC:HGNC:28206|Ensembl:ENSG00000171792	12	12p13.33	RAD9-HUS1-RAD1 interacting nuclear orphan 1	protein-coding	RHNO1	RAD9-HUS1-RAD1 interacting nuclear orphan 1	O	RAD9, HUS1, RAD1-interacting nuclear orphan protein 1|Rad9, Rad1, Hus1 interacting nuclear orphan|rAD9, RAD1, HUS1-interacting nuclear orphan protein	20201124	-
9606	83696	TRAPPC9	-	IBP|IKBKBBP|MRT13|NIBP|T1|TRS120	MIM:611966|HGNC:HGNC:30832|Ensembl:ENSG00000167632	8	8q24.3	trafficking protein particle complex 9	protein-coding	TRAPPC9	trafficking protein particle complex 9	O	trafficking protein particle complex subunit 9|IKK2 binding protein|NIK and IKK-beta binding protein|NIK- and IKBKB-binding protein|TRAPP 120 kDa subunit|tularik gene 1 protein	20210122	-
9606	83697	SLC4A9	-	AE4	MIM:610207|HGNC:HGNC:11035|Ensembl:ENSG00000113073	5	5q31.3	solute carrier family 4 member 9	protein-coding	SLC4A9	solute carrier family 4 member 9	O	anion exchange protein 4|anion exchanger 4|sodium bicarbonate cotransporter 5|solute carrier family 4, sodium bicarbonate cotransporter, member 9	20201124	-
9606	83698	CALN1	-	CABP8	MIM:607176|HGNC:HGNC:13248|Ensembl:ENSG00000183166	7	7q11.22	calneuron 1	protein-coding	CALN1	calneuron 1	O	calcium-binding protein 8|calcium-binding protein CABP8|calneuron I	20210116	-
9606	83699	SH3BGRL2	-	-	MIM:615678|HGNC:HGNC:15567|Ensembl:ENSG00000198478	6	6q14.1	SH3 domain binding glutamate rich protein like 2	protein-coding	SH3BGRL2	SH3 domain binding glutamate rich protein like 2	O	SH3 domain-binding glutamic acid-rich-like protein 2|SH3 domain binding glutamic acid-rich protein like 2|fovea-associated SH3 domain-binding protein	20201124	-
9606	83700	JAM3	-	JAM-2|JAM-3|JAM-C|JAMC	MIM:606871|HGNC:HGNC:15532|Ensembl:ENSG00000166086	11	11q25	junctional adhesion molecule 3	protein-coding	JAM3	junctional adhesion molecule 3	O	junctional adhesion molecule C	20201124	-
9606	83706	FERMT3	-	KIND3|MIG-2|MIG2B|UNC112C|URP2|URP2SF	MIM:607901|HGNC:HGNC:23151|Ensembl:ENSG00000149781	11	11q13.1	fermitin family member 3	protein-coding	FERMT3	fermitin family member 3	O	fermitin family homolog 3|MIG2-like protein|UNC-112 related protein 2|kindlin 3|unc-112-related protein 2	20210123	-
9606	83707	TRPT1	-	-	MIM:610470|HGNC:HGNC:20316|Ensembl:ENSG00000149743	11	11q13.1	tRNA phosphotransferase 1	protein-coding	TRPT1	tRNA phosphotransferase 1	O	tRNA 2'-phosphotransferase 1|tRNA splicing 2' phosphotransferase 1	20201124	-
9606	83714	NRIP2	-	-	HGNC:HGNC:23078|Ensembl:ENSG00000053702	12	12p13.33	nuclear receptor interacting protein 2	protein-coding	NRIP2	nuclear receptor interacting protein 2	O	nuclear receptor-interacting protein 2	20201124	-
9606	83715	ESPN	-	DFNB36|LP2654|USH1M	MIM:606351|HGNC:HGNC:13281|Ensembl:ENSG00000187017	1	1p36.31	espin	protein-coding	ESPN	espin	O	espin|autosomal recessive deafness type 36 protein|ectoplasmic specialization protein	20210123	-
9606	83716	CRISPLD2	-	CRISP11|LCRISP2|LGL1	MIM:612434|HGNC:HGNC:25248|Ensembl:ENSG00000103196	16	16q24.1	cysteine rich secretory protein LCCL domain containing 2	protein-coding	CRISPLD2	cysteine rich secretory protein LCCL domain containing 2	O	cysteine-rich secretory protein LCCL domain-containing 2|CRISP-11|LCCL domain-containing cysteine-rich secretory protein 2|cysteine-rich secretory protein 11|late gestation lung 1|testis secretory sperm-binding protein Li 207a|trypsin inhibitor	20201124	-
9606	83719	YPEL3	-	-	MIM:609724|HGNC:HGNC:18327|Ensembl:ENSG00000090238	16	16p11.2	yippee like 3	protein-coding	YPEL3	yippee like 3	O	protein yippee-like 3	20201124	-
9606	83723	TLCD3B	-	FAM57B|FP1188	MIM:615175|HGNC:HGNC:25295|Ensembl:ENSG00000149926	16	16p11.2	TLC domain containing 3B	protein-coding	TLCD3B	TLC domain containing 3B	O	ceramide synthase|TLC domain 3B|TLC domain ceramide synthase 3B|TLC domain-containing protein 3B|epididymis secretory sperm binding protein|family with sequence similarity 57 member B|protein FAM57B	20201213	-
9606	83729	INHBE	-	-	MIM:612031|HGNC:HGNC:24029|Ensembl:ENSG00000139269	12	12q13.3	inhibin subunit beta E	protein-coding	INHBE	inhibin subunit beta E	O	inhibin beta E chain|activin beta-E chain|inhibin beta E subunit	20201124	-
9606	83732	RIOK1	-	AD034|RIO1|RRP10|bA288G3.1	MIM:617753|HGNC:HGNC:18656|Ensembl:ENSG00000124784	6	6p24.3	RIO kinase 1	protein-coding	RIOK1	RIO kinase 1	O	serine/threonine-protein kinase RIO1	20201206	-
9606	83733	SLC25A18	-	GC2	MIM:609303|HGNC:HGNC:10988|Ensembl:ENSG00000182902	22	22q11.21	solute carrier family 25 member 18	protein-coding	SLC25A18	solute carrier family 25 member 18	O	mitochondrial glutamate carrier 2|glutamate/H(+) symporter 2|solute carrier family 25 (glutamate carrier), member 18|solute carrier family 25 (mitochondrial carrier), member 18	20201213	-
9606	83734	ATG10	-	APG10|APG10L|pp12616	MIM:610800|HGNC:HGNC:20315|Ensembl:ENSG00000152348	5	5q14.1-q14.2	autophagy related 10	protein-coding	ATG10	autophagy related 10	O	ubiquitin-like-conjugating enzyme ATG10|APG10 autophagy 10-like|ATG10 autophagy related 10 homolog|autophagy-related protein 10	20201213	-
9606	83737	ITCH	-	ADMFD|AIF4|AIP4|NAPP1	MIM:606409|HGNC:HGNC:13890|Ensembl:ENSG00000078747	20	20q11.22	itchy E3 ubiquitin protein ligase	protein-coding	ITCH	itchy E3 ubiquitin protein ligase	O	E3 ubiquitin-protein ligase Itchy homolog|HECT-type E3 ubiquitin transferase Itchy homolog|NFE2-associated polypeptide 1|atrophin-1 interacting protein 4|itchy E3 ubiquitin protein ligase homolog	20201213	-
9606	83740	H2AB3	-	H2AB2|H2ABBD|H2AFB|H2AFB3	MIM:300445|HGNC:HGNC:14455|Ensembl:ENSG00000277745	X	Xq28	H2A.B variant histone 3	protein-coding	H2AB3	H2A.B variant histone 3	O	histone H2A-Bbd type 2/3|H2A Barr body-deficient|H2A histone family member B3|H2A.Bbd|histone variant H2A, Barr-body deficient	20201213	-
9606	83741	TFAP2D	-	TFAP2BL1	MIM:610161|HGNC:HGNC:15581|Ensembl:ENSG00000008197	6	6p12.3	transcription factor AP-2 delta	protein-coding	TFAP2D	transcription factor AP-2 delta	O	transcription factor AP-2-delta|AP-2 like|AP2-delta|activating enhancer binding protein 2 beta-like 1|activating enhancer-binding protein 2-delta|transcription factor AP-2 beta (activating enhancer-binding protein 2 beta)-like 1|transcription factor AP-2 delta (activating enhancer binding protein 2 delta)|transcription factor AP-2-beta-like 1	20201124	-
9606	83742	MARVELD1	-	GB14|MARVD1|MRVLDC1|bA548K23.8	MIM:616970|HGNC:HGNC:28674|Ensembl:ENSG00000155254	10	10q24.2	MARVEL domain containing 1	protein-coding	MARVELD1	MARVEL domain containing 1	O	MARVEL domain-containing protein 1|MARVEL (membrane-associating) domain containing 1|occludin|putative MARVEL domain-containing protein 1	20201124	-
9606	83743	GRWD1	-	CDW4|GRWD|RRB1|WDR28	MIM:610597|HGNC:HGNC:21270|Ensembl:ENSG00000105447	19	19q13.33	glutamate rich WD repeat containing 1	protein-coding	GRWD1	glutamate rich WD repeat containing 1	O	glutamate-rich WD repeat-containing protein 1|CUL4- and DDB1-associated WDR protein 4|WD repeat domain 28|glutamate rich WD repeat protein GRWD|regulator of ribosome biogenesis 1 homolog	20210103	-
9606	83744	ZNF484	-	BA526D8.4	HGNC:HGNC:23385|Ensembl:ENSG00000127081	9	9q22.31	zinc finger protein 484	protein-coding	ZNF484	zinc finger protein 484	O	zinc finger protein 484|KRAB box containing C2H2 type zinc finger bA526D8.4	20201124	-
9606	83746	L3MBTL2	-	H-l(3)mbt-l|L3MBT	MIM:611865|HGNC:HGNC:18594|Ensembl:ENSG00000100395	22	22q13.2	L3MBTL histone methyl-lysine binding protein 2	protein-coding	L3MBTL2	L3MBTL histone methyl-lysine binding protein 2	O	lethal(3)malignant brain tumor-like protein 2|H-l(3)mbt-like protein 2|L(3)mbt-like protein 2|L3MBTL2, polycomb repressive complex 1 subunit|l(3)mbt-like 2	20201124	-
9606	83752	LONP2	-	LONP|LONPL|PLON|PSLON	MIM:617774|HGNC:HGNC:20598|Ensembl:ENSG00000102910	16	16q12.1	lon peptidase 2, peroxisomal	protein-coding	LONP2	lon peptidase 2, peroxisomal	O	lon protease homolog 2, peroxisomal|lon protease 2|lon protease-like protein 2|peroxisomal LON protease like|peroxisomal Lon protease homolog 2	20201124	-
9606	83755	KRTAP4-12	-	KAP4.12|KRTAP4.12	HGNC:HGNC:16776|Ensembl:ENSG00000213416	17	17q21.2	keratin associated protein 4-12	protein-coding	KRTAP4-12	keratin associated protein 4-12	O	keratin-associated protein 4-12|keratin-associated protein 4.12|ultrahigh sulfur keratin-associated protein 4.12	20201124	-
9606	83756	TAS1R3	-	T1R3	MIM:605865|HGNC:HGNC:15661|Ensembl:ENSG00000169962	1	1p36.33	taste 1 receptor member 3	protein-coding	TAS1R3	taste 1 receptor member 3	O	taste receptor type 1 member 3|sweet taste receptor T1R3|taste receptor, type 1, member 3	20201124	-
9606	83757	CYP2G2P	-	CYP2G2|CYP2GP2	HGNC:HGNC:15653|Ensembl:ENSG00000268101	19	19q13.2	cytochrome P450 family 2 subfamily G member 2, pseudogene	pseudo	CYP2G2P	cytochrome P450 family 2 subfamily G member 2, pseudogene	O	cytochrome P450, family 2, subfamily G, polypeptide 2 pseudogene|cytochrome P450, subfamily IIG, polypeptide 2	20201124	-
9606	83758	RBP5	-	CRBP-III|CRBP3|CRBPIII|HRBPiso	MIM:611866|HGNC:HGNC:15847|Ensembl:ENSG00000139194	12	12p13.31	retinol binding protein 5	protein-coding	RBP5	retinol binding protein 5	O	retinol-binding protein 5|cellular retinol-binding protein III|putative cellular retinol-binding protein CRBP III|retinol binding protein 5, cellular	20201124	-
9606	83759	RBM4B	-	RBM30|RBM4L|ZCCHC15|ZCCHC21B|ZCRB3B	HGNC:HGNC:28842|Ensembl:ENSG00000173914	11	11q13.2	RNA binding motif protein 4B	protein-coding	RBM4B	RNA binding motif protein 4B	O	RNA-binding protein 4B|RNA-binding motif protein 30|zinc finger CCHC-type and RNA binding motif 3B	20210103	-
9606	83786	FRMD8	-	FKSG44|iTAP	MIM:618337|HGNC:HGNC:25462|Ensembl:ENSG00000126391	11	11q13.1	FERM domain containing 8	protein-coding	FRMD8	FERM domain containing 8	O	FERM domain-containing protein 8|band4.1 inhibitor LRP interactor|bili|iRhom Tail-Associated Protein	20201213	-
9606	83787	ARMC10	-	PNAS-112|PNAS112|PSEC0198|SVH	MIM:611864|HGNC:HGNC:21706|Ensembl:ENSG00000170632	7	7q22.1	armadillo repeat containing 10	protein-coding	ARMC10	armadillo repeat containing 10	O	armadillo repeat-containing protein 10|specific splicing variant involved in hepatocarcinogenesis|splicing variant involved in hepatocarcinogenesis protein	20201124	-
9606	83795	KCNK16	-	K2p16.1|TALK-1|TALK1	MIM:607369|HGNC:HGNC:14464|Ensembl:ENSG00000095981	6	6p21.2	potassium two pore domain channel subfamily K member 16	protein-coding	KCNK16	potassium two pore domain channel subfamily K member 16	O	potassium channel subfamily K member 16|2P domain potassium channel Talk-1|TWIK-related alkaline pH-activated K(+) channel 1|pancreatic potassium channel Talk-1|potassium channel, subfamily K, member 16|potassium channel, two pore domain subfamily K, member 16	20201124	-
9606	83844	USP26	-	-	MIM:300309|HGNC:HGNC:13485|Ensembl:ENSG00000134588	X	Xq26.2	ubiquitin specific peptidase 26	protein-coding	USP26	ubiquitin specific peptidase 26	O	ubiquitin carboxyl-terminal hydrolase 26|deubiquitinating enzyme 26|ubiquitin specific protease 26|ubiquitin thioesterase 26|ubiquitin thiolesterase 26|ubiquitin-specific processing protease 26	20210107	-
9606	83849	SYT15	-	CHR10SYT|sytXV	MIM:608081|HGNC:HGNC:17167|Ensembl:ENSG00000204176	10	10q11.22	synaptotagmin 15	protein-coding	SYT15	synaptotagmin 15	O	synaptotagmin-15|chr10 synaptotagmin|synaptotagmin XV|synaptotagmin XV-a	20201124	-
9606	83850	ESYT3	-	CHR3SYT|E-Syt3|FAM62C	MIM:616692|HGNC:HGNC:24295|Ensembl:ENSG00000158220	3	3q22.3	extended synaptotagmin 3	protein-coding	ESYT3	extended synaptotagmin 3	O	extended synaptotagmin-3|chr3 synaptotagmin|extended synaptotagmin protein 3|family with sequence similarity 62 (C2 domain containing), member C	20201124	-
9606	83851	SYT16	-	CHR14SYT|SYT14L|Strep14|syt14r	MIM:610950|HGNC:HGNC:23142|Ensembl:ENSG00000139973	14	14q23.2	synaptotagmin 16	protein-coding	SYT16	synaptotagmin 16	O	synaptotagmin-16|chr14 synaptotagmin|synaptotagmin 14-like protein|synaptotagmin XIV-related protein|synaptotagmin XVI	20210103	-
9606	83852	SETDB2	-	C13orf4|CLLD8|CLLL8|KMT1F	MIM:607865|HGNC:HGNC:20263|Ensembl:ENSG00000136169	13	13q14.2	SET domain bifurcated histone lysine methyltransferase 2	protein-coding	SETDB2	SET domain bifurcated histone lysine methyltransferase 2	O	histone-lysine N-methyltransferase SETDB2|SET domain bifurcated 2|chronic lymphocytic leukemia deletion region gene 8 protein|lysine N-methyltransferase 1F	20201124	-
9606	83853	ROPN1L	-	ASP|RSPH11	MIM:611756|HGNC:HGNC:24060|Ensembl:ENSG00000145491	5	5p15.2	rhophilin associated tail protein 1 like	protein-coding	ROPN1L	rhophilin associated tail protein 1 like	O	ropporin-1-like protein|AKAP-associated sperm protein|ROPN1-like protein|radial spoke head 11 homolog	20201124	-
9606	83854	ANGPTL6	-	AGF|ARP5	MIM:609336|HGNC:HGNC:23140|Ensembl:ENSG00000130812	19	19p13.2	angiopoietin like 6	protein-coding	ANGPTL6	angiopoietin like 6	O	angiopoietin-related protein 6|angiopoietin-like protein 6|angiopoietin-related growth factor|angiopoietin-related protein 5	20201213	-
9606	83855	KLF16	-	BTEB4|DRRF|NSLP2	MIM:606139|HGNC:HGNC:16857|Ensembl:ENSG00000129911	19	19p13.3	Kruppel like factor 16	protein-coding	KLF16	Kruppel like factor 16	O	Krueppel-like factor 16|BTE-binding protein 4|basic transcription element binding protein 4|dopamine receptor regulating factor|novel Sp1-like zinc finger transcription factor 2|transcription factor BTEB4|transcription factor NSLP2|unknown transcript	20201213	-
9606	83856	FSD1L	-	CCDC10|CSDUFD1|FSD1CL|FSD1NL|MIR1	MIM:609829|HGNC:HGNC:13753|Ensembl:ENSG00000106701	9	9q31.2	fibronectin type III and SPRY domain containing 1 like	protein-coding	FSD1L	fibronectin type III and SPRY domain containing 1 like	O	FSD1-like protein|FSD1 C-terminal like|FSD1 N-terminal like|coiled-coil domain containing 10|cystatin and DUF19 domain containing 1	20201124	-
9606	83857	TMTC1	-	ARG99|OLF|TMTC1A	MIM:615855|HGNC:HGNC:24099|Ensembl:ENSG00000133687	12	12p11.22	transmembrane O-mannosyltransferase targeting cadherins 1	protein-coding	TMTC1	transmembrane O-mannosyltransferase targeting cadherins 1	O	protein O-mannosyl-transferase TMTC1|transmembrane and tetratricopeptide repeat containing 1|transmembrane and tetratricopeptide repeat containing 1A	20201124	-
9606	83858	ATAD3B	-	AAA-TOB3|TOB3	MIM:612317|HGNC:HGNC:24007|Ensembl:ENSG00000160072	1	1p36.33	ATPase family AAA domain containing 3B	protein-coding	ATAD3B	ATPase family AAA domain containing 3B	O	ATPase family AAA domain-containing protein 3B|AAA-ATPase TOB3	20210103	-
9606	83860	TAF3	-	TAF140|TAFII-140|TAFII140	MIM:606576|HGNC:HGNC:17303|Ensembl:ENSG00000165632	10	10p14	TATA-box binding protein associated factor 3	protein-coding	TAF3	TATA-box binding protein associated factor 3	O	transcription initiation factor TFIID subunit 3|140 kDa TATA box-binding protein-associated factor|RNA polymerase II transcription factor TAFII140|TAF(II)140|TAF3 RNA polymerase II, TATA box binding protein (TBP)-associated factor, 140kDa|TBP-associated factor 3|transcription initiation factor TFIID 140 kDa subunit	20201124	-
9606	83861	RSPH3	-	CILD32|RSHL2|RSP3|dJ111C20.1	MIM:615876|HGNC:HGNC:21054|Ensembl:ENSG00000130363	6	6q25.3	radial spoke head 3	protein-coding	RSPH3	radial spoke head 3	O	radial spoke head protein 3 homolog|A-kinase anchor protein RSPH3|radial spoke 3 homolog|radial spoke head 3 homolog|radial spoke head-like protein 2	20210118	-
9606	83862	TMEM120A	-	NET29|TMPIT	MIM:616550|HGNC:HGNC:21697|Ensembl:ENSG00000189077	7	7q11.23	transmembrane protein 120A	protein-coding	TMEM120A	transmembrane protein 120A	O	ion channel TACAN|transmembrane protein induced by tumor necrosis factor alpha	20210103	-
9606	83863	TTTY5	-	LINC00126|NCRNA00126|TTY5	MIM:400038|HGNC:HGNC:16482|Ensembl:ENSG00000215560	Y	Yq11.223	testis-specific transcript, Y-linked 5	ncRNA	TTTY5	testis-specific transcript, Y-linked 5	O	long intergenic non-protein coding RNA 126|testis-specific transcript, Y-linked 5 (non-protein coding)|transcript Y 5	20201124	-
9606	83864	TTTY9A	-	NCRNA00131|TTTY9|TTY9	HGNC:HGNC:18490|Ensembl:ENSG00000242153	Y	Yq11.222	testis-specific transcript, Y-linked 9A	ncRNA	TTTY9A	testis-specific transcript, Y-linked 9A	O	testis transcript Y 9|testis-specific transcript, Y-linked 9A (non-protein coding)	20201124	-
9606	83866	TTTY11	-	NCRNA00134|TTY11	HGNC:HGNC:18492|Ensembl:ENSG00000180910	Y	Yp11.2	testis-specific transcript, Y-linked 11	ncRNA	TTTY11	testis-specific transcript, Y-linked 11	O	testis transcript Y 11|testis-specific transcript, Y-linked 11 (non-protein coding)|transcript Y 11	20201124	-
9606	83867	TTTY12	-	NCRNA00135|TTY11|TTY12	HGNC:HGNC:18493|Ensembl:ENSG00000237048	Y	Yp11.2	testis-specific transcript, Y-linked 12	ncRNA	TTTY12	testis-specific transcript, Y-linked 12	O	testis transcript Y 12|testis-specific transcript, Y-linked 12 (non-protein coding)|transcript Y 12	20201124	-
9606	83868	TTTY13	-	NCRNA00136|TTY13	HGNC:HGNC:18494|Ensembl:ENSG00000184991	Y	Yq11.223	testis-specific transcript, Y-linked 13	ncRNA	TTTY13	testis-specific transcript, Y-linked 13	O	testis transcript Y 13|testis-specific transcript, Y-linked 13 (non-protein coding)|transcript Y 13	20201124	-
9606	83869	TTTY14	-	CYorf14|NCRNA00137|NCRNA00185|PRO2834|TTY14	HGNC:HGNC:18495|Ensembl:ENSG00000176728	Y	Yq11.222	testis-specific transcript, Y-linked 14	ncRNA	TTTY14	testis-specific transcript, Y-linked 14	O	testis-specific transcript, Y-linked 14 (non-protein coding)	20201124	-
9606	83871	RAB34	-	NARR|RAB39|RAH	MIM:610917|HGNC:HGNC:16519|Ensembl:ENSG00000109113	17	17q11.2	RAB34, member RAS oncogene family	protein-coding	RAB34	RAB34, member RAS oncogene family	O	ras-related protein Rab-34|nine amino-acid residue-repeats|ras-related protein Rab-39|ras-related protein Rah	20210103	-
9606	83872	HMCN1	-	ARMD1|FBLN6|FIBL-6|FIBL6	MIM:608548|HGNC:HGNC:19194|Ensembl:ENSG00000143341	1	1q25.3-q31.1	hemicentin 1	protein-coding	HMCN1	hemicentin 1	O	hemicentin-1|LOC100507250/HMCN1 fusion|fibulin-6	20201124	-
9606	83873	GPR61	-	BALGR|GPCR3	MIM:606916|HGNC:HGNC:13300|Ensembl:ENSG00000156097	1	1p13.3	G protein-coupled receptor 61	protein-coding	GPR61	G protein-coupled receptor 61	O	G-protein coupled receptor 61|biogenic amine receptor-like G-protein coupled receptor|biogenic amine receptor-like GPCR|probable G-protein coupled receptor 61	20201213	-
9606	83874	TBC1D10A	-	EPI64|TBC1D10|dJ130H16.1|dJ130H16.2	MIM:610020|HGNC:HGNC:23609|Ensembl:ENSG00000099992	22	22q12.2	TBC1 domain family member 10A	protein-coding	TBC1D10A	TBC1 domain family member 10A	O	TBC1 domain family member 10A|EBP50-PDX interactor of 64 kDa|EBP50-PDZ interactor of 64 kD|rab27A-GAP-alpha	20201213	-
9606	83875	BCO2	-	B-DIOX-II|BCDO2	MIM:611740|HGNC:HGNC:18503|Ensembl:ENSG00000197580	11	11q23.1	beta-carotene oxygenase 2	protein-coding	BCO2	beta-carotene oxygenase 2	O	beta,beta-carotene 9',10'-oxygenase|b,b-carotene-9',10'-dioxygenase|beta,beta-carotene 9',10'-dioxygenase variant 1|beta,beta-carotene 9',10'-dioxygenase variant 2|beta,beta-carotene 9',10'-dioxygenase variant 3|beta-carotene 9',10' oxygenase|beta-carotene dioxygenase 2|carotenoid-9',10'-cleaving dioxygenase	20210114	-
9606	83876	MRO	-	B29|C18orf3	MIM:608080|HGNC:HGNC:24121|Ensembl:ENSG00000134042	18	18q21.2	maestro	protein-coding	MRO	maestro	O	protein maestro|beside the Ma29 deletion|male-specific transcription in the developing reproductive organs	20201124	-
9606	83877	TM2D2	-	BLP1	MIM:610081|HGNC:HGNC:24127|Ensembl:ENSG00000169490	8	8p11.22	TM2 domain containing 2	protein-coding	TM2D2	TM2 domain containing 2	O	TM2 domain-containing protein 2|BBP-like protein 1|beta-amyloid-binding protein-like protein 1	20201124	-
9606	83878	USHBP1	-	AIEBP|MCC2	MIM:611810|HGNC:HGNC:24058|Ensembl:ENSG00000130307	19	19p13.11	USH1 protein network component harmonin binding protein 1	protein-coding	USHBP1	USH1 protein network component harmonin binding protein 1	O	Usher syndrome type-1C protein-binding protein 1|AIE-75-binding protein|USH1C-binding protein 1|Usher syndrome 1C binding protein 1|mutated in colon cancer protein 2	20201124	-
9606	83879	CDCA7	-	ICF3|JPO1	MIM:609937|HGNC:HGNC:14628|Ensembl:ENSG00000144354	2	2q31.1	cell division cycle associated 7	protein-coding	CDCA7	cell division cycle associated 7	O	cell division cycle-associated protein 7|c-Myc target JPO1	20201124	-
9606	83880	EIF3FP2	-	IFP38	HGNC:HGNC:28863|Ensembl:ENSG00000279081	13	13q11	eukaryotic translation initiation factor 3 subunit F pseudogene 2	pseudo	EIF3FP2	eukaryotic translation initiation factor 3 subunit F pseudogene 2	O	eukaryotic translation initiation factor 3, subunit 5 epsilon pseudogene	20201124	-
9606	83881	MIXL1	-	MILD1|MIX|MIXL	MIM:609852|HGNC:HGNC:13363|Ensembl:ENSG00000185155	1	1q42.12	Mix paired-like homeobox	protein-coding	MIXL1	Mix paired-like homeobox	O	homeobox protein MIXL1|MIX1 homeobox-like protein 1|Mix-like homeobox protein 1|homeodomain protein MIX|mix.1 homeobox-like protein	20201213	-
9606	83882	TSPAN10	-	OCSP	HGNC:HGNC:29942|Ensembl:ENSG00000182612	17	17q25.3	tetraspanin 10	protein-coding	TSPAN10	tetraspanin 10	O	tetraspanin-10|oculospanin|tspan-10	20201124	-
9606	83884	SLC25A2	-	ORC2|ORNT2	MIM:608157|HGNC:HGNC:22921|Ensembl:ENSG00000120329	5	5q31.3	solute carrier family 25 member 2	protein-coding	SLC25A2	solute carrier family 25 member 2	O	mitochondrial ornithine transporter 2|solute carrier family 25 (mitochondrial carrier; ornithine transporter) member 2	20201124	-
9606	83886	PRSS27	-	CAPH2|MPN	MIM:608018|HGNC:HGNC:15475|Ensembl:ENSG00000172382	16	16p13.3	serine protease 27	protein-coding	PRSS27	serine protease 27	O	serine protease 27|channel-activating protease 2|marapsin|pancreasin|protease, serine 27	20201213	-
9606	83887	TTLL2	-	C6orf104|NYD-TSPG|dJ366N23.3	HGNC:HGNC:21211|Ensembl:ENSG00000120440	6	6q27	tubulin tyrosine ligase like 2	protein-coding	TTLL2	tubulin tyrosine ligase like 2	O	probable tubulin polyglutamylase TTLL2|testis-specific protein NYD-TSPG|tubulin tyrosine ligase-like family, member 2|tubulin--tyrosine ligase-like protein 2	20201213	-
9606	83888	FGFBP2	-	HBP17RP|KSP37	MIM:607713|HGNC:HGNC:29451|Ensembl:ENSG00000137441	4	4p15.32	fibroblast growth factor binding protein 2	protein-coding	FGFBP2	fibroblast growth factor binding protein 2	O	fibroblast growth factor-binding protein 2|37 kDa killer-specific secretory protein|FGF-BP2|FGF-binding protein 2|FGFBP-2|HBp17-RP|HBp17-related protein|killer-specific secretory protein of 37 kDa	20201124	-
9606	83889	WDR87	-	NYD-SP11	HGNC:HGNC:29934|Ensembl:ENSG00000171804	19	19q13.13	WD repeat domain 87	protein-coding	WDR87	WD repeat domain 87	O	WD repeat-containing protein 87|testis development protein NYD-SP11	20201124	-
9606	83890	SPATA9	-	NYD-SP16	MIM:608039|HGNC:HGNC:22988|Ensembl:ENSG00000145757	5	5q15	spermatogenesis associated 9	protein-coding	SPATA9	spermatogenesis associated 9	O	spermatogenesis-associated protein 9|CTD-2154I11.2|testicular tissue protein Li 179|testis development protein NYD-SP16	20201124	-
9606	83891	SNX25	-	MSTP043|SBBI31	HGNC:HGNC:21883|Ensembl:ENSG00000109762	4	4q35.1	sorting nexin 25	protein-coding	SNX25	sorting nexin 25	O	sorting nexin-25	20201213	-
9606	83892	KCTD10	-	BTBD28|MSTP028|ULRO61|hBACURD3	MIM:613421|HGNC:HGNC:23236|Ensembl:ENSG00000110906	12	12q24.11	potassium channel tetramerization domain containing 10	protein-coding	KCTD10	potassium channel tetramerization domain containing 10	O	BTB/POZ domain-containing adapter for CUL3-mediated RhoA degradation protein 3|BTB/POZ domain-containing protein KCTD10|potassium channel tetramerisation domain containing 10|potassium channel tetramerization domain-containing protein 10	20201213	-
9606	83893	SPATA16	-	NYD-SP12|SPGF6	MIM:609856|HGNC:HGNC:29935|Ensembl:ENSG00000144962	3	3q26.31	spermatogenesis associated 16	protein-coding	SPATA16	spermatogenesis associated 16	O	spermatogenesis-associated protein 16|testicular tissue protein Li 185|testis development protein NYD-SP12|testis-specific Golgi protein	20201205	-
9606	83894	TTC29	-	NYD-SP14|SPGF42|TBPP2A	MIM:618735|HGNC:HGNC:29936|Ensembl:ENSG00000137473	4	4q31.22	tetratricopeptide repeat domain 29	protein-coding	TTC29	tetratricopeptide repeat domain 29	O	tetratricopeptide repeat protein 29|TPR repeat protein 29|testicular secretory protein Li 62|testis development protein NYD-SP14	20210123	-
9606	83895	KRTAP1-5	-	KAP1.5|KRTAP1.5	MIM:608822|HGNC:HGNC:16777|Ensembl:ENSG00000221852	17	17q21.2	keratin associated protein 1-5	protein-coding	KRTAP1-5	keratin associated protein 1-5	O	keratin-associated protein 1-5|high sulfur keratin-associated protein 1.5|keratin associated protein 1.5	20201124	-
9606	83896	KRTAP3-1	-	KAP3.1|KRTAP3.1	HGNC:HGNC:16778|Ensembl:ENSG00000212901	17	17q21.2	keratin associated protein 3-1	protein-coding	KRTAP3-1	keratin associated protein 3-1	O	keratin-associated protein 3-1|high sulfur keratin-associated protein 3.1|keratin-associated protein 3.1	20201124	-
9606	83897	KRTAP3-2	-	KAP3.2|KRTAP3.2	HGNC:HGNC:16779|Ensembl:ENSG00000212900	17	17q21.2	keratin associated protein 3-2	protein-coding	KRTAP3-2	keratin associated protein 3-2	O	keratin-associated protein 3-2|high sulfur keratin-associated protein 3.2|keratin associated protein 3.2	20201124	-
9606	83899	KRTAP9-2	-	KAP9.2|KRTAP9.2	HGNC:HGNC:16926|Ensembl:ENSG00000239886	17	17q21.2	keratin associated protein 9-2	protein-coding	KRTAP9-2	keratin associated protein 9-2	O	keratin-associated protein 9-2|ultrahigh sulfur keratin-associated protein 9.2	20201124	-
9606	83900	KRTAP9-3	-	KAP9.3|KRTAP9.3	HGNC:HGNC:16927|Ensembl:ENSG00000204873	17	17q21.2	keratin associated protein 9-3	protein-coding	KRTAP9-3	keratin associated protein 9-3	O	keratin-associated protein 9-3|keratin associated protein 9.3|ultrahigh sulfur keratin-associated protein 9.3	20201124	-
9606	83901	KRTAP9-8	-	KAP9.8|KRTAP9.8	HGNC:HGNC:17231|Ensembl:ENSG00000187272	17	17q21.2	keratin associated protein 9-8	protein-coding	KRTAP9-8	keratin associated protein 9-8	O	keratin-associated protein 9-8|ultrahigh sulfur keratin-associated protein 9.8	20201124	-
9606	83902	KRTAP17-1	-	KAP17.1|KRTAP16.1|KRTAP17.1	HGNC:HGNC:18917|Ensembl:ENSG00000186860	17	17q21.2	keratin associated protein 17-1	protein-coding	KRTAP17-1	keratin associated protein 17-1	O	keratin-associated protein 17-1|keratin associated protein 16.1	20201124	-
9606	83903	HASPIN	-	GSG2	MIM:609240|HGNC:HGNC:19682|Ensembl:ENSG00000177602	17	17p13.2	histone H3 associated protein kinase	protein-coding	HASPIN	histone H3 associated protein kinase	O	serine/threonine-protein kinase haspin|H-haspin|germ cell associated 2, haspin|germ cell-specific gene 2 protein|haploid germ cell-specific nuclear protein kinase	20201213	-
9606	83930	STARD3NL	-	MENTHO	MIM:611759|HGNC:HGNC:19169|Ensembl:ENSG00000010270	7	7p14.1	STARD3 N-terminal like	protein-coding	STARD3NL	STARD3 N-terminal like	O	STARD3 N-terminal-like protein|MLN64 N-terminal domain homolog	20201124	-
9606	83931	STK40	-	SHIK|SgK495	MIM:609437|HGNC:HGNC:21373|Ensembl:ENSG00000196182	1	1p34.3	serine/threonine kinase 40	protein-coding	STK40	serine/threonine kinase 40	O	serine/threonine-protein kinase 40|SINK-homologous serine/threonine-protein kinase|Ser/Thr-like kinase|sugen kinase 495	20201124	-
9606	83932	SPRTN	-	C1orf124|DVC1|PRO4323|spartan	MIM:616086|HGNC:HGNC:25356|Ensembl:ENSG00000010072	1	1q42.2	SprT-like N-terminal domain	protein-coding	SPRTN	SprT-like N-terminal domain	O	DNA-dependent metalloprotease SPRTN|sprT-like domain-containing protein Spartan|DNA damage protein targeting VCP|DNA damage-targeting VCP (p97) adaptor|zinc finger RAD18 domain-containing protein	20201205	-
9606	83933	HDAC10	-	HD10	MIM:608544|HGNC:HGNC:18128|Ensembl:ENSG00000100429	22	22q13.33	histone deacetylase 10	protein-coding	HDAC10	histone deacetylase 10	O	polyamine deacetylase HDAC10	20201124	-
9606	83937	RASSF4	-	AD037	MIM:610559|HGNC:HGNC:20793|Ensembl:ENSG00000107551	10	10q11.21	Ras association domain family member 4	protein-coding	RASSF4	Ras association domain family member 4	O	ras association domain-containing protein 4|Ras association (RalGDS/AF-6) domain family 4|Ras association (RalGDS/AF-6) domain family member 4|Ras association domain family 4|tumor suppressor RASSF4	20201213	-
9606	83938	LRMDA	-	C10orf11|CDA017	MIM:614537|HGNC:HGNC:23405|Ensembl:ENSG00000148655	10	10q22.2-q22.3	leucine rich melanocyte differentiation associated	protein-coding	LRMDA	leucine rich melanocyte differentiation associated	O	leucine-rich melanocyte differentiation-associated protein|leucine-rich repeat-containing protein C10orf11	20201124	-
9606	83939	EIF2A	-	CDA02|EIF-2A|MST089|MSTP004|MSTP089	MIM:609234|HGNC:HGNC:3254|Ensembl:ENSG00000144895	3	3q25.1	eukaryotic translation initiation factor 2A	protein-coding	EIF2A	eukaryotic translation initiation factor 2A	O	eukaryotic translation initiation factor 2A|65 kDa eukaryotic translation initiation factor 2A|eukaryotic translation initiation factor 2A, 65kDa	20201206	-
9606	83940	TATDN1	-	CDA11	HGNC:HGNC:24220|Ensembl:ENSG00000147687	8	8q24.13	TatD DNase domain containing 1	protein-coding	TATDN1	TatD DNase domain containing 1	O	putative deoxyribonuclease TATDN1|hepatocarcinoma high expression protein	20201128	-
9606	83941	TM2D1	-	BBP	MIM:610080|HGNC:HGNC:24142|Ensembl:ENSG00000162604	1	1p31.3	TM2 domain containing 1	protein-coding	TM2D1	TM2 domain containing 1	O	TM2 domain-containing protein 1|Beta-amyloid peptide binding protein|amyloid-beta-binding protein|beta-amyloid-binding protein|hBBP	20201213	-
9606	83942	TSSK1B	-	FKSG81|SPOGA4|STK22D|TSK1|TSSK1	MIM:610709|HGNC:HGNC:14968|Ensembl:ENSG00000212122	5	5q22.2	testis specific serine kinase 1B	protein-coding	TSSK1B	testis specific serine kinase 1B	O	testis-specific serine/threonine-protein kinase 1|TSK-1|TSSK-1|serine/threonine kinase 22D (spermiogenesis associated)|serine/threonine kinase FKSG81|serine/threonine-protein kinase 22A|spermiogenesis associated 4|testis tissue sperm-binding protein Li 55e|testis-specific kinase 1|testis-specific serine kinase 1	20201213	-
9606	83943	IMMP2L	-	IMMP2L-IT1|IMP2|IMP2-LIKE	MIM:605977|HGNC:HGNC:14598|Ensembl:ENSG00000184903	7	7q31.1	inner mitochondrial membrane peptidase subunit 2	protein-coding	IMMP2L	inner mitochondrial membrane peptidase subunit 2	O	mitochondrial inner membrane protease subunit 2|IMP2 inner mitochondrial membrane peptidase-like|IMP2 inner mitochondrial membrane protease-like|inner mitochondrial membrane peptidase 2 like	20201219	-
9606	83953	FCAMR	-	CD351|FCA/MR|FKSG87	MIM:605484|HGNC:HGNC:24692|Ensembl:ENSG00000162897	1	1q32.1	Fc fragment of IgA and IgM receptor	protein-coding	FCAMR	Fc fragment of IgA and IgM receptor	O	high affinity immunoglobulin alpha and immunoglobulin mu Fc receptor|Fc alpha/mu receptor|Fc receptor, IgA, IgM, high affinity|immunity related factor|receptor for Fc fragment of IgA and IgM	20201124	-
9606	83955	NACA4P	-	FKSG17|NACAP1	HGNC:HGNC:24688|Ensembl:ENSG00000228224	8	8q22.3	NACA family member 4, pseudogene	pseudo	NACA4P	NACA family member 4, pseudogene	O	NACA pseudogene 1|nascent polypeptide associated complex alpha subunit pseudogene 1|nascent-polypeptide-associated complex alpha polypeptide pseudogene 1	20201124	-
9606	83956	RACGAP1P1	-	FKSG42|RACGAP1P	HGNC:HGNC:24689	12	12q12	Rac GTPase activating protein 1 pseudogene 1	pseudo	RACGAP1P1	Rac GTPase activating protein 1 pseudogene 1	O	-	20201124	-
9606	83957	FRMD8P1	-	-	HGNC:HGNC:24690|Ensembl:ENSG00000227942	X	Xq12	FERM domain containing 8 pseudogene 1	pseudo	FRMD8P1	FERM domain containing 8 pseudogene 1	O	FERM domain-containing protein 8 pseudogene|FKSG43|Putative FERM domain-containing protein FRMD8P1	20201124	-
9606	83959	SLC4A11	-	BTR1|CDPD1|CHED|CHED2|NABC1|dJ794I6.2	MIM:610206|HGNC:HGNC:16438|Ensembl:ENSG00000088836	20	20p13	solute carrier family 4 member 11	protein-coding	SLC4A11	solute carrier family 4 member 11	O	sodium bicarbonate transporter-like protein 11|bicarbonate transporter related protein 1|sodium-coupled borate cotransporter 1|solute carrier family 4, sodium bicarbonate transporter-like, member 11|solute carrier family 4, sodium borate transporter, member 11	20201227	-
9606	83982	IFI27L2	-	FAM14A|ISG12B|TLH29	MIM:611319|HGNC:HGNC:19753|Ensembl:ENSG00000119632	14	14q32.12	interferon alpha inducible protein 27 like 2	protein-coding	IFI27L2	interferon alpha inducible protein 27 like 2	O	interferon alpha-inducible protein 27-like protein 2|ISG12(b) protein|family with sequence similarity 14, member A|interferon-stimulated gene 12b protein|pIFI27-like protein	20201124	-
9606	83983	TSSK6	-	CT72|FKSG82|SSTK|TSSK4	MIM:610712|HGNC:HGNC:30410|Ensembl:ENSG00000178093	19	19p13.11	testis specific serine kinase 6	protein-coding	TSSK6	testis specific serine kinase 6	O	testis-specific serine/threonine-protein kinase 6|TSK-6|cancer/testis antigen 72|serine/threonine protein kinase SSTK|small serine/threonine kinase|testis secretory sperm-binding protein Li 205a	20201124	-
9606	83985	SPNS1	-	HSpin1|LAT|PP2030|SLC62A1|SLC63A1|SPIN1|SPINL|nrs	MIM:612583|HGNC:HGNC:30621|Ensembl:ENSG00000169682	16	16p11.2	sphingolipid transporter 1 (putative)	protein-coding	SPNS1	sphingolipid transporter 1 (putative)	O	protein spinster homolog 1|SPNS sphingolipid transporter 1 (putative)|spinster homolog 1|spinster-like protein 1	20210103	-
9606	83986	FAM234A	-	C16orf9|ITFG3|gs19	HGNC:HGNC:14163|Ensembl:ENSG00000167930	16	16p13.3	family with sequence similarity 234 member A	protein-coding	FAM234A	family with sequence similarity 234 member A	O	protein FAM234A|integrin alpha FG-GAP repeat containing 3|protein ITFG3	20201124	-
9606	83987	CCDC8	-	3M3|PPP1R20|p90	MIM:614145|HGNC:HGNC:25367|Ensembl:ENSG00000169515	19	19q13.32	coiled-coil domain containing 8	protein-coding	CCDC8	coiled-coil domain containing 8	O	coiled-coil domain-containing protein 8|protein phosphatase 1, regulatory subunit 20	20210123	-
9606	83988	NCALD	-	-	MIM:606722|HGNC:HGNC:7655|Ensembl:ENSG00000104490	8	8q22.3	neurocalcin delta	protein-coding	NCALD	neurocalcin delta	O	neurocalcin-delta	20201213	-
9606	83989	FAM172A	-	C5orf21|Toupee	HGNC:HGNC:25365|Ensembl:ENSG00000113391	5	5q15	family with sequence similarity 172 member A	protein-coding	FAM172A	family with sequence similarity 172 member A	O	cotranscriptional regulator FAM172A|protein FAM172A	20201124	-
9606	83990	BRIP1	-	BACH1|FANCJ|OF	MIM:605882|HGNC:HGNC:20473|Ensembl:ENSG00000136492	17	17q23.2	BRCA1 interacting protein C-terminal helicase 1	protein-coding	BRIP1	BRCA1 interacting protein C-terminal helicase 1	O	Fanconi anemia group J protein|ATP-dependent RNA helicase BRIP1|BRCA1-associated C-terminal helicase 1|BRCA1-binding helicase-like protein BACH1|BRCA1/BRCA2-associated helicase 1	20210110	-
9606	83992	CTTNBP2	-	C7orf8|CORTBP2|Orf4	MIM:609772|HGNC:HGNC:15679|Ensembl:ENSG00000077063	7	7q31.31	cortactin binding protein 2	protein-coding	CTTNBP2	cortactin binding protein 2	O	cortactin-binding protein 2|CORTBP2, C7orf8	20201213	-
9606	83998	REG4	-	GISP|REG-IV|RELP	MIM:609846|HGNC:HGNC:22977|Ensembl:ENSG00000134193	1	1p12	regenerating family member 4	protein-coding	REG4	regenerating family member 4	O	regenerating islet-derived protein 4|REG-4|REG-like protein|gastrointestinal secretory protein|reg IV|regenerating gene type IV|regenerating islet-derived family, member 4|regenerating islet-derived protein IV	20201124	-
9606	83999	KREMEN1	-	ECTD13|KREMEN|KRM1	MIM:609898|HGNC:HGNC:17550|Ensembl:ENSG00000183762	22	22q12.1	kringle containing transmembrane protein 1	protein-coding	KREMEN1	kringle containing transmembrane protein 1	O	kremen protein 1|dickkopf receptor|kringle domain-containing transmembrane protein 1|kringle-coding gene marking the eye and the nose|kringle-containing protein marking the eye and the nose	20201124	-
9606	84000	TMPRSS13	-	MSP|MSPL|MSPS|TMPRSS11	MIM:610050|HGNC:HGNC:29808|Ensembl:ENSG00000137747	11	11q23.3	transmembrane serine protease 13	protein-coding	TMPRSS13	transmembrane serine protease 13	O	transmembrane protease serine 13|membrane-type mosaic serine protease|transmembrane protease, serine 11|transmembrane protease, serine 13	20201213	-
9606	84002	B3GNT5	-	B3GN-T5|beta3Gn-T5	MIM:615333|HGNC:HGNC:15684|Ensembl:ENSG00000176597	3	3q27.1	UDP-GlcNAc:betaGal beta-1,3-N-acetylglucosaminyltransferase 5	protein-coding	B3GNT5	UDP-GlcNAc:betaGal beta-1,3-N-acetylglucosaminyltransferase 5	O	lactosylceramide 1,3-N-acetyl-beta-D-glucosaminyltransferase|BGnT-5|UDP-GlcNAc:beta-Gal beta-1,3-N-acetylglucosaminyltransferase 5|beta 1,3 N-acetyglucosaminyltransferase Lc3 synthase|beta-1,3-Gn-T5|beta-1,3-N-acetylglucosaminyltransferase 5|beta-1,3-N-acetylglucosaminyltransferase bGnT-5|lactotriaosylceramide synthase|lc(3)Cer synthase|lc3 synthase	20201124	-
9606	84033	OBSCN	-	ARHGEF30|UNC89	MIM:608616|HGNC:HGNC:15719|Ensembl:ENSG00000154358	1	1q42.13	obscurin, cytoskeletal calmodulin and titin-interacting RhoGEF	protein-coding	OBSCN	obscurin, cytoskeletal calmodulin and titin-interacting RhoGEF	O	obscurin|obscurin, myosin light chain kinase|obscurin-MLCK	20210122	-
9606	84034	EMILIN2	-	EMILIN-2|FOAP-10	MIM:608928|HGNC:HGNC:19881|Ensembl:ENSG00000132205	18	18p11.32-p11.31	elastin microfibril interfacer 2	protein-coding	EMILIN2	elastin microfibril interfacer 2	O	EMILIN-2|elastin microfibril interface-located protein 2|extracellular glycoprotein EMILIN-2	20201124	-
9606	84054	PCDHB19P	-	PCDH-PSI5|PCDHB19	HGNC:HGNC:14549	5	5q31.3	protocadherin beta 19 pseudogene	pseudo	PCDHB19P	protocadherin beta 19 pseudogene	O	-	20201124	-
9606	84055	PCDHGB9P	-	PSI6	HGNC:HGNC:15688|Ensembl:ENSG00000276545	5	5q31.3	protocadherin gamma subfamily B, 9 pseudogene	pseudo	PCDHGB9P	protocadherin gamma subfamily B, 9 pseudogene	O	-	20201124	-
9606	84056	KATNAL1	-	-	MIM:614764|HGNC:HGNC:28361|Ensembl:ENSG00000102781	13	13q12.3	katanin catalytic subunit A1 like 1	protein-coding	KATNAL1	katanin catalytic subunit A1 like 1	O	katanin p60 ATPase-containing subunit A-like 1|katanin catalytic subunit A like 1|katanin p60 subunit A like 1|p60 katanin-like 1	20201124	-
9606	84057	MND1	-	GAJ	MIM:611422|HGNC:HGNC:24839|Ensembl:ENSG00000121211	4	4q31.3	meiotic nuclear divisions 1	protein-coding	MND1	meiotic nuclear divisions 1	O	meiotic nuclear division protein 1 homolog|homolog of yeast MND1|meiotic nuclear divisions 1 homolog	20201213	-
9606	84058	WDR54	-	-	HGNC:HGNC:25770|Ensembl:ENSG00000005448	2	2p13.1	WD repeat domain 54	protein-coding	WDR54	WD repeat domain 54	O	WD repeat-containing protein 54	20201124	-
9606	84059	ADGRV1	-	FEB4|GPR98|MASS1|USH2B|USH2C|VLGR1|VLGR1b	MIM:602851|HGNC:HGNC:17416|Ensembl:ENSG00000164199	5	5q14.3	adhesion G protein-coupled receptor V1	protein-coding	ADGRV1	adhesion G protein-coupled receptor V1	O	adhesion G-protein coupled receptor V1|G-protein coupled receptor 98|monogenic audiogenic seizure susceptibility protein 1 homolog|usher syndrome type-2C protein|very large G-protein coupled receptor 1	20210123	-
9606	84060	RBM48	-	C7orf64|HSPC304	HGNC:HGNC:21785|Ensembl:ENSG00000127993	7	7q21.2	RNA binding motif protein 48	protein-coding	RBM48	RNA binding motif protein 48	O	RNA-binding protein 48|UPF0712 protein C7orf64	20201124	-
9606	84061	MAGT1	-	CDG1CC|IAP|MRX95|OST3B|PRO0756|SLC58A1|XMEN|bA217H1.1	MIM:300715|HGNC:HGNC:28880|Ensembl:ENSG00000102158	X	Xq21.1	magnesium transporter 1	protein-coding	MAGT1	magnesium transporter 1	O	magnesium transporter protein 1|dolichyl-diphosphooligosaccharide--protein glycosyltransferase subunit MAGT1|implantation-associated protein|oligosaccharyl transferase subunit MAGT1|oligosaccharyltransferase 3 homolog B	20210123	-
9606	84062	DTNBP1	-	BLOC1S8|DBND|HPS7|My031|SDY	MIM:607145|HGNC:HGNC:17328|Ensembl:ENSG00000047579	6	6p22.3	dystrobrevin binding protein 1	protein-coding	DTNBP1	dystrobrevin binding protein 1	O	dysbindin|BLOC-1 subunit 8|Hermansky-Pudlak syndrome 7 protein|biogenesis of lysosomal organelles complex-1, subunit 8|biogenesis of lysosome-related organelles complex 1 subunit 8|dysbindin-1	20210116	-
9606	84063	KIRREL2	-	FILTRIN|NEPH3|NLG1	MIM:607762|HGNC:HGNC:18816|Ensembl:ENSG00000126259	19	19q13.12	kirre like nephrin family adhesion molecule 2	protein-coding	KIRREL2	kirre like nephrin family adhesion molecule 2	O	kin of IRRE-like protein 2|kin of IRRE like 2|kin of irregular chiasm-like protein 2|nephrin-like gene 1|nephrin-like protein 3	20201124	-
9606	84064	HDHD2	-	3110052N05Rik|HEL-S-301	HGNC:HGNC:25364|Ensembl:ENSG00000167220	18	18q21.1	haloacid dehalogenase like hydrolase domain containing 2	protein-coding	HDHD2	haloacid dehalogenase like hydrolase domain containing 2	O	haloacid dehalogenase-like hydrolase domain-containing protein 2|epididymis secretory protein Li 301|epididymis secretory sperm binding protein	20201124	-
9606	84065	TMEM222	-	C1orf160	HGNC:HGNC:25363|Ensembl:ENSG00000186501	1	1p36.11	transmembrane protein 222	protein-coding	TMEM222	transmembrane protein 222	O	transmembrane protein 222	20201124	-
9606	84066	TEX35	-	C1orf49|TSC24	HGNC:HGNC:25366|Ensembl:ENSG00000240021	1	1q25.2	testis expressed 35	protein-coding	TEX35	testis expressed 35	O	testis-expressed protein 35|Testis-Specific Conserved gene 24kDa|testis-expressed sequence 35 protein	20201124	-
9606	84067	FHIP1B	-	C11orf56|FAM160A2|FHIP	HGNC:HGNC:25378|Ensembl:ENSG00000051009	11	11p15.4	FHF complex subunit HOOK interacting protein 1B	protein-coding	FHIP1B	FHF complex subunit HOOK interacting protein 1B	O	FTS and Hook-interacting protein|family with sequence similarity 160 member A2	20210124	-
9606	84068	SLC10A7	-	C4orf13|P7|SSASKS	MIM:611459|HGNC:HGNC:23088|Ensembl:ENSG00000120519	4	4q31.22	solute carrier family 10 member 7	protein-coding	SLC10A7	solute carrier family 10 member 7	O	sodium/bile acid cotransporter 7|Na(+)/bile acid cotransporter 7|SBF-domain containing protein|solute carrier family 10 (sodium/bile acid cotransporter family), member 7	20210123	-
9606	84069	PLEKHN1	-	CLPABP	HGNC:HGNC:25284|Ensembl:ENSG00000187583	1	1p36.33	pleckstrin homology domain containing N1	protein-coding	PLEKHN1	pleckstrin homology domain containing N1	O	pleckstrin homology domain-containing family N member 1|PH domain-containing family N member 1|cardiolipin and phosphatidic acid-binding protein	20201124	-
9606	84070	FAM186B	-	C12orf25	HGNC:HGNC:25296|Ensembl:ENSG00000135436	12	12q13.12	family with sequence similarity 186 member B	protein-coding	FAM186B	family with sequence similarity 186 member B	O	protein FAM186B	20201124	-
9606	84071	ARMC2	-	SPGF38|bA787I22.1	MIM:618424|HGNC:HGNC:23045|Ensembl:ENSG00000118690	6	6q21	armadillo repeat containing 2	protein-coding	ARMC2	armadillo repeat containing 2	O	armadillo repeat-containing protein 2	20210123	-
9606	84072	HORMAD1	-	CT46|NOHMA	MIM:609824|HGNC:HGNC:25245|Ensembl:ENSG00000143452	1	1q21.3	HORMA domain containing 1	protein-coding	HORMAD1	HORMA domain containing 1	O	HORMA domain-containing protein 1|cancer/testis antigen 46|newborn ovary HORMA protein|testis tissue sperm-binding protein Li 86P	20201202	-
9606	84073	MYCBPAP	-	AMAP-1|AMAP1	MIM:609835|HGNC:HGNC:19677|Ensembl:ENSG00000136449	17	17q21.33	MYCBP associated protein	protein-coding	MYCBPAP	MYCBP associated protein	O	MYCBP-associated protein|AMAM-1|AMY-1-binding protein 1|AMY1-associating protein 1|testis secretory sperm-binding protein Li 214e	20201124	-
9606	84074	QRICH2	-	SPGF35	MIM:618304|HGNC:HGNC:25326|Ensembl:ENSG00000129646	17	17q25.1	glutamine rich 2	protein-coding	QRICH2	glutamine rich 2	O	glutamine-rich protein 2	20210123	-
9606	84075	FSCB	-	C14orf155	MIM:611779|HGNC:HGNC:20494|Ensembl:ENSG00000189139	14	14q21.2	fibrous sheath CABYR binding protein	protein-coding	FSCB	fibrous sheath CABYR binding protein	O	fibrous sheath CABYR-binding protein	20201124	-
9606	84076	TKTL2	-	-	HGNC:HGNC:25313|Ensembl:ENSG00000151005	4	4q32.2	transketolase like 2	protein-coding	TKTL2	transketolase like 2	O	transketolase-like protein 2|testis tissue sperm-binding protein Li 39a	20201124	-
9606	84077	C3orf20	-	-	HGNC:HGNC:25320|Ensembl:ENSG00000131379	3	3p25.1	chromosome 3 open reading frame 20	protein-coding	C3orf20	chromosome 3 open reading frame 20	O	uncharacterized protein C3orf20	20201124	-
9606	84078	KBTBD7	-	-	MIM:617739|HGNC:HGNC:25266|Ensembl:ENSG00000120696	13	13q14.11	kelch repeat and BTB domain containing 7	protein-coding	KBTBD7	kelch repeat and BTB domain containing 7	O	kelch repeat and BTB domain-containing protein 7|kelch repeat and BTB (POZ) domain containing 7	20201124	-
9606	84079	ANKRD27	-	PP12899|VARP	MIM:618957|HGNC:HGNC:25310|Ensembl:ENSG00000105186	19	19q13.11	ankyrin repeat domain 27	protein-coding	ANKRD27	ankyrin repeat domain 27	O	ankyrin repeat domain-containing protein 27|VPS9 domain-containing protein|VPS9-ankyrin-repeat protein|Vps9 domain and ankyrin-repeat-containing protein|ankyrin repeat domain 27 (VPS9 domain)	20201213	-
9606	84080	ENKD1	-	C16orf48|DAKV6410|FBB11	HGNC:HGNC:25246|Ensembl:ENSG00000124074	16	16q22.1	enkurin domain containing 1	protein-coding	ENKD1	enkurin domain containing 1	O	enkurin domain-containing protein 1	20201124	-
9606	84081	NSRP1	-	CCDC55|HSPC095|NSrp70	MIM:616173|HGNC:HGNC:25305|Ensembl:ENSG00000126653	17	17q11.2	nuclear speckle splicing regulatory protein 1	protein-coding	NSRP1	nuclear speckle splicing regulatory protein 1	O	nuclear speckle splicing regulatory protein 1|coiled-coil domain containing 55|coiled-coil domain-containing protein 55|nuclear speckle-related protein 70	20201124	-
9606	84083	ZRANB3	-	4933425L19Rik|AH2	MIM:615655|HGNC:HGNC:25249|Ensembl:ENSG00000121988	2	2q21.3	zinc finger RANBP2-type containing 3	protein-coding	ZRANB3	zinc finger RANBP2-type containing 3	O	DNA annealing helicase and endonuclease ZRANB3|annealing helicase 2|zinc finger Ran-binding domain-containing protein 3|zinc finger, RAN-binding domain containing 3	20201213	-
9606	84084	RAB6C	-	WTH3	MIM:612909|HGNC:HGNC:16525|Ensembl:ENSG00000222014	2	2q21.1	RAB6C, member RAS oncogene family	protein-coding	RAB6C	RAB6C, member RAS oncogene family	O	ras-related protein Rab-6C|rab6-like protein WTH3	20201124	-
9606	84085	FBXO30	-	Fbx30	MIM:609101|HGNC:HGNC:15600|Ensembl:ENSG00000118496	6	6q24.3	F-box protein 30	protein-coding	FBXO30	F-box protein 30	O	F-box only protein 30|F-box domain protein|F-box only protein, helicase, 18	20201124	-
9606	84086	IGLCOR22-2	-	IGLC/OR22-2	HGNC:HGNC:15697|Ensembl:ENSG00000243519|IMGT/GENE-DB:IGLC/OR22-2	22	22q12.3	immunoglobulin lambda constant/OR22-2 (pseudogene)	pseudo	IGLCOR22-2	immunoglobulin lambda constant/OR22-2 (pseudogene)	O	-	20201124	-
9606	84087	IGLVIVOR22-2	-	-	HGNC:HGNC:15695|IMGT/GENE-DB:IGLV(IV)/OR22-2	22	22q12.2-q12.3	immunoglobulin lambda variable (IV)/OR22-2 (pseudogene)	pseudo	IGLVIVOR22-2	immunoglobulin lambda variable (IV)/OR22-2 (pseudogene)	O	IGLV(IV)/OR22-2	20190324	-
9606	84088	IGLVIVOR22-1	-	-	HGNC:HGNC:15694|IMGT/GENE-DB:IGLV(IV)/OR22-1	22	22q11.2-q12.1	immunoglobulin lambda variable (IV)/OR22-1 (pseudogene)	pseudo	IGLVIVOR22-1	immunoglobulin lambda variable (IV)/OR22-1 (pseudogene)	O	IGLV(IV)/OR22-1	20190324	-
9606	84089	IGLVVII-41-1	-	lambdavg1	HGNC:HGNC:15691|IMGT/GENE-DB:IGLV(VII)-41-1	22	22q11.22	immunoglobulin lambda variable (VII)-41-1 (pseudogene)	pseudo	IGLVVII-41-1	immunoglobulin lambda variable (VII)-41-1 (pseudogene)	O	IGLV(VII)-41-1	20201124	-
9606	84090	IGLVVI-25-1	-	lambdavg3	HGNC:HGNC:15690|IMGT/GENE-DB:IGLV(VI)-25-1	22	22q11.22	immunoglobulin lambda variable (VI)-25-1 (pseudogene)	pseudo	IGLVVI-25-1	immunoglobulin lambda variable (VI)-25-1 (pseudogene)	O	IGLV(VI)-25-1	20201124	-
9606	84091	IGLVVI-22-1	-	Lvg2	HGNC:HGNC:15689|IMGT/GENE-DB:IGLV(VI)-22-1	22	22q11.22	immunoglobulin lambda variable (VI)-22-1 (pseudogene)	pseudo	IGLVVI-22-1	immunoglobulin lambda variable (VI)-22-1 (pseudogene)	O	IGLV(VI)-22-1	20201124	-
9606	84096	IGLCOR22-1	-	IGLC/OR22-1	HGNC:HGNC:15696|IMGT/GENE-DB:IGLC/OR22-1	22	22q12.2-q12.3	immunoglobulin lambda constant/OR22-1 (pseudogene)	other	IGLCOR22-1	immunoglobulin lambda constant/OR22-1 (pseudogene)	O	-	20190324	-
9606	84097	IGLVIV-66-1	-	-	HGNC:HGNC:15692|IMGT/GENE-DB:IGLV(IV)-66-1	22	22q11.22	immunoglobulin lambda variable (IV)-66-1 (pseudogene)	pseudo	IGLVIV-66-1	immunoglobulin lambda variable (IV)-66-1 (pseudogene)	O	IGLV(IV)-66-1	20201124	-
9606	84099	ID2B	-	-	HGNC:HGNC:30656	3	3p14.2	inhibitor of DNA binding 2B, HLH protein (pseudogene)	pseudo	ID2B	inhibitor of DNA binding 2B, HLH protein (pseudogene)	O	inhibitor of DNA binding 2B, dominant negative helix-loop-helix protein (pseudogene)|inhibitor of differentiation 2B|striated muscle contraction regulatory protein	20201124	-
9606	84100	ARL6	-	BBS3|RP55	MIM:608845|HGNC:HGNC:13210|Ensembl:ENSG00000113966	3	3q11.2	ADP ribosylation factor like GTPase 6	protein-coding	ARL6	ADP ribosylation factor like GTPase 6	O	ADP-ribosylation factor-like protein 6|Bardet-Biedl syndrome 3 protein	20201213	-
9606	84101	USP44	-	-	MIM:610993|HGNC:HGNC:20064|Ensembl:ENSG00000136014	12	12q22	ubiquitin specific peptidase 44	protein-coding	USP44	ubiquitin specific peptidase 44	O	ubiquitin carboxyl-terminal hydrolase 44|deubiquitinating enzyme 44|ubiquitin specific protease 44|ubiquitin thioesterase 44|ubiquitin thiolesterase 44|ubiquitin-specific-processing protease 44	20201213	-
9606	84102	SLC41A2	-	SLC41A1-L1	MIM:610802|HGNC:HGNC:31045|Ensembl:ENSG00000136052	12	12q23.3	solute carrier family 41 member 2	protein-coding	SLC41A2	solute carrier family 41 member 2	O	solute carrier family 41 member 2|SLC41A1-like 1|solute carrier family 41 (magnesium transporter), member 2	20210114	-
9606	84103	C4orf17	-	-	HGNC:HGNC:25274|Ensembl:ENSG00000138813	4	4q23	chromosome 4 open reading frame 17	protein-coding	C4orf17	chromosome 4 open reading frame 17	O	uncharacterized protein C4orf17	20201124	-
9606	84105	PCBD2	-	DCOH2|DCOHM|PHS2	MIM:609836|HGNC:HGNC:24474|Ensembl:ENSG00000132570	5	5q31.1	pterin-4 alpha-carbinolamine dehydratase 2	protein-coding	PCBD2	pterin-4 alpha-carbinolamine dehydratase 2	O	pterin-4-alpha-carbinolamine dehydratase 2|4-alpha-hydroxy-tetrahydropterin dehydratase 2|6-pyruvoyl-tetrahydropterin synthase/dimerization cofactor of hepatocyte nuclear factor 1 alpha (TCF1) 2|DcoH-like protein DCoHm|HNF-1-alpha dimerization cofactor|PHS 2|dimerization cofactor of hepatocyte nuclear factor 1 (HNF1) from muscle|dimerization cofactor of hepatocyte nuclear factor 1 alpha (TCF1)|dimerization cofactor of hepatocyte nuclear factor 1 from muscle|pterin-4 alpha-carbinolamine dehydratase/dimerization cofactor of hepatocyte nuclear factor 1 alpha (TCF1) 2	20210114	-
9606	84106	PRAM1	-	PML-RAR|PRAM-1	MIM:606466|HGNC:HGNC:30091|Ensembl:ENSG00000133246	19	19p13.2	PML-RARA regulated adaptor molecule 1	protein-coding	PRAM1	PML-RARA regulated adaptor molecule 1	O	PML-RARA-regulated adapter molecule 1|PML-RARA target gene encoding an Adaptor Molecule-1|PRAM	20201124	-
9606	84107	ZIC4	-	-	MIM:608948|HGNC:HGNC:20393|Ensembl:ENSG00000174963	3	3q24	Zic family member 4	protein-coding	ZIC4	Zic family member 4	O	zinc finger protein ZIC 4|zinc family member 4 protein HZIC4|zinc finger protein of the cerebellum 4	20201124	-
9606	84108	PCGF6	-	MBLR|RNF134	MIM:607816|HGNC:HGNC:21156|Ensembl:ENSG00000156374	10	10q24.33	polycomb group ring finger 6	protein-coding	PCGF6	polycomb group ring finger 6	O	polycomb group RING finger protein 6|Mel18 and Bmi1-like RING finger protein|ring finger protein 134	20201213	-
9606	84109	QRFPR	-	AQ27|GPR103|SP9155	MIM:606925|HGNC:HGNC:15565|Ensembl:ENSG00000186867	4	4q27	pyroglutamylated RFamide peptide receptor	protein-coding	QRFPR	pyroglutamylated RFamide peptide receptor	O	pyroglutamylated RF-amide peptide receptor|G-protein coupled receptor 103|QRFP receptor|orexigenic neuropeptide QRFP receptor|peptide P518 receptor	20201124	-
9606	84124	ZNF394	-	ZKSCAN14|ZSCAN46	HGNC:HGNC:18832|Ensembl:ENSG00000160908	7	7q22.1	zinc finger protein 394	protein-coding	ZNF394	zinc finger protein 394	O	zinc finger protein 394|zinc finger protein 99|zinc finger protein with KRAB and SCAN domains 14	20201213	-
9606	84125	LRRIQ1	-	-	HGNC:HGNC:25708|Ensembl:ENSG00000133640	12	12q21.31	leucine rich repeats and IQ motif containing 1	protein-coding	LRRIQ1	leucine rich repeats and IQ motif containing 1	O	leucine-rich repeat and IQ domain-containing protein 1|testicular tissue protein Li 111	20201124	-
9606	84126	ATRIP	-	-	MIM:606605|HGNC:HGNC:33499|Ensembl:ENSG00000164053	3	3p21.31	ATR interacting protein	protein-coding	ATRIP	ATR interacting protein	O	ATR-interacting protein|ATM and Rad3-related-interacting protein	20201213	-
9606	84128	WDR75	-	NET16|UTP17	HGNC:HGNC:25725|Ensembl:ENSG00000115368	2	2q32.2	WD repeat domain 75	protein-coding	WDR75	WD repeat domain 75	O	WD repeat-containing protein 75|U3 small nucleolar RNA-associated protein 17 homolog|UTP17, small subunit (SSU) processome component, homolog	20210103	-
9606	84129	ACAD11	-	ACAD-11	MIM:614288|HGNC:HGNC:30211|Ensembl:ENSG00000240303	3	3q22.1	acyl-CoA dehydrogenase family member 11	protein-coding	ACAD11	acyl-CoA dehydrogenase family member 11	O	acyl-CoA dehydrogenase family member 11|acyl-Coenzyme A dehydrogenase family, member 11	20210103	-
9606	84131	CEP78	-	C9orf81|CRDHL|IP63	MIM:617110|HGNC:HGNC:25740|Ensembl:ENSG00000148019	9	9q21.2	centrosomal protein 78	protein-coding	CEP78	centrosomal protein 78	O	centrosomal protein of 78 kDa|centrosomal protein 78kDa	20201124	-
9606	84132	USP42	-	-	HGNC:HGNC:20068|Ensembl:ENSG00000106346	7	7p22.1	ubiquitin specific peptidase 42	protein-coding	USP42	ubiquitin specific peptidase 42	O	ubiquitin carboxyl-terminal hydrolase 42|deubiquitinating enzyme 42|ubiquitin specific protease 42|ubiquitin thioesterase 42|ubiquitin thiolesterase 42|ubiquitin-specific-processing protease 42	20210109	-
9606	84133	ZNRF3	-	BK747E2.3|RNF203	MIM:612062|HGNC:HGNC:18126|Ensembl:ENSG00000183579	22	22q12.1	zinc and ring finger 3	protein-coding	ZNRF3	zinc and ring finger 3	O	E3 ubiquitin-protein ligase ZNRF3|CTA-292E10.6|RING finger protein 203|RING-type E3 ubiquitin transferase ZNRF3|novel C3HC4 type Zinc finger (ring finger)|zinc/RING finger protein 3	20201124	-
9606	84134	TOMM40L	-	TOMM40B	HGNC:HGNC:25756|Ensembl:ENSG00000158882	1	1q23.3	translocase of outer mitochondrial membrane 40 like	protein-coding	TOMM40L	translocase of outer mitochondrial membrane 40 like	O	mitochondrial import receptor subunit TOM40B|protein TOMM40-like|translocase of outer mitochondrial membrane 40 homolog-like	20201213	-
9606	84135	UTP15	-	NET21	MIM:616194|HGNC:HGNC:25758|Ensembl:ENSG00000164338	5	5q13.2	UTP15 small subunit processome component	protein-coding	UTP15	UTP15 small subunit processome component	O	U3 small nucleolar RNA-associated protein 15 homolog|Src-associated protein SAW|UTP15 SSU processome component|UTP15, U3 small nucleolar ribonucleoprotein, homolog	20210103	-
9606	84138	SLC7A6OS	-	Iwr1	HGNC:HGNC:25807|Ensembl:ENSG00000103061	16	16q22.1	solute carrier family 7 member 6 opposite strand	protein-coding	SLC7A6OS	solute carrier family 7 member 6 opposite strand	O	probable RNA polymerase II nuclear localization protein SLC7A6OS|ADAMS proteinase-related protein|protein SLC7A6OS|solute carrier family 7 member 6 opposite strand transcript	20201124	-
9606	84140	FAM161A	-	RP28	MIM:613596|HGNC:HGNC:25808|Ensembl:ENSG00000170264	2	2p15	FAM161 centrosomal protein A	protein-coding	FAM161A	FAM161 centrosomal protein A	O	protein FAM161A|FAM161A, centrosomal protein|family with sequence similarity 161 member A|retinitis pigmentosa 28 (autosomal recessive)	20201227	-
9606	84141	EVA1A	-	FAM176A|TMEM166	MIM:618990|HGNC:HGNC:25816|Ensembl:ENSG00000115363	2	2p12	eva-1 homolog A, regulator of programmed cell death	protein-coding	EVA1A	eva-1 homolog A, regulator of programmed cell death	O	protein eva-1 homolog A|family with sequence similarity 176, member A|protein FAM176A|transmembrane protein 166	20201124	-
9606	84142	ABRAXAS1	-	ABRA1|CCDC98|FAM175A	MIM:611143|HGNC:HGNC:25829|Ensembl:ENSG00000163322	4	4q21.23	abraxas 1, BRCA1 A complex subunit	protein-coding	ABRAXAS1	abraxas 1, BRCA1 A complex subunit	O	BRCA1-A complex subunit Abraxas 1|abraxas protein|coiled-coil domain containing 98|family with sequence similarity 175 member A	20201124	-
9606	84144	SYDE2	-	-	HGNC:HGNC:25841|Ensembl:ENSG00000097096	1	1p22.3	synapse defective Rho GTPase homolog 2	protein-coding	SYDE2	synapse defective Rho GTPase homolog 2	O	rho GTPase-activating protein SYDE2|protein syd-1 homolog 2|synapse defective 1, Rho GTPase, homolog 2|synapse defective protein 1 homolog 2	20201124	-
9606	84146	ZNF644	-	BM-005|MYP21|NatF|ZEP-2	MIM:614159|HGNC:HGNC:29222|Ensembl:ENSG00000122482	1	1p22.2	zinc finger protein 644	protein-coding	ZNF644	zinc finger protein 644	O	zinc finger protein 644|zinc finger motif enhancer binding protein 2	20201213	-
9606	84148	KAT8	-	LIGOWS|MOF|MYST1|ZC2HC8|hMOF	MIM:609912|HGNC:HGNC:17933|Ensembl:ENSG00000103510	16	16p11.2	lysine acetyltransferase 8	protein-coding	KAT8	lysine acetyltransferase 8	O	histone acetyltransferase KAT8|K(lysine) acetyltransferase 8|MOZ, YBF2/SAS3, SAS2 and TIP60 protein 1|MYST histone acetyltransferase 1|MYST-1|histone acetyltransferase MYST1|ortholog of Drosophila males absent on the first (MOF)|probable histone acetyltransferase MYST1	20210123	-
9606	84152	PPP1R1B	-	DARPP-32|DARPP32	MIM:604399|HGNC:HGNC:9287|Ensembl:ENSG00000131771	17	17q12	protein phosphatase 1 regulatory inhibitor subunit 1B	protein-coding	PPP1R1B	protein phosphatase 1 regulatory inhibitor subunit 1B	O	protein phosphatase 1 regulatory subunit 1B|dopamine and cAMP-regulated neuronal phosphoprotein 32	20201213	-
9606	84153	RNASEH2C	-	AGS3|AYP1	MIM:610330|HGNC:HGNC:24116|Ensembl:ENSG00000172922	11	11q13.1	ribonuclease H2 subunit C	protein-coding	RNASEH2C	ribonuclease H2 subunit C	O	ribonuclease H2 subunit C|RNase H1 small subunit|RNase H2 subunit C|aicardi-Goutieres syndrome 3 protein|ribonuclease HI subunit C	20201124	-
9606	84154	RPF2	-	BXDC1|bA397G5.4	MIM:618471|HGNC:HGNC:20870|Ensembl:ENSG00000197498	6	6q21	ribosome production factor 2 homolog	protein-coding	RPF2	ribosome production factor 2 homolog	O	ribosome production factor 2 homolog|brix domain containing 1|brix domain-containing protein 1|homolog of Rpf2|ribosomal processing factor 2 homolog|ribosome biogenesis protein RPF2 homolog	20201213	-
9606	84159	ARID5B	-	DESRT|MRF-2|MRF2	MIM:608538|HGNC:HGNC:17362|Ensembl:ENSG00000150347	10	10q21.2	AT-rich interaction domain 5B	protein-coding	ARID5B	AT-rich interaction domain 5B	O	AT-rich interactive domain-containing protein 5B|ARID domain-containing protein 5B|AT-rich interactive domain 5B (MRF1-like)|MRF1-like protein|modulator recognition factor 2 (MRF2)	20201213	-
9606	84162	KIAA1109	-	ALKKUCS|FSA|Tweek	MIM:611565|HGNC:HGNC:26953|Ensembl:ENSG00000138688	4	4q27	KIAA1109	protein-coding	KIAA1109	KIAA1109	O	transmembrane protein KIAA1109|fragile site-associated protein	20210123	-
9606	84163	GTF2IRD2	-	FP630|GTF2IRD2 alpha|GTF2IRD2A	MIM:608899|HGNC:HGNC:30775|Ensembl:ENSG00000196275	7	7q11.23	GTF2I repeat domain containing 2	protein-coding	GTF2IRD2	GTF2I repeat domain containing 2	O	general transcription factor II-I repeat domain-containing protein 2A|GTF2I repeat domain-containing protein 2, alpha|GTF2I repeat domain-containing protein 2A|general transcription factor II i repeat domain 2 alpha|transcription factor GTF2IRD2-alpha	20201124	-
9606	84164	ASCC2	-	ASC1p100|p100	MIM:614216|HGNC:HGNC:24103|Ensembl:ENSG00000100325	22	22q12.2	activating signal cointegrator 1 complex subunit 2	protein-coding	ASCC2	activating signal cointegrator 1 complex subunit 2	O	activating signal cointegrator 1 complex subunit 2|ASC-1 complex subunit P100|trip4 complex subunit p100	20201206	-
9606	84166	NLRC5	-	CLR16.1|NOD27|NOD4	MIM:613537|HGNC:HGNC:29933|Ensembl:ENSG00000140853	16	16q13	NLR family CARD domain containing 5	protein-coding	NLRC5	NLR family CARD domain containing 5	O	protein NLRC5|NOD-like receptor C5|caterpiller protein 16.1|nucleotide-binding oligomerization domain protein 4|nucleotide-binding oligomerization domain, leucine rich repeat and CARD domain containing 5|nucleotide-binding oligomerization domains 27	20201124	-
9606	84167	C19orf44	-	-	HGNC:HGNC:26141|Ensembl:ENSG00000105072	19	19p13.11	chromosome 19 open reading frame 44	protein-coding	C19orf44	chromosome 19 open reading frame 44	O	uncharacterized protein C19orf44	20201124	-
9606	84168	ANTXR1	-	ATR|GAPO|TEM8	MIM:606410|HGNC:HGNC:21014|Ensembl:ENSG00000169604	2	2p13.3	ANTXR cell adhesion molecule 1	protein-coding	ANTXR1	ANTXR cell adhesion molecule 1	O	anthrax toxin receptor 1|2310008J16Rik|2810405N18Rik|tumor endothelial marker 8	20201124	-
9606	84171	LOXL4	-	LOXC	MIM:607318|HGNC:HGNC:17171|Ensembl:ENSG00000138131	10	10q24.2	lysyl oxidase like 4	protein-coding	LOXL4	lysyl oxidase like 4	O	lysyl oxidase homolog 4|lysyl oxidase related C|lysyl oxidase-like 4 pseudogene|lysyl oxidase-like protein 4|lysyl oxidase-related protein C	20201213	-
9606	84172	POLR1B	-	A135|RPA135|RPA2|Rpo1-2|TCS4	MIM:602000|HGNC:HGNC:20454|Ensembl:ENSG00000125630	2	2q14.1	RNA polymerase I subunit B	protein-coding	POLR1B	RNA polymerase I subunit B	O	DNA-directed RNA polymerase I subunit RPA2|DNA-directed RNA polymerase I 135 kDa polypeptide|DNA-directed RNA polymerase I 135kDa polypeptide|RNA polymerase I subunit 2|polymerase (RNA) I polypeptide B, 128kDa|polymerase (RNA) I subunit B	20210103	-
9606	84173	ELMOD3	-	DFNB88|LST3|RBED1|RBM29	MIM:615427|HGNC:HGNC:26158|Ensembl:ENSG00000115459	2	2p11.2	ELMO domain containing 3	protein-coding	ELMOD3	ELMO domain containing 3	O	ELMO domain-containing protein 3|ELMO/CED-12 domain containing 3|RNA binding motif and ELMO/CED-12 domain 1|RNA-binding motif and ELMO domain-containing protein 1|RNA-binding motif protein 29|deafness, autosomal recessive 88|liver-specific organic anion transporter 3TM12|organic anion transporter LST-3b	20201124	-
9606	84174	SLA2	-	C20orf156|MARS|SLAP-2|SLAP2	MIM:606577|HGNC:HGNC:17329|Ensembl:ENSG00000101082	20	20q11.23	Src like adaptor 2	protein-coding	SLA2	Src like adaptor 2	O	src-like-adapter 2|Src-like adapter protein-2|modulator of antigen receptor signaling	20201124	-
9606	84176	MYH16	-	MHC20|MYH16P|MYH5	MIM:608580|HGNC:HGNC:31038	7	7q22.1	myosin heavy chain 16 pseudogene	pseudo	MYH16	myosin heavy chain 16 pseudogene	O	myosin heavy polypeptide 5|myosin, heavy chain 16|myosin, heavy polypeptide 16|sarcomeric myosin	20201124	-
9606	84179	SLC49A3	-	LP2561|MFSD7	HGNC:HGNC:26177|Ensembl:ENSG00000169026	4	4p16.3	solute carrier family 49 member 3	protein-coding	SLC49A3	solute carrier family 49 member 3	O	solute carrier family 49 member A3|MYL5|major facilitator superfamily domain containing 7|major facilitator superfamily domain-containing protein 7|myosin light polypeptide 5 regulatory protein	20210123	-
9606	84181	CHD6	-	CHD-6|CHD5|RIGB	MIM:616114|HGNC:HGNC:19057|Ensembl:ENSG00000124177	20	20q12	chromodomain helicase DNA binding protein 6	protein-coding	CHD6	chromodomain helicase DNA binding protein 6	O	chromodomain-helicase-DNA-binding protein 6|ATP-dependent helicase CHD6|helicase C-terminal domain- and SNF2 N-terminal domain-containing protein|radiation-induced gene B protein	20201213	-
9606	84182	MINDY4	-	AQP-1|AQP1|C7orf67|CHIP28|FAM188B	HGNC:HGNC:21916|Ensembl:ENSG00000106125	7	7p14.3	MINDY lysine 48 deubiquitinase 4	protein-coding	MINDY4	MINDY lysine 48 deubiquitinase 4	O	probable ubiquitin carboxyl-terminal hydrolase MINDY-4|Aquaporin-1|Aquaporin-CHIP|MINDY deubiquitinase 4|Urine water channel|Water channel protein for red blood cells and kidney proximal tubule|family with sequence similarity 188 member B|probable deubiquitinating enzyme MINDY-4|probable ubiquitin carboxyl-terminal hydrolase FAM188B|protein FAM188B	20201213	-
9606	84186	ZCCHC7	-	AIR1|HSPC086	HGNC:HGNC:26209|Ensembl:ENSG00000147905	9	9p13.2	zinc finger CCHC-type containing 7	protein-coding	ZCCHC7	zinc finger CCHC-type containing 7	O	zinc finger CCHC domain-containing protein 7|TRAMP-like complex RNA-binding factor ZCCHC7|zinc finger, CCHC domain containing 7	20201124	-
9606	84187	TMEM164	-	bB360B22.3	HGNC:HGNC:26217|Ensembl:ENSG00000157600	X	Xq23	transmembrane protein 164	protein-coding	TMEM164	transmembrane protein 164	O	transmembrane protein 164|RP13-360B22.2	20210116	-
9606	84188	FAR1	-	MLSTD2|PFCRD|SDR10E1	MIM:616107|HGNC:HGNC:26222|Ensembl:ENSG00000197601	11	11p15.3	fatty acyl-CoA reductase 1	protein-coding	FAR1	fatty acyl-CoA reductase 1	O	fatty acyl-CoA reductase 1|male sterility domain-containing protein 2|short chain dehydrogenase/reductase family 10E, member 1	20210114	-
9606	84189	SLITRK6	-	DFNMYP	MIM:609681|HGNC:HGNC:23503|Ensembl:ENSG00000184564	13	13q31.1	SLIT and NTRK like family member 6	protein-coding	SLITRK6	SLIT and NTRK like family member 6	O	SLIT and NTRK-like protein 6|4832410J21Rik|slit and trk like gene 6	20210123	-
9606	84190	METTL25	-	C12orf26	HGNC:HGNC:26228|Ensembl:ENSG00000127720	12	12q21.31	methyltransferase like 25	protein-coding	METTL25	methyltransferase like 25	O	methyltransferase-like protein 25	20201124	-
9606	84191	CIAO2A	-	CIA2A|FAM96A	MIM:618382|HGNC:HGNC:26235|Ensembl:ENSG00000166797	15	15q22.31	cytosolic iron-sulfur assembly component 2A	protein-coding	CIAO2A	cytosolic iron-sulfur assembly component 2A	O	cytosolic iron-sulfur assembly component 2A|MIP18 family protein FAM96A|family with sequence similarity 96 member A	20201124	-
9606	84193	SETD3	-	C14orf154|hSETD3	MIM:615671|HGNC:HGNC:20493|Ensembl:ENSG00000183576	14	14q32.2	SET domain containing 3, actin histidine methyltransferase	protein-coding	SETD3	SET domain containing 3, actin histidine methyltransferase	O	actin-histidine N-methyltransferase|SET domain-containing protein 3|histone-lysine N-methyltransferase setd3	20201213	-
9606	84196	USP48	-	RAP1GA1|USP31	MIM:617445|HGNC:HGNC:18533|Ensembl:ENSG00000090686	1	1p36.12	ubiquitin specific peptidase 48	protein-coding	USP48	ubiquitin specific peptidase 48	O	ubiquitin carboxyl-terminal hydrolase 48|deubiquitinating enzyme 48|ubiquitin specific protease 31|ubiquitin thioesterase 48|ubiquitin thiolesterase 48|ubiquitin-specific-processing protease 48	20201213	-
9606	84197	POMK	-	MDDGA12|MDDGC12|SGK196	MIM:615247|HGNC:HGNC:26267|Ensembl:ENSG00000185900	8	8p11.21	protein O-mannose kinase	protein-coding	POMK	protein O-mannose kinase	O	protein O-mannose kinase|Sugen kinase 196|probable inactive protein kinase-like protein SgK196|protein kinase-like protein SgK196	20210110	-
9606	84203	TXNDC2	-	SPTRX|SPTRX1	MIM:617790|HGNC:HGNC:16470|Ensembl:ENSG00000168454	18	18p11.22	thioredoxin domain containing 2	protein-coding	TXNDC2	thioredoxin domain containing 2	O	thioredoxin domain-containing protein 2|sperm-specific thioredoxin 1|spermatid-specific thioredoxin-1|sptrx-1|testicular tissue protein Li 215|thioredoxin domain containing 2 (spermatozoa)	20201124	-
9606	84206	MEX3B	-	MEX-3B|RKHD3|RNF195	MIM:611008|HGNC:HGNC:25297|Ensembl:ENSG00000183496	15	15q25.2	mex-3 RNA binding family member B	protein-coding	MEX3B	mex-3 RNA binding family member B	O	RNA-binding protein MEX3B|RING finger protein 195|ring finger and KH domain containing 3	20201124	-
9606	84210	ANKRD20A1	-	ANKRD20A	HGNC:HGNC:23665|Ensembl:ENSG00000260691	9	9q21.11	ankyrin repeat domain 20 family member A1	protein-coding	ANKRD20A1	ankyrin repeat domain 20 family member A1	O	ankyrin repeat domain-containing protein 20A1|ankyrin repeat domain 20A|epididymis secretory sperm binding protein	20201124	-
9606	84214	LOC84214	-	-	Ensembl:ENSG00000236529	7	7q11.21	uncharacterized LOC84214	ncRNA	-	-	-	-	20201124	-
9606	84215	ZNF541	-	-	HGNC:HGNC:25294|Ensembl:ENSG00000118156	19	19q13.33	zinc finger protein 541	protein-coding	ZNF541	zinc finger protein 541	O	zinc finger protein 541	20201124	-
9606	84216	TMEM117	-	-	HGNC:HGNC:25308|Ensembl:ENSG00000139173	12	12q12	transmembrane protein 117	protein-coding	TMEM117	transmembrane protein 117	O	transmembrane protein 117	20201124	-
9606	84217	ZMYND12	-	-	HGNC:HGNC:21192|Ensembl:ENSG00000066185	1	1p34.2	zinc finger MYND-type containing 12	protein-coding	ZMYND12	zinc finger MYND-type containing 12	O	zinc finger MYND domain-containing protein 12|zinc finger, MYND domain containing 12	20201124	-
9606	84218	TBC1D3F	-	TBC1D3|TBC1D3G	MIM:610809|HGNC:HGNC:18257|Ensembl:ENSG00000275954	17	17q12	TBC1 domain family member 3F	protein-coding	TBC1D3F	TBC1 domain family member 3F	O	TBC1 domain family member 3F|TBC1 domain family member 3|TBC1 domain family member 3G|prostate cancer gene 17 protein|protein TRE17-alpha	20201213	-
9606	84219	WDR24	-	C16orf21|JFP7	HGNC:HGNC:20852|Ensembl:ENSG00000127580	16	16p13.3	WD repeat domain 24	protein-coding	WDR24	WD repeat domain 24	O	GATOR complex protein WDR24|WD repeat-containing protein 24	20201124	-
9606	84220	RGPD5	-	BS-63|BS63|HEL161|RGP5	MIM:612708|HGNC:HGNC:32418|Ensembl:ENSG00000015568	2	2q13	RANBP2 like and GRIP domain containing 5	protein-coding	RGPD5	RANBP2 like and GRIP domain containing 5	O	RANBP2-like and GRIP domain-containing protein 5/6|RANBP2-like and GRIP domain-containing protein 5|epididymis luminal protein 161|ran-binding protein 2-like 1|ran-binding protein 2-like 1/2|ranBP2-like 1|ranBP2-like 1/2|ranBP2L1|sperm membrane protein BS-63	20201213	-
9606	84221	SPATC1L	-	C21orf56	MIM:612412|HGNC:HGNC:1298|Ensembl:ENSG00000160284	21	21q22.3	spermatogenesis and centriole associated 1 like	protein-coding	SPATC1L	spermatogenesis and centriole associated 1 like	O	speriolin-like protein|spermatogenesis and centriole-associated protein 1-like protein	20201124	-
9606	84222	TMEM191A	-	TMEM191AP	HGNC:HGNC:25317|Ensembl:ENSG00000226287	22	22q11.21	transmembrane protein 191A (pseudogene)	pseudo	TMEM191A	transmembrane protein 191A (pseudogene)	O	-	20201124	-
9606	84223	IQCG	-	CFAP122|DRC9	MIM:612477|HGNC:HGNC:25251|Ensembl:ENSG00000114473	3	3q29	IQ motif containing G	protein-coding	IQCG	IQ motif containing G	O	dynein regulatory complex protein 9|IQ domain-containing protein G|dynein regulatory complex subunit 9	20201124	-
9606	84224	NBPF3	-	AE2	MIM:612992|HGNC:HGNC:25076|Ensembl:ENSG00000142794	1	1p36.12	NBPF member 3	protein-coding	NBPF3	NBPF member 3	O	neuroblastoma breakpoint family member 3|protein SHIIIa4	20201124	-
9606	84225	ZMYND15	-	SPGF14	MIM:614312|HGNC:HGNC:20997|Ensembl:ENSG00000141497	17	17p13.2	zinc finger MYND-type containing 15	protein-coding	ZMYND15	zinc finger MYND-type containing 15	O	zinc finger MYND domain-containing protein 15	20201124	-
9606	84226	C2orf16	-	-	HGNC:HGNC:25275|Ensembl:ENSG00000221843	2	2p23.3	chromosome 2 open reading frame 16	protein-coding	C2orf16	chromosome 2 open reading frame 16	O	uncharacterized protein C2orf16|P-S-E-R-S-H-H-S repeats containing	20201124	-
9606	84229	DRC7	-	C16orf50|CCDC135|CFAP50|FAP50	MIM:618769|HGNC:HGNC:25289|Ensembl:ENSG00000159625	16	16q21	dynein regulatory complex subunit 7	protein-coding	DRC7	dynein regulatory complex subunit 7	O	dynein regulatory complex subunit 7|coiled-coil domain containing 135|coiled-coil domain-containing protein 135|coiled-coil domain-containing protein lobo homolog	20201124	-
9606	84230	LRRC8C	-	AD158|FAD158	MIM:612889|HGNC:HGNC:25075|Ensembl:ENSG00000171488	1	1p22.2	leucine rich repeat containing 8 VRAC subunit C	protein-coding	LRRC8C	leucine rich repeat containing 8 VRAC subunit C	O	volume-regulated anion channel subunit LRRC8C|factor for adipocyte differentiation 158|hypothetical protein AD158|leucine rich repeat containing 8 family member C|leucine rich repeat containing 8C|leucine-rich repeat-containing protein 8C	20201213	-
9606	84231	TRAF7	-	CAFDADD|RFWD1|RNF119	MIM:606692|HGNC:HGNC:20456|Ensembl:ENSG00000131653	16	16p13.3	TNF receptor associated factor 7	protein-coding	TRAF7	TNF receptor associated factor 7	O	E3 ubiquitin-protein ligase TRAF7|RING finger and WD repeat-containing protein 1|RING finger protein 119|RING-type E3 ubiquitin transferase TRAF7|TNF receptor-associated factor 7, E3 ubiquitin protein ligase|ring finger and WD repeat domain 1	20210123	-
9606	84232	MAF1	-	-	MIM:610210|HGNC:HGNC:24966|Ensembl:ENSG00000179632	8	8q24.3	MAF1 homolog, negative regulator of RNA polymerase III	protein-coding	MAF1	MAF1 homolog, negative regulator of RNA polymerase III	O	repressor of RNA polymerase III transcription MAF1 homolog|MAF1 negative regulator of RNA polymerase III|homolog of yeast MAF1	20201213	-
9606	84233	TMEM126A	-	OPA7	MIM:612988|HGNC:HGNC:25382|Ensembl:ENSG00000171202	11	11q14.1	transmembrane protein 126A	protein-coding	TMEM126A	transmembrane protein 126A	O	transmembrane protein 126A	20201206	-
9606	84236	RHBDD1	-	RHBDL4|RRP4	MIM:617515|HGNC:HGNC:23081|Ensembl:ENSG00000144468	2	2q36.3	rhomboid domain containing 1	protein-coding	RHBDD1	rhomboid domain containing 1	O	rhomboid-related protein 4|rhomboid domain-containing protein 1|rhomboid-like protein 4	20201124	-
9606	84239	ATP13A4	-	-	MIM:609556|HGNC:HGNC:25422|Ensembl:ENSG00000127249	3	3q29	ATPase 13A4	protein-coding	ATP13A4	ATPase 13A4	O	probable cation-transporting ATPase 13A4|ATPase type 13A4|P5-ATPase|cation-transporting P5-ATPase	20201124	-
9606	84240	ZCCHC9	-	PPP1R41	HGNC:HGNC:25424|Ensembl:ENSG00000131732	5	5q14.1	zinc finger CCHC-type containing 9	protein-coding	ZCCHC9	zinc finger CCHC-type containing 9	O	zinc finger CCHC domain-containing protein 9|protein phosphatase 1, regulatory subunit 41|zinc finger, CCHC domain containing 9	20201124	-
9606	84243	ZDHHC18	-	DHHC-18|DHHC18	HGNC:HGNC:20712|Ensembl:ENSG00000204160	1	1p36.11	zinc finger DHHC-type palmitoyltransferase 18	protein-coding	ZDHHC18	zinc finger DHHC-type palmitoyltransferase 18	O	palmitoyltransferase ZDHHC18|DHHC domain-containing cysteine-rich protein 18|zinc finger DHHC domain-containing protein 18|zinc finger DHHC-type containing 18|zinc finger, DHHC domain containing 18	20201213	-
9606	84245	MRI1	-	M1Pi|MRDI|MTNA|Ypr118w	MIM:615105|HGNC:HGNC:28469|Ensembl:ENSG00000037757	19	19p13.13	methylthioribose-1-phosphate isomerase 1	protein-coding	MRI1	methylthioribose-1-phosphate isomerase 1	O	methylthioribose-1-phosphate isomerase|MTR-1-P isomerase|S-methyl-5-thioribose-1-phosphate isomerase 1|mediator of RhoA-dependent invasion|methylthioribose-1-phosphate isomerase homolog|translation initiation factor eIF-2B subunit alpha/beta/delta-like protein	20201124	-
9606	84246	MED10	-	L6|NUT2|TRG20	MIM:612382|HGNC:HGNC:28760|Ensembl:ENSG00000133398	5	5p15.31	mediator complex subunit 10	protein-coding	MED10	mediator complex subunit 10	O	mediator of RNA polymerase II transcription subunit 10|TRG-17|TRG-20|transformation-related gene 17 protein|transformation-related gene 20 protein	20201213	-
9606	84247	RTL6	-	LDOC1L|Mar6|Mart6|SIRH3|dJ1033E15.2	HGNC:HGNC:13343|Ensembl:ENSG00000188636	22	22q13.31	retrotransposon Gag like 6	protein-coding	RTL6	retrotransposon Gag like 6	O	retrotransposon Gag-like protein 6|LDOC1 like|Sushi-Ichi retrotransposon homolog 3|leucine zipper down-regulated in cancer 1 like|leucine zipper protein down-regulated in cancer cells-like|mammalian retrotransposon-derived 6|mammalian retrotransposon-derived protein 6|protein LDOC1L	20201124	-
9606	84248	FYTTD1	-	UIF	MIM:616933|HGNC:HGNC:25407|Ensembl:ENSG00000122068	3	3q29	forty-two-three domain containing 1	protein-coding	FYTTD1	forty-two-three domain containing 1	O	UAP56-interacting factor|forty-two-three domain-containing protein 1|protein 40-2-3	20201124	-
9606	84249	PSD2	-	EFA6C	HGNC:HGNC:19092|Ensembl:ENSG00000146005	5	5q31.2	pleckstrin and Sec7 domain containing 2	protein-coding	PSD2	pleckstrin and Sec7 domain containing 2	O	PH and SEC7 domain-containing protein 2|exchange factor for ADP-ribosylation factor guanine nucleotide factor 6 C|exchange factor for ARF6 C|pleckstrin homology and SEC7 domain-containing protein 2	20201213	-
9606	84250	SLF1	-	ANKRD32|BRCTD1|BRCTx	MIM:618467|HGNC:HGNC:25408|Ensembl:ENSG00000133302	5	5q15	SMC5-SMC6 complex localization factor 1	protein-coding	SLF1	SMC5-SMC6 complex localization factor 1	O	SMC5-SMC6 complex localization factor protein 1|BRCT domain containing 1|BRCT domain-containing protein 1|ankyrin repeat domain 32|ankyrin repeat domain-containing protein 32|smc5/6 localization factor 1	20201124	-
9606	84251	SGIP1	-	-	MIM:611540|HGNC:HGNC:25412|Ensembl:ENSG00000118473	1	1p31.3	SH3GL interacting endocytic adaptor 1	protein-coding	SGIP1	SH3GL interacting endocytic adaptor 1	O	SH3-containing GRB2-like protein 3-interacting protein 1|SH3 domain GRB2 like endophilin interacting protein 1|endophilin-3-interacting protein	20201217	-
9606	84253	GARNL3	-	bA356B19.1	HGNC:HGNC:25425|Ensembl:ENSG00000136895	9	9q33.3	GTPase activating Rap/RanGAP domain like 3	protein-coding	GARNL3	GTPase activating Rap/RanGAP domain like 3	O	GTPase-activating Rap/Ran-GAP domain-like protein 3|GTPase activating RANGAP domain-like 3	20201213	-
9606	84254	CAMKK1	-	CAMKKA	MIM:611411|HGNC:HGNC:1469|Ensembl:ENSG00000004660	17	17p13.2	calcium/calmodulin dependent protein kinase kinase 1	protein-coding	CAMKK1	calcium/calmodulin dependent protein kinase kinase 1	O	calcium/calmodulin-dependent protein kinase kinase 1|CAMKK alpha protein|caM-KK 1|caM-KK alpha|caM-kinase IV kinase|caM-kinase kinase 1|caM-kinase kinase alpha|caMKK 1|calcium/calmodulin-dependent protein kinase kinase 1, alpha|calcium/calmodulin-dependent protein kinase kinase alpha	20201124	-
9606	84255	SLC37A3	-	SPX3	MIM:619137|HGNC:HGNC:20651|Ensembl:ENSG00000157800	7	7q34	solute carrier family 37 member 3	protein-coding	SLC37A3	solute carrier family 37 member 3	O	sugar phosphate exchanger 3|solute carrier family 37 (glycerol-3-phosphate transporter), member 3	20201225	-
9606	84256	FLYWCH1	-	-	HGNC:HGNC:25404|Ensembl:ENSG00000059122	16	16p13.3	FLYWCH-type zinc finger 1	protein-coding	FLYWCH1	FLYWCH-type zinc finger 1	O	FLYWCH-type zinc finger-containing protein 1	20201124	-
9606	84258	SYT3	-	SytIII	MIM:600327|HGNC:HGNC:11511|Ensembl:ENSG00000213023	19	19q13.33	synaptotagmin 3	protein-coding	SYT3	synaptotagmin 3	O	synaptotagmin-3|synaptotagmin III	20201213	-
9606	84259	DCUN1D5	-	DCNL5|SCCRO5	MIM:616522|HGNC:HGNC:28409|Ensembl:ENSG00000137692	11	11q22.3	defective in cullin neddylation 1 domain containing 5	protein-coding	DCUN1D5	defective in cullin neddylation 1 domain containing 5	O	DCN1-like protein 5|DCN1, defective in cullin neddylation 1, domain containing 5|DCUN1 domain-containing protein 5|defective in cullin neddylation protein 1-like protein 5|squamous cell carcinoma-related oncogene 5	20201213	-
9606	84260	TCHP	-	TpMs	MIM:612654|HGNC:HGNC:28135|Ensembl:ENSG00000139437	12	12q24.11	trichoplein keratin filament binding	protein-coding	TCHP	trichoplein keratin filament binding	O	trichoplein keratin filament-binding protein|mitochondrial protein with oncostatic activity|mitostatin|tumor suppressor protein	20201124	-
9606	84261	FBXW9	-	Fbw9|MEC-15	MIM:609074|HGNC:HGNC:28136|Ensembl:ENSG00000132004	19	19p13.13	F-box and WD repeat domain containing 9	protein-coding	FBXW9	F-box and WD repeat domain containing 9	O	F-box/WD repeat-containing protein 9|F-box and WD-40 domain protein 9|F-box and WD-40 domain-containing protein 9|F-box and WD-40 repeat containing protein 9|specificity factor for SCF ubiquitin ligase	20201124	-
9606	84262	PSMG3	-	C7orf48|PAC3	MIM:617528|HGNC:HGNC:22420|Ensembl:ENSG00000157778	7	7p22.3	proteasome assembly chaperone 3	protein-coding	PSMG3	proteasome assembly chaperone 3	O	proteasome assembly chaperone 3|PAC-3|hPAC3|proteasome (prosome, macropain) assembly chaperone 3|proteasome assembling chaperone 3	20201124	-
9606	84263	HSDL2	-	C9orf99|SDR13C1	HGNC:HGNC:18572|Ensembl:ENSG00000119471	9	9q32	hydroxysteroid dehydrogenase like 2	protein-coding	HSDL2	hydroxysteroid dehydrogenase like 2	O	hydroxysteroid dehydrogenase-like protein 2|short chain dehydrogenase/reductase family 13C member 1	20210114	-
9606	84264	HAGHL	-	-	HGNC:HGNC:14177|Ensembl:ENSG00000103253	16	16p13.3	hydroxyacylglutathione hydrolase like	protein-coding	HAGHL	hydroxyacylglutathione hydrolase like	O	hydroxyacylglutathione hydrolase-like protein|GLO2-like/ RJD12	20201124	-
9606	84265	POLR3GL	-	RPC32HOM|flj32422	MIM:617457|HGNC:HGNC:28466|Ensembl:ENSG00000121851	1	1q21.1	RNA polymerase III subunit GL	protein-coding	POLR3GL	RNA polymerase III subunit GL	O	DNA-directed RNA polymerase III subunit RPC7-like|DNA-directed RNA polymerase III subunit G-like|RNA polymerase III 32 kDa beta subunit|RNA polymerase III subunit C7-like|RNA polymerase III subunit G like|RPC32-beta|RPC32-like protein|alternative RNA polymerase III subunit 32|polymerase (RNA) III (DNA directed) polypeptide G (32kD)-like|polymerase (RNA) III subunit G like	20201213	-
9606	84266	ALKBH7	-	ABH7|SPATA11|UNQ6002	MIM:613305|HGNC:HGNC:21306|Ensembl:ENSG00000125652	19	19p13.3	alkB homolog 7	protein-coding	ALKBH7	alkB homolog 7	O	alpha-ketoglutarate-dependent dioxygenase alkB homolog 7, mitochondrial|alkB, alkylation repair homolog 7|alkylated DNA repair protein alkB homolog 7|probable alpha-ketoglutarate-dependent dioxygenase ABH7|spermatogenesis associated 11|spermatogenesis cell proliferation related protein|spermatogenesis-associated protein 11	20210114	-
9606	84267	C9orf64	-	-	MIM:611342|HGNC:HGNC:28144|Ensembl:ENSG00000165118	9	9q21.32	chromosome 9 open reading frame 64	protein-coding	C9orf64	chromosome 9 open reading frame 64	O	queuosine salvage protein|UPF0553 protein C9orf64	20201124	-
9606	84268	RPAIN	-	HRIP|RIP	MIM:617299|HGNC:HGNC:28641|Ensembl:ENSG00000129197	17	17p13.2	RPA interacting protein	protein-coding	RPAIN	RPA interacting protein	O	RPA-interacting protein|RAP interaction protein|nuclear transporter	20201124	-
9606	84269	CHCHD5	-	C2orf9|CHTM1|MIC14|MIX14	MIM:616978|HGNC:HGNC:17840|Ensembl:ENSG00000125611	2	2q14.1	coiled-coil-helix-coiled-coil-helix domain containing 5	protein-coding	CHCHD5	coiled-coil-helix-coiled-coil-helix domain containing 5	O	coiled-coil-helix-coiled-coil-helix domain-containing protein 5|mitochondrial intermembrane space cysteine motif protein of 14 kDa homolog	20201124	-
9606	84270	CARD19	-	BinCARD|C9orf89	MIM:617726|HGNC:HGNC:28148|Ensembl:ENSG00000165233	9	9q22.31	caspase recruitment domain family member 19	protein-coding	CARD19	caspase recruitment domain family member 19	O	caspase recruitment domain-containing protein 19|Bcl10-interacting protein with CARD|bcl10-interacting CARD protein	20201124	-
9606	84271	POLDIP3	-	PDIP3|PDIP46|SKAR	MIM:611520|HGNC:HGNC:23782|Ensembl:ENSG00000100227	22	22q13.2	DNA polymerase delta interacting protein 3	protein-coding	POLDIP3	DNA polymerase delta interacting protein 3	O	polymerase delta-interacting protein 3|46 kDa DNA polymerase delta interaction protein|RNA-binding protein P46|S6K1 Aly/REF-like target|polymerase (DNA) delta interacting protein 3|polymerase (DNA-directed), delta interacting protein 3	20210103	-
9606	84272	YIPF4	-	FinGER4|Nbla11189	MIM:617534|HGNC:HGNC:28145|Ensembl:ENSG00000119820	2	2p22.3	Yip1 domain family member 4	protein-coding	YIPF4	Yip1 domain family member 4	O	protein YIPF4|YIP1 family member 4|putative protein product of Nbla11189	20210103	-
9606	84273	NOA1	-	C4orf14|MTG3|hAtNOS1|hNOA1|mAtNOS1	MIM:614919|HGNC:HGNC:28473|Ensembl:ENSG00000084092	4	4q12	nitric oxide associated 1	protein-coding	NOA1	nitric oxide associated 1	O	nitric oxide-associated protein 1|mitochondrial GTPase 3 homolog|nitric oxide synthase, mitochondrial (putative)|putative ortholog of Arabidopsis mitochondrial nitric oxide synthase	20201124	-
9606	84274	COQ5	-	COQ10D9	MIM:616359|HGNC:HGNC:28722|Ensembl:ENSG00000110871	12	12q24.31	coenzyme Q5, methyltransferase	protein-coding	COQ5	coenzyme Q5, methyltransferase	O	2-methoxy-6-polyprenyl-1,4-benzoquinol methylase, mitochondrial|coenzyme Q5 homolog, methyltransferase|ubiquinone biosynthesis methyltransferase COQ5, mitochondrial	20210123	-
9606	84275	SLC25A33	-	BMSC-MCP|PNC1	MIM:610816|HGNC:HGNC:29681|Ensembl:ENSG00000171612	1	1p36.22	solute carrier family 25 member 33	protein-coding	SLC25A33	solute carrier family 25 member 33	O	solute carrier family 25 member 33|bone marrow stromal cell mitochondrial carrier protein|huBMSC-MCP|mitochondrial carrier protein|novel mitochondrial carrier protein|solute carrier family 25 (pyrimidine nucleotide carrier), member 33	20201124	-
9606	84276	NICN1	-	-	MIM:611516|HGNC:HGNC:18317|Ensembl:ENSG00000145029	3	3p21.31	nicolin 1	protein-coding	NICN1	nicolin 1	O	nicolin-1|NPCEDRG|PGs5|tubulin polyglutamylase complex subunit 5	20201124	-
9606	84277	DNAJC30	-	WBSCR18	MIM:618202|HGNC:HGNC:16410|Ensembl:ENSG00000176410	7	7q11.23	DnaJ heat shock protein family (Hsp40) member C30	protein-coding	DNAJC30	DnaJ heat shock protein family (Hsp40) member C30	O	dnaJ homolog subfamily C member 30, mitochondrial|DnaJ (Hsp40) homolog, subfamily C, member 30|Williams Beuren syndrome chromosome region 18|williams-Beuren syndrome chromosomal region 18 protein	20201124	-
9606	84278	MFSD14C	-	HIATL2	HGNC:HGNC:23672|Ensembl:ENSG00000196312	9	9q22.33	major facilitator superfamily domain containing 14C	protein-coding	MFSD14C	major facilitator superfamily domain containing 14C	O	hippocampus abundant transcript-like protein 2|hippocampus abundant gene transcript-like 2	20201216	-
9606	84279	PRADC1	-	C2orf7|PAP21	HGNC:HGNC:16047|Ensembl:ENSG00000135617	2	2p13.2	protease associated domain containing 1	protein-coding	PRADC1	protease associated domain containing 1	O	protease-associated domain-containing protein 1|protease-associated domain-containing glycoprotein 21 kDa|protease-associated domain-containing protein of 21 kDa	20201124	-
9606	84280	BTBD10	-	GMRP-1|GMRP1	MIM:615933|HGNC:HGNC:21445|Ensembl:ENSG00000148925	11	11p15.3	BTB domain containing 10	protein-coding	BTBD10	BTB domain containing 10	O	BTB/POZ domain-containing protein 10|BTB (POZ) domain containing 10|BTB (broad-complex tramtrack and bric-a-brac/pox virus and zinc finger) domain-containing protein 10|K+ channel tetramerization protein|epididymis secretory sperm binding protein|glucose metabolism-related protein 1	20201124	-
9606	84281	C2orf88	-	smAKAP	MIM:615117|HGNC:HGNC:28191|Ensembl:ENSG00000187699	2	2q32.2	chromosome 2 open reading frame 88	protein-coding	C2orf88	chromosome 2 open reading frame 88	O	small membrane A-kinase anchor protein|small A-kinase anchoring protein|small membrane AKAP	20201124	-
9606	84282	RNF135	-	L13|MMFD|REUL|Riplet	MIM:611358|HGNC:HGNC:21158|Ensembl:ENSG00000181481	17	17q11.2	ring finger protein 135	protein-coding	RNF135	ring finger protein 135	O	E3 ubiquitin-protein ligase RNF135|RIG-I E3 ubiquitin ligase|RING finger protein leading to RIG-I activation|RING-type E3 ubiquitin transferase RNF135	20201124	-
9606	84283	TMEM79	-	MATT	MIM:615531|HGNC:HGNC:28196|Ensembl:ENSG00000163472	1	1q22	transmembrane protein 79	protein-coding	TMEM79	transmembrane protein 79	O	transmembrane protein 79|mattrin	20201124	-
9606	84284	NTPCR	-	C1orf57|HCR-NTPase|THEP1	HGNC:HGNC:28204|Ensembl:ENSG00000135778	1	1q42.2	nucleoside-triphosphatase, cancer-related	protein-coding	NTPCR	nucleoside-triphosphatase, cancer-related	O	cancer-related nucleoside-triphosphatase|human cancer-related NTPase|nucleoside triphosphate phosphohydrolase|nucleoside-triphosphatase C1orf57	20210103	-
9606	84285	EIF1AD	-	OBELIX|haponin	MIM:618473|HGNC:HGNC:28147|Ensembl:ENSG00000175376	11	11q13.1	eukaryotic translation initiation factor 1A domain containing	protein-coding	EIF1AD	eukaryotic translation initiation factor 1A domain containing	O	probable RNA-binding protein EIF1AD|eukaryotic translation initiation factor 1A domain-containing protein	20201213	-
9606	84286	TMEM175	-	hTMEM175	MIM:616660|HGNC:HGNC:28709|Ensembl:ENSG00000127419	4	4p16.3	transmembrane protein 175	protein-coding	TMEM175	transmembrane protein 175	O	endosomal/lysosomal potassium channel TMEM175|endosomal/lysomomal potassium channel TMEM175	20210103	-
9606	84287	ZDHHC16	-	APH2|DHHC-16	MIM:616750|HGNC:HGNC:20714|Ensembl:ENSG00000171307	10	10q24.1	zinc finger DHHC-type palmitoyltransferase 16	protein-coding	ZDHHC16	zinc finger DHHC-type palmitoyltransferase 16	O	palmitoyltransferase ZDHHC16|Abl-philin 2|probable palmitoyltransferase ZDHHC16|zinc finger DHHC domain-containing protein 16|zinc finger DHHC-type containing 16|zinc finger, DHHC domain containing 16	20201213	-
9606	84288	EFCAB2	-	CFAP200|DRC8	HGNC:HGNC:28166|Ensembl:ENSG00000203666	1	1q44	EF-hand calcium binding domain 2	protein-coding	EFCAB2	EF-hand calcium binding domain 2	O	dynein regulatory complex protein 8|EF-hand calcium-binding domain-containing protein 2|dynein regulatory complex subunit 8	20201213	-
9606	84289	ING5	-	p28ING5	MIM:608525|HGNC:HGNC:19421|Ensembl:ENSG00000168395	2	2q37.3	inhibitor of growth family member 5	protein-coding	ING5	inhibitor of growth family member 5	O	inhibitor of growth protein 5	20201206	-
9606	84290	CAPNS2	-	CSS2	MIM:616767|HGNC:HGNC:16371|Ensembl:ENSG00000256812	16	16q12.2	calpain small subunit 2	protein-coding	CAPNS2	calpain small subunit 2	O	calpain small subunit 2|calcium-dependent protease small subunit 2	20201124	-
9606	84292	WDR83	-	MORG1	MIM:616850|HGNC:HGNC:32672|Ensembl:ENSG00000123154	19	19p13.13	WD repeat domain 83	protein-coding	WDR83	WD repeat domain 83	O	WD repeat domain-containing protein 83|MAPK organizer 1|mitogen-activated protein kinase organizer 1	20201213	-
9606	84293	PRXL2A	-	Adrx|C10orf58|FAM213A|PAMM	MIM:617165|HGNC:HGNC:28651|Ensembl:ENSG00000122378	10	10q23.1	peroxiredoxin like 2A	protein-coding	PRXL2A	peroxiredoxin like 2A	O	peroxiredoxin-like 2A|Adiporedoxin|UPF0765 protein C10orf58|family with sequence similarity 213 member A|peroxiredoxin (PRX)-like 2 activated in M-CSF stimulated monocytes|peroxiredoxin-like 2 activated in M-CSF stimulated monocytes|redox-regulatory protein FAM213A|redox-regulatory protein PAMM	20210114	-
9606	84294	UTP23	-	C8orf53	HGNC:HGNC:28224|Ensembl:ENSG00000147679	8	8q24.11	UTP23 small subunit processome component	protein-coding	UTP23	UTP23 small subunit processome component	O	rRNA-processing protein UTP23 homolog|UTP23, small subunit (SSU) processome component, homolog	20201124	-
9606	84295	PHF6	-	BFLS|BORJ|CENP-31	MIM:300414|HGNC:HGNC:18145|Ensembl:ENSG00000156531	X	Xq26.2	PHD finger protein 6	protein-coding	PHF6	PHD finger protein 6	O	PHD finger protein 6|PHD-like zinc finger protein|centromere protein 31|truncated PHF6	20210110	-
9606	84296	GINS4	-	SLD5	MIM:610611|HGNC:HGNC:28226|Ensembl:ENSG00000147536	8	8p11.21	GINS complex subunit 4	protein-coding	GINS4	GINS complex subunit 4	O	DNA replication complex GINS protein SLD5|SLD5 homolog	20201213	-
9606	84298	LLPH	-	C12orf31|hLLP	MIM:616998|HGNC:HGNC:28229|Ensembl:ENSG00000139233	12	12q14.3	LLP homolog, long-term synaptic facilitation factor	protein-coding	LLPH	LLP homolog, long-term synaptic facilitation factor	O	protein LLP homolog|LLP homolog, long-term synaptic facilitation (Aplysia)|human LAPS18-like protein	20201124	-
9606	84299	MIEN1	-	C17orf37|C35|ORB3|RDX12|XTP4	MIM:611802|HGNC:HGNC:28230|Ensembl:ENSG00000141741	17	17q12	migration and invasion enhancer 1	protein-coding	MIEN1	migration and invasion enhancer 1	O	migration and invasion enhancer 1|HBV X-transactivated gene 4 protein|HBV XAg-transactivated protein 4|protein C17orf37	20201213	-
9606	84300	UQCC2	-	C6orf125|C6orf126|Cbp6|M19|MC3DN7|MNF1|bA6B20.2	MIM:614461|HGNC:HGNC:21237|Ensembl:ENSG00000137288	6	6p21.31	ubiquinol-cytochrome c reductase complex assembly factor 2	protein-coding	UQCC2	ubiquinol-cytochrome c reductase complex assembly factor 2	O	ubiquinol-cytochrome-c reductase complex assembly factor 2|breast cancer-associated protein SGA-81M|cytochrome B protein synthesis 6 homolog|mitochondrial nucleoid factor 1|mitochondrial protein M19	20201124	-
9606	84301	DDI2	-	-	HGNC:HGNC:24578|Ensembl:ENSG00000197312	1	1p36.21	DNA damage inducible 1 homolog 2	protein-coding	DDI2	DNA damage inducible 1 homolog 2	O	protein DDI1 homolog 2|DDI1, DNA-damage inducible 1, homolog 2|DNA-damage inducible protein 2 (DDI2)	20201128	-
9606	84302	PGAP4	-	C9orf125|TMEM246	HGNC:HGNC:28180|Ensembl:ENSG00000165152	9	9q31.1	post-GPI attachment to proteins GalNAc transferase 4	protein-coding	PGAP4	post-GPI attachment to proteins GalNAc transferase 4	O	post-GPI attachment to proteins factor 4|transmembrane protein 246|transmembrane protein C9orf125	20201124	-
9606	84303	CHCHD6	-	CHCM1|MICOS25|Mic25|PPP1R23	MIM:615634|HGNC:HGNC:28184|Ensembl:ENSG00000159685	3	3q21.3	coiled-coil-helix-coiled-coil-helix domain containing 6	protein-coding	CHCHD6	coiled-coil-helix-coiled-coil-helix domain containing 6	O	MICOS complex subunit MIC25|coiled coil helix cristae morphology 1|coiled-coil-helix cristae morphology protein 1|coiled-coil-helix-coiled-coil-helix domain-containing protein 6, mitochondrial|mitochondrial contact site and cristae organizing system subunit 25|protein phosphatase 1, regulatory subunit 23	20201124	-
9606	84304	NUDT22	-	-	HGNC:HGNC:28189|Ensembl:ENSG00000149761	11	11q13.1	nudix hydrolase 22	protein-coding	NUDT22	nudix hydrolase 22	O	uridine diphosphate glucose pyrophosphatase NUDT22|UDPG pyrophosphatase|UGPPase|nucleoside diphosphate-linked moiety X motif 22|nudix (nucleoside diphosphate linked moiety X)-type motif 22|nudix motif 22	20201124	-
9606	84305	PYM1	-	PYM|WIBG	HGNC:HGNC:30258|Ensembl:ENSG00000170473	12	12q13.2	PYM homolog 1, exon junction complex associated factor	protein-coding	PYM1	PYM homolog 1, exon junction complex associated factor	O	partner of Y14 and mago|protein wibg homolog|within bgcn homolog	20210103	-
9606	84306	PDCD2L	-	-	MIM:615661|HGNC:HGNC:28194|Ensembl:ENSG00000126249	19	19q13.11	programmed cell death 2 like	protein-coding	PDCD2L	programmed cell death 2 like	O	programmed cell death protein 2-like	20210103	-
9606	84307	ZNF397	-	ZNF47|ZSCAN15	MIM:609601|HGNC:HGNC:18818|Ensembl:ENSG00000186812	18	18q12.2	zinc finger protein 397	protein-coding	ZNF397	zinc finger protein 397	O	zinc finger protein 397|zinc finger and SCAN domain-containing protein 15|zinc finger protein 47	20201213	-
9606	84309	NUDT16L1	-	SDOS|TIRR	MIM:617338|HGNC:HGNC:28154|Ensembl:ENSG00000168101	16	16p13.3	nudix hydrolase 16 like 1	protein-coding	NUDT16L1	nudix hydrolase 16 like 1	O	tudor-interacting repair regulator protein|NUDT16-like protein 1|nudix (nucleoside diphosphate linked moiety X)-type motif 16-like 1|protein syndesmos|syndesmos	20201213	-
9606	84310	C7orf50	-	YCR016W	HGNC:HGNC:22421|Ensembl:ENSG00000146540	7	7p22.3	chromosome 7 open reading frame 50	protein-coding	C7orf50	chromosome 7 open reading frame 50	O	uncharacterized protein C7orf50	20210103	-
9606	84311	MRPL45	-	L45mt|MRP-L45	MIM:611850|HGNC:HGNC:16651|Ensembl:ENSG00000278845	17	17q12	mitochondrial ribosomal protein L45	protein-coding	MRPL45	mitochondrial ribosomal protein L45	O	39S ribosomal protein L45, mitochondrial|mitochondrial large ribosomal subunit protein mL45	20201206	-
9606	84312	BRMS1L	-	BRMS1	MIM:618514|HGNC:HGNC:20512|Ensembl:ENSG00000100916	14	14q13.2	BRMS1 like transcriptional repressor	protein-coding	BRMS1L	BRMS1 like transcriptional repressor	O	breast cancer metastasis-suppressor 1-like protein|BRMS1-homolog protein p40|BRMS1-like protein p40|breast cancer metastasis-suppressor 1 like	20210123	-
9606	84313	VPS25	-	DERP9|EAP20|FAP20	MIM:610907|HGNC:HGNC:28122|Ensembl:ENSG00000131475	17	17q21.2	vacuolar protein sorting 25 homolog	protein-coding	VPS25	vacuolar protein sorting 25 homolog	O	vacuolar protein-sorting-associated protein 25|ELL-associated protein of 20 kDa|ESCRT-II complex subunit VPS25|dermal papilla-derived protein 9	20201124	-
9606	84314	TMEM107	-	GRVS638|JBTS29|MKS13|PRO1268	MIM:616183|HGNC:HGNC:28128|Ensembl:ENSG00000179029	17	17p13.1	transmembrane protein 107	protein-coding	TMEM107	transmembrane protein 107	O	transmembrane protein 107	20201213	-
9606	84315	MON1A	-	SAND1	MIM:611464|HGNC:HGNC:28207|Ensembl:ENSG00000164077	3	3p21.31	MON1 homolog A, secretory trafficking associated	protein-coding	MON1A	MON1 homolog A, secretory trafficking associated	O	vacuolar fusion protein MON1 homolog A|MON1 secretory trafficking family member A	20210103	-
9606	84316	NAA38	-	LSMD1|MAK31|PFAAP2	MIM:617990|HGNC:HGNC:28212|Ensembl:ENSG00000183011	17	17p13.1	N-alpha-acetyltransferase 38, NatC auxiliary subunit	protein-coding	NAA38	N-alpha-acetyltransferase 38, NatC auxiliary subunit	O	N-alpha-acetyltransferase 38, NatC auxiliary subunit|LSM domain containing 1|LSM domain-containing protein 1|phosphonoformate immuno-associated protein 2	20201124	-
9606	84317	CCDC115	-	CDG2O|ccp1	MIM:613734|HGNC:HGNC:28178|Ensembl:ENSG00000136710	2	2q21.1	coiled-coil domain containing 115	protein-coding	CCDC115	coiled-coil domain containing 115	O	coiled-coil domain-containing protein 115	20210103	-
9606	84318	CCDC77	-	-	HGNC:HGNC:28203|Ensembl:ENSG00000120647	12	12p13.33	coiled-coil domain containing 77	protein-coding	CCDC77	coiled-coil domain containing 77	O	coiled-coil domain-containing protein 77	20201124	-
9606	84319	CMSS1	-	C3orf26	HGNC:HGNC:28666|Ensembl:ENSG00000184220	3	3q12.1	cms1 ribosomal small subunit homolog	protein-coding	CMSS1	cms1 ribosomal small subunit homolog	O	protein CMSS1	20210103	-
9606	84320	ACBD6	-	-	MIM:616352|HGNC:HGNC:23339|Ensembl:ENSG00000230124	1	1q25.2-q25.3	acyl-CoA binding domain containing 6	protein-coding	ACBD6	acyl-CoA binding domain containing 6	O	acyl-CoA-binding domain-containing protein 6|acyl-Coenzyme A binding domain containing 6	20201124	-
9606	84321	THOC3	-	THO3|hTREX45	MIM:606929|HGNC:HGNC:19072|Ensembl:ENSG00000051596	5	5q35.2	THO complex 3	protein-coding	THOC3	THO complex 3	O	THO complex subunit 3|TEX1 homolog	20210103	-
9606	84322	C18orf12	-	HEIL1|HsT2508	HGNC:HGNC:24918|Ensembl:ENSG00000280197	18	18q21.1	chromosome 18 open reading frame 12	protein-coding	C18orf12	chromosome 18 open reading frame 12	O	uncharacterized protein C18orf12	20201124	-
9606	84324	SARNP	-	CIP29|HCC1|HSPC316|THO1	MIM:610049|HGNC:HGNC:24432|Ensembl:ENSG00000205323	12	12q13.2	SAP domain containing ribonucleoprotein	protein-coding	SARNP	SAP domain containing ribonucleoprotein	O	SAP domain-containing ribonucleoprotein|cytokine induced protein 29 kDa|cytokine-induced protein of 29 kDa|hepatocellular carcinoma 1|nuclear protein Hcc-1|proliferation associated cytokine-inducible protein CIP29	20210103	-
9606	84326	METTL26	-	C16orf13|JFP2	HGNC:HGNC:14141|Ensembl:ENSG00000130731	16	16p13.3	methyltransferase like 26	protein-coding	METTL26	methyltransferase like 26	O	methyltransferase-like 26|UPF0585 protein C16orf13	20201124	-
9606	84327	ZBED3	-	-	MIM:615250|HGNC:HGNC:20711|Ensembl:ENSG00000132846	5	5q13.3	zinc finger BED-type containing 3	protein-coding	ZBED3	zinc finger BED-type containing 3	O	zinc finger BED domain-containing protein 3|2610005H11Rik|axin-interacting protein|zinc finger, BED domain containing 3	20201124	-
9606	84328	LZIC	-	-	MIM:610458|HGNC:HGNC:17497|Ensembl:ENSG00000162441	1	1p36.22	leucine zipper and CTNNBIP1 domain containing	protein-coding	LZIC	leucine zipper and CTNNBIP1 domain containing	O	protein LZIC|leucine zipper and CTNNBIP1 domain-containing protein|leucine zipper and ICAT homologous domain-containing protein|leucine zipper domain and ICAT homologous domain containing	20201124	-
9606	84329	HVCN1	-	HV1|VSOP	MIM:611227|HGNC:HGNC:28240|Ensembl:ENSG00000122986	12	12q24.11	hydrogen voltage gated channel 1	protein-coding	HVCN1	hydrogen voltage gated channel 1	O	voltage-gated hydrogen channel 1|voltage sensor domain-only protein	20201227	-
9606	84330	ZNF414	-	ZFP414	HGNC:HGNC:20630|Ensembl:ENSG00000133250	19	19p13.2	zinc finger protein 414	protein-coding	ZNF414	zinc finger protein 414	O	zinc finger protein 414	20201213	-
9606	84331	MCRIP2	-	C16orf14|FAM195A|c349E10.1	HGNC:HGNC:14142|Ensembl:ENSG00000172366	16	16p13.3	MAPK regulated corepressor interacting protein 2	protein-coding	MCRIP2	MAPK regulated corepressor interacting protein 2	O	MAPK regulated corepressor interacting protein 2|MAPK regulated co-repressor interacting protein 2|family with sequence similarity 195, member A|protein FAM195A	20201124	-
9606	84332	DYDC2	-	-	HGNC:HGNC:23468|Ensembl:ENSG00000133665	10	10q23.1	DPY30 domain containing 2	protein-coding	DYDC2	DPY30 domain containing 2	O	DPY30 domain-containing protein 2	20201124	-
9606	84333	PCGF5	-	RNF159	MIM:617407|HGNC:HGNC:28264|Ensembl:ENSG00000180628	10	10q23.32	polycomb group ring finger 5	protein-coding	PCGF5	polycomb group ring finger 5	O	polycomb group RING finger protein 5|RING finger protein 159|ring finger protein (C3HC4 type) 159	20210123	-
9606	84334	COA8	-	APOP|APOP1|APOPT1|C14orf153|MC4DN17	MIM:616003|HGNC:HGNC:20492|Ensembl:ENSG00000256053	14	14q32.33	cytochrome c oxidase assembly factor 8	protein-coding	COA8	cytochrome c oxidase assembly factor 8	O	cytochrome c oxidase assembly factor 8|UPF0671 protein C14orf153|apoptogenic 1, mitochondrial	20210123	-
9606	84335	AKT1S1	-	Lobe|PRAS40	MIM:610221|HGNC:HGNC:28426|Ensembl:ENSG00000204673	19	19q13.33	AKT1 substrate 1	protein-coding	AKT1S1	AKT1 substrate 1	O	proline-rich AKT1 substrate 1|40 kDa proline-rich AKT substrate|AKT1 substrate 1 (proline rich)	20201124	-
9606	84336	TMEM101	-	-	HGNC:HGNC:28653|Ensembl:ENSG00000091947	17	17q21.31	transmembrane protein 101	protein-coding	TMEM101	transmembrane protein 101	O	transmembrane protein 101|putative NF-kappa-B-activating protein 130	20201124	-
9606	84337	ELOF1	-	ELF1	HGNC:HGNC:28691|Ensembl:ENSG00000130165	19	19p13.2	elongation factor 1 homolog	protein-coding	ELOF1	elongation factor 1 homolog	O	transcription elongation factor 1 homolog|ELF1 homolog, elongation factor 1|elongation factor 1 homolog (ELF1, S. cerevisiae)	20201124	-
9606	84340	GFM2	-	EF-G2mt|EFG2|MRRF2|MST027|MSTP027|RRF|RRF2|RRF2mt|hEFG2|mEF-G 2	MIM:606544|HGNC:HGNC:29682|Ensembl:ENSG00000164347	5	5q13.3	GTP dependent ribosome recycling factor mitochondrial 2	protein-coding	GFM2	GTP dependent ribosome recycling factor mitochondrial 2	O	ribosome-releasing factor 2, mitochondrial|G elongation factor mitochondrial 2|mitochondrial elongation factor G2|mitochondrial ribosome recycling factor 2|mitochondrial ribosome-releasing factor 2|ribosome releasing factor 2	20210123	-
9606	84342	COG8	-	CDG2H|DOR1	MIM:606979|HGNC:HGNC:18623|Ensembl:ENSG00000213380	16	16q22.1	component of oligomeric golgi complex 8	protein-coding	COG8	component of oligomeric golgi complex 8	O	conserved oligomeric Golgi complex subunit 8|COG complex subunit 8|conserved oligomeric golgi complex component 8|dependent on RIC1	20210123	-
9606	84343	HPS3	-	BLOC2S1|SUTAL	MIM:606118|HGNC:HGNC:15597|Ensembl:ENSG00000163755	3	3q24	HPS3 biogenesis of lysosomal organelles complex 2 subunit 1	protein-coding	HPS3	HPS3 biogenesis of lysosomal organelles complex 2 subunit 1	O	Hermansky-Pudlak syndrome 3 protein	20210123	-
9606	84364	ARFGAP2	-	IRZ|NBLA10535|ZFP289|ZNF289	MIM:606908|HGNC:HGNC:13504|Ensembl:ENSG00000149182	11	11p11.2	ADP ribosylation factor GTPase activating protein 2	protein-coding	ARFGAP2	ADP ribosylation factor GTPase activating protein 2	O	ADP-ribosylation factor GTPase-activating protein 2|GTPase-activating protein ZNF289|zinc finger protein 289, ID1 regulated	20201206	-
9606	84365	NIFK	-	MKI67IP|Nopp34	MIM:611970|HGNC:HGNC:17838|Ensembl:ENSG00000155438	2	2q14.3	nucleolar protein interacting with the FHA domain of MKI67	protein-coding	NIFK	nucleolar protein interacting with the FHA domain of MKI67	O	MKI67 FHA domain-interacting nucleolar phosphoprotein|hNIFK|nucleolar phosphoprotein Nopp34|nucleolar protein interacting with the FHA domain of pKi-67	20210103	-
9606	84366	PRAC1	-	C17orf92|PRAC	MIM:609819|HGNC:HGNC:30591|Ensembl:ENSG00000159182	17	17q21.32	PRAC1 small nuclear protein	protein-coding	PRAC1	PRAC1 small nuclear protein	O	small nuclear protein PRAC1|prostate cancer susceptibility candidate 1|prostate cancer susceptibility candidate protein 1|prostate, rectum and colon expressed gene protein|small nuclear protein PRAC	20201124	-
9606	84376	HOOK3	-	HK3	MIM:607825|HGNC:HGNC:23576|Ensembl:ENSG00000168172	8	8p11.21	hook microtubule tethering protein 3	protein-coding	HOOK3	hook microtubule tethering protein 3	O	protein Hook homolog 3|h-hook3|hHK3|hook homolog 3	20201124	-
9606	84417	ECRG4	-	C2orf40	MIM:611752|HGNC:HGNC:24642|Ensembl:ENSG00000119147	2	2q12.2	ECRG4 augurin precursor	protein-coding	ECRG4	ECRG4 augurin precursor	O	augurin|esophageal cancer related gene 4 protein	20201124	-
9606	84418	CYSTM1	-	C5orf32|ORF1-FL49	HGNC:HGNC:30239|Ensembl:ENSG00000120306	5	5q31.3	cysteine rich transmembrane module containing 1	protein-coding	CYSTM1	cysteine rich transmembrane module containing 1	O	cysteine-rich and transmembrane domain-containing protein 1|UPF0467 protein C5orf32|putative nuclear protein ORF1-FL49	20201124	-
9606	84419	C15orf48	-	COXFA4L3|FOAP-11|MIR147BHG|NMES1	MIM:608409|HGNC:HGNC:29898|Ensembl:ENSG00000166920	15	15q21.1	chromosome 15 open reading frame 48	protein-coding	C15orf48	chromosome 15 open reading frame 48	O	normal mucosa of esophagus-specific gene 1 protein|MIR147B host|cytochrome c oxidase subunit FA4 like 3|normal mucosa of esophagus specific 1	20201213	-
9606	84432	PROK1	-	EGVEGF|PK1|PRK1	MIM:606233|HGNC:HGNC:18454|Ensembl:ENSG00000143125	1	1p13.3	prokineticin 1	protein-coding	PROK1	prokineticin 1	O	prokineticin-1|EG-VEGF|black mamba toxin-related protein|endocrine-gland-derived vascular endothelial growth factor|mambakine	20201124	-
9606	84433	CARD11	-	BENTA|BIMP3|CARMA1|IMD11|IMD11A|PPBL	MIM:607210|HGNC:HGNC:16393|Ensembl:ENSG00000198286	7	7p22.2	caspase recruitment domain family member 11	protein-coding	CARD11	caspase recruitment domain family member 11	O	caspase recruitment domain-containing protein 11|CARD-containing MAGUK protein 1|bcl10-interacting maguk protein 3|carma 1	20210123	-
9606	84434	THCYTX	-	FTX	MIM:300331	X	-	Thrombocytosis, familial X-linked	unknown	-	-	-	-	20200826	-
9606	84435	ADGRA1	-	GPR123	MIM:612302|HGNC:HGNC:13838|Ensembl:ENSG00000197177	10	10q26.3	adhesion G protein-coupled receptor A1	protein-coding	ADGRA1	adhesion G protein-coupled receptor A1	O	adhesion G protein-coupled receptor A1|G-protein coupled receptor 123|probable G-protein coupled receptor 123	20201124	-
9606	84436	ZNF528	-	-	MIM:615580|HGNC:HGNC:29384|Ensembl:ENSG00000167555	19	19q13.41	zinc finger protein 528	protein-coding	ZNF528	zinc finger protein 528	O	zinc finger protein 528	20201124	-
9606	84437	MSANTD4	-	KIAA1826	HGNC:HGNC:29383|Ensembl:ENSG00000170903	11	11q22.3	Myb/SANT DNA binding domain containing 4 with coiled-coils	protein-coding	MSANTD4	Myb/SANT DNA binding domain containing 4 with coiled-coils	O	myb/SANT-like DNA-binding domain-containing protein 4|Myb/SANT-like DNA-binding domain containing 4 with coiled-coils	20201124	-
9606	84439	HHIPL1	-	KIAA1822|UNQ9245	HGNC:HGNC:19710|Ensembl:ENSG00000182218	14	14q32.2	HHIP like 1	protein-coding	HHIPL1	HHIP like 1	O	HHIP-like protein 1|ARAR9245	20201124	-
9606	84440	RAB11FIP4	-	FIP4-Rab11|RAB11-FIP4	MIM:611999|HGNC:HGNC:30267|Ensembl:ENSG00000131242	17	17q11.2	RAB11 family interacting protein 4	protein-coding	RAB11FIP4	RAB11 family interacting protein 4	O	rab11 family-interacting protein 4|RAB11 family interacting protein 4 (class II)|arfophilin-2	20201213	-
9606	84441	MAML2	-	MAM-3|MAM2|MAM3|MLL-MAML2	MIM:607537|HGNC:HGNC:16259|Ensembl:ENSG00000184384	11	11q21	mastermind like transcriptional coactivator 2	protein-coding	MAML2	mastermind like transcriptional coactivator 2	O	mastermind-like protein 2|mam-2|mastermind-like 2	20210118	-
9606	84443	FRMPD3	-	-	MIM:301005|HGNC:HGNC:29382|Ensembl:ENSG00000147234	X	Xq22.3	FERM and PDZ domain containing 3	protein-coding	FRMPD3	FERM and PDZ domain containing 3	O	FERM and PDZ domain-containing protein 3	20201208	-
9606	84444	DOT1L	-	DOT1|KMT4	MIM:607375|HGNC:HGNC:24948|Ensembl:ENSG00000104885	19	19p13.3	DOT1 like histone lysine methyltransferase	protein-coding	DOT1L	DOT1 like histone lysine methyltransferase	O	histone-lysine N-methyltransferase, H3 lysine-79 specific|DOT1 like histone H3K79 methyltransferase|DOT1-like histone methyltransferase|DOT1-like protein|DOT1-like, histone H3 methyltransferase|H3-K79-HMTase|histone H3-K79 methyltransferase|histone methyltransferase DOT1L|lysine N-methyltransferase 4	20210110	-
9606	84445	LZTS2	-	LAPSER1	MIM:610454|HGNC:HGNC:29381|Ensembl:ENSG00000107816	10	10q24.31	leucine zipper tumor suppressor 2	protein-coding	LZTS2	leucine zipper tumor suppressor 2	O	leucine zipper putative tumor suppressor 2|leucine zipper, putative tumor suppressor 2|protein LAPSER1	20201213	-
9606	84446	BRSK1	-	hSAD1	MIM:609235|HGNC:HGNC:18994|Ensembl:ENSG00000160469	19	19q13.42	BR serine/threonine kinase 1	protein-coding	BRSK1	BR serine/threonine kinase 1	O	serine/threonine-protein kinase BRSK1|BR serine/threonine-protein kinase 1|SAD1 homolog|SAD1 kinase|brain-selective kinase 1|brain-specific serine/threonine-protein kinase 1|protein kinase SAD1A|serine/threonine-protein kinase SAD-B|synapses of Amphids Defective homolog 1	20210103	-
9606	84447	SYVN1	-	DER3|HRD1	MIM:608046|HGNC:HGNC:20738|Ensembl:ENSG00000162298	11	11q13.1	synoviolin 1	protein-coding	SYVN1	synoviolin 1	O	E3 ubiquitin-protein ligase synoviolin|HMG-coA reductase degradation 1 homolog|RING-type E3 ubiquitin transferase synoviolin|synovial apoptosis inhibitor 1, synoviolin	20210103	-
9606	84448	ABLIM2	-	-	MIM:612544|HGNC:HGNC:19195|Ensembl:ENSG00000163995	4	4p16.1	actin binding LIM protein family member 2	protein-coding	ABLIM2	actin binding LIM protein family member 2	O	actin-binding LIM protein 2|abLIM-2|testis tissue sperm-binding protein Li 35a	20201208	-
9606	84449	ZNF333	-	-	MIM:611811|HGNC:HGNC:15624|Ensembl:ENSG00000160961	19	19p13.12	zinc finger protein 333	protein-coding	ZNF333	zinc finger protein 333	O	zinc finger protein 333	20201124	-
9606	84450	ZNF512	-	-	HGNC:HGNC:29380|Ensembl:ENSG00000243943	2	2p23.3	zinc finger protein 512	protein-coding	ZNF512	zinc finger protein 512	O	zinc finger protein 512	20201124	-
9606	84451	MAP3K21	-	MLK4|dJ862P8.3	MIM:614793|HGNC:HGNC:29798|Ensembl:ENSG00000143674	1	1q42.2	mitogen-activated protein kinase kinase kinase 21	protein-coding	MAP3K21	mitogen-activated protein kinase kinase kinase 21	O	mitogen-activated protein kinase kinase kinase 21|mitogen-activated protein kinase kinase kinase MLK4|mixed lineage kinase 4	20201124	-
9606	84455	EFCAB7	-	-	MIM:617632|HGNC:HGNC:29379|Ensembl:ENSG00000203965	1	1p31.3	EF-hand calcium binding domain 7	protein-coding	EFCAB7	EF-hand calcium binding domain 7	O	EF-hand calcium-binding domain-containing protein 7	20201124	-
9606	84456	L3MBTL3	-	MBT-1|MBT1	MIM:618844|HGNC:HGNC:23035|Ensembl:ENSG00000198945	6	6q23.1	L3MBTL histone methyl-lysine binding protein 3	protein-coding	L3MBTL3	L3MBTL histone methyl-lysine binding protein 3	O	lethal(3)malignant brain tumor-like protein 3|H-l(3)mbt-like protein 3|L3MBTL3, histone methyl-lysine binding protein|L3mbt-like 3|l(3)mbt-like 3	20201124	-
9606	84457	PHYHIPL	-	-	HGNC:HGNC:29378|Ensembl:ENSG00000165443	10	10q21.1	phytanoyl-CoA 2-hydroxylase interacting protein like	protein-coding	PHYHIPL	phytanoyl-CoA 2-hydroxylase interacting protein like	O	phytanoyl-CoA hydroxylase-interacting protein-like	20201124	-
9606	84458	LCOR	-	C10orf12|MLR2	MIM:607698|HGNC:HGNC:29503|Ensembl:ENSG00000196233	10	10q24.1	ligand dependent nuclear receptor corepressor	protein-coding	LCOR	ligand dependent nuclear receptor corepressor	O	ligand-dependent corepressor|mblk1-related protein 2	20201124	-
9606	84460	ZMAT1	-	-	MIM:301007|HGNC:HGNC:29377|Ensembl:ENSG00000166432	X	Xq22.1	zinc finger matrin-type 1	protein-coding	ZMAT1	zinc finger matrin-type 1	O	zinc finger matrin-type protein 1	20201124	-
9606	84461	NEURL4	-	-	MIM:615865|HGNC:HGNC:34410|Ensembl:ENSG00000215041	17	17p13.1	neuralized E3 ubiquitin protein ligase 4	protein-coding	NEURL4	neuralized E3 ubiquitin protein ligase 4	O	neuralized-like protein 4|neuralized homolog 4	20201206	-
9606	84464	SLX4	-	BTBD12|FANCP|MUS312	MIM:613278|HGNC:HGNC:23845|Ensembl:ENSG00000188827	16	16p13.3	SLX4 structure-specific endonuclease subunit	protein-coding	SLX4	SLX4 structure-specific endonuclease subunit	O	structure-specific endonuclease subunit SLX4|BTB/POZ domain-containing protein 12	20201213	-
9606	84465	MEGF11	-	-	MIM:612454|HGNC:HGNC:29635|Ensembl:ENSG00000157890	15	15q22.31	multiple EGF like domains 11	protein-coding	MEGF11	multiple EGF like domains 11	O	multiple epidermal growth factor-like domains protein 11|multiple EGF-like domains protein 11	20201208	-
9606	84466	MEGF10	-	EMARDD|SR-F3	MIM:612453|HGNC:HGNC:29634|Ensembl:ENSG00000145794	5	5q23.2	multiple EGF like domains 10	protein-coding	MEGF10	multiple EGF like domains 10	O	multiple epidermal growth factor-like domains protein 10	20201124	-
9606	84467	FBN3	-	-	MIM:608529|HGNC:HGNC:18794|Ensembl:ENSG00000142449	19	19p13.2	fibrillin 3	protein-coding	FBN3	fibrillin 3	O	fibrillin-3	20201213	-
9606	84498	FAM120B	-	CCPG|KIAA1838|PGCC1|SAN1|dJ894D12.1	MIM:612266|HGNC:HGNC:21109|Ensembl:ENSG00000112584	6	6q27	family with sequence similarity 120B	protein-coding	FAM120B	family with sequence similarity 120B	O	constitutive coactivator of peroxisome proliferator-activated receptor gamma|PPARG constitutive coactivator 1|PPARgamma constitutive coactivator 1|constitutive coactivator of PPAR-gamma|senataxin-associated nuclease 1	20201124	-
9606	84501	SPIRE2	-	Spir-2	MIM:609217|HGNC:HGNC:30623|Ensembl:ENSG00000204991	16	16q24.3	spire type actin nucleation factor 2	protein-coding	SPIRE2	spire type actin nucleation factor 2	O	protein spire homolog 2|spire actin nucleation factor 2|spire family actin nucleation factor 2|spire homolog 2	20201124	-
9606	84502	JPH4	-	JP4|JPHL1	HGNC:HGNC:20156|Ensembl:ENSG00000092051	14	14q11.2	junctophilin 4	protein-coding	JPH4	junctophilin 4	O	junctophilin-4|JP-4|junctophilin like 1|junctophilin-like 1 protein	20201213	-
9606	84503	ZNF527	-	-	HGNC:HGNC:29385|Ensembl:ENSG00000189164	19	19q13.12	zinc finger protein 527	protein-coding	ZNF527	zinc finger protein 527	O	zinc finger protein 527	20201124	-
9606	84504	NKX6-2	-	GTX|NKX6.2|NKX6B|SPAX8	MIM:605955|HGNC:HGNC:19321|Ensembl:ENSG00000148826	10	10q26.3	NK6 homeobox 2	protein-coding	NKX6-2	NK6 homeobox 2	O	homeobox protein Nkx-6.2|NK homeobox family 6, B|NK6 transcription factor related, locus 2|glial and testis-specific homeobox protein|homeobox 6B|homeobox protein NK-6 homolog B	20210123	-
9606	84513	PLPP5	-	DPPL1|HTPAP|PPAPDC1B	MIM:610626|HGNC:HGNC:25026|Ensembl:ENSG00000147535	8	8p11.23	phospholipid phosphatase 5	protein-coding	PLPP5	phospholipid phosphatase 5	O	phospholipid phosphatase 5|diacylglycerol pyrophosphate like 1|diacylglycerol pyrophosphate phosphatase-like 1|phosphatidate phosphatase PPAPDC1B|phosphatidic acid phosphatase type 2 domain containing 1B|phosphatidic acid phosphatase type 2 domain-containing protein 1B|testicular secretory protein Li 38	20201124	-
9606	84514	GHDC	-	D11LGP1|LGP1	MIM:608587|HGNC:HGNC:24438|Ensembl:ENSG00000167925	17	17q21.2	GH3 domain containing	protein-coding	GHDC	GH3 domain containing	O	GH3 domain-containing protein|homolog of mouse LGP1	20210103	-
9606	84515	MCM8	-	C20orf154|POF10|dJ967N21.5	MIM:608187|HGNC:HGNC:16147|Ensembl:ENSG00000125885	20	20p12.3	minichromosome maintenance 8 homologous recombination repair factor	protein-coding	MCM8	minichromosome maintenance 8 homologous recombination repair factor	O	DNA helicase MCM8|DNA replication licensing factor MCM8|MCM8 minichromosome maintenance deficient 8|REC homolog|minichromosome maintenance complex component 8	20201129	-
9606	84516	DCTN5	-	-	MIM:612962|HGNC:HGNC:24594|Ensembl:ENSG00000166847	16	16p12.2	dynactin subunit 5	protein-coding	DCTN5	dynactin subunit 5	O	dynactin subunit 5|dynactin 4|dynactin 5 (p25)|dynactin subunit p25	20210103	-
9606	84517	ACTRT3	-	ARP-T3|ARPM1	MIM:608534|HGNC:HGNC:24022|Ensembl:ENSG00000184378	3	3q26.2	actin related protein T3	protein-coding	ACTRT3	actin related protein T3	O	actin-related protein T3|actin-related protein M1	20201213	-
9606	84518	CNFN	-	PLAC8L2	MIM:611764|HGNC:HGNC:30183|Ensembl:ENSG00000105427	19	19q13.2	cornifelin	protein-coding	CNFN	cornifelin	O	cornifelin|cornefied envelope protein cornefilin	20201124	-
9606	84519	ACRBP	-	CT23|OY-TES-1|SP32	MIM:608352|HGNC:HGNC:17195|Ensembl:ENSG00000111644	12	12p13.31	acrosin binding protein	protein-coding	ACRBP	acrosin binding protein	O	acrosin-binding protein|acrosin-binding protein, 60 kDa form|cancer/testis antigen 23|cancer/testis antigen OY-TES-1|proacrosin binding protein sp32|testicular tissue protein Li 10	20201206	-
9606	84520	GON7	-	C14orf142|PNAS-127	MIM:617436|HGNC:HGNC:20356|Ensembl:ENSG00000170270	14	14q32.12	GON7 subunit of KEOPS complex	protein-coding	GON7	GON7 subunit of KEOPS complex	O	EKC/KEOPS complex subunit GON7|GON7, KEOPS complex subunit homolog|uncharacterized protein C14orf142	20201124	-
9606	84522	JAGN1	-	GL009|SCN6	MIM:616012|HGNC:HGNC:26926|Ensembl:ENSG00000171135	3	3p25.3	jagunal homolog 1	protein-coding	JAGN1	jagunal homolog 1	O	protein jagunal homolog 1	20201220	-
9606	84524	ZC3H8	-	Fliz1|ZC3HDC8	HGNC:HGNC:30941|Ensembl:ENSG00000144161	2	2q14.1	zinc finger CCCH-type containing 8	protein-coding	ZC3H8	zinc finger CCCH-type containing 8	O	zinc finger CCCH domain-containing protein 8|zinc finger CCCH-type domain containing 8	20210103	-
9606	84525	HOPX	-	CAMEO|HOD|HOP|LAGY|NECC1|OB1|SMAP31|TOTO	MIM:607275|HGNC:HGNC:24961|Ensembl:ENSG00000171476	4	4q12	HOP homeobox	protein-coding	HOPX	HOP homeobox	O	homeodomain-only protein|lung cancer-associated Y protein|not expressed in choriocarcinoma clone 1|odd homeobox protein 1	20210103	-
9606	84527	ZNF559	-	NBLA00121	HGNC:HGNC:28197|Ensembl:ENSG00000188321	19	19p13.2	zinc finger protein 559	protein-coding	ZNF559	zinc finger protein 559	O	zinc finger protein 559|putative protein product of Nbla00121	20201213	-
9606	84528	RHOXF2	-	CT107|PEPP-2|PEPP2|THG1	MIM:300447|HGNC:HGNC:30011|Ensembl:ENSG00000131721	X	Xq24	Rhox homeobox family member 2	protein-coding	RHOXF2	Rhox homeobox family member 2	O	rhox homeobox family member 2|PEPP subfamily gene 2|cancer/testis antigen 107|homeobox protein from AL590526|paired-like homeobox protein PEPP-2|testis homeobox gene 1	20201213	-
9606	84529	CDIN1	-	C15orf41|HH114	MIM:615626|HGNC:HGNC:26929|Ensembl:ENSG00000186073	15	15q14	CDAN1 interacting nuclease 1	protein-coding	CDIN1	CDAN1 interacting nuclease 1	O	CDAN1-interacting nuclease 1|protein C15orf41|uncharacterized protein C15orf41	20210103	-
9606	84530	SRRM4	-	KIAA1853|MU-MB-2.76|nSR100	MIM:613103|HGNC:HGNC:29389|Ensembl:ENSG00000139767	12	12q24.23	serine/arginine repetitive matrix 4	protein-coding	SRRM4	serine/arginine repetitive matrix 4	O	serine/arginine repetitive matrix protein 4|medulloblastoma antigen MU-MB-2.76|neural-specific SR-related protein of 100 kDa|neural-specific serine/arginine repetitive splicing factor of 100 kDa	20201124	-
9606	84532	ACSS1	-	ACAS2L|ACECS1|AceCS2L	MIM:614355|HGNC:HGNC:16091|Ensembl:ENSG00000154930	20	20p11.21	acyl-CoA synthetase short chain family member 1	protein-coding	ACSS1	acyl-CoA synthetase short chain family member 1	O	acetyl-coenzyme A synthetase 2-like, mitochondrial|acetate--CoA ligase 2|propionate--CoA ligase	20201206	-
9606	84536	LINC01547	-	C21orf67|C21orf69|PRED54	HGNC:HGNC:15707|Ensembl:ENSG00000183250	21	21q22.3	long intergenic non-protein coding RNA 1547	ncRNA	LINC01547	long intergenic non-protein coding RNA 1547	O	-	20201124	-
9606	84539	MCHR2	-	GPR145|GPRv17|MCH-2R|MCH-R2|MCH2|MCH2R|MCHR-2|SLT	MIM:606111|HGNC:HGNC:20867|Ensembl:ENSG00000152034	6	6q16.2	melanin concentrating hormone receptor 2	protein-coding	MCHR2	melanin concentrating hormone receptor 2	O	melanin-concentrating hormone receptor 2|G protein-coupled receptor slt|G-protein coupled receptor 145|MCH receptor 2|melanin-concentrating hormone 2	20201124	-
9606	84541	KBTBD8	-	TA-KRP|TAKRP	MIM:616607|HGNC:HGNC:30691|Ensembl:ENSG00000163376	3	3p14.1	kelch repeat and BTB domain containing 8	protein-coding	KBTBD8	kelch repeat and BTB domain containing 8	O	kelch repeat and BTB domain-containing protein 8|T-cell activation kelch repeat protein|kelch repeat and BTB (POZ) domain containing 8	20201124	-
9606	84542	KIAA1841	-	-	HGNC:HGNC:29387|Ensembl:ENSG00000162929	2	2p15	KIAA1841	protein-coding	KIAA1841	KIAA1841	O	uncharacterized protein KIAA1841	20201124	-
9606	84545	MRPL43	-	L43mt|MRP-L43|bMRP36a	MIM:611848|HGNC:HGNC:14517|Ensembl:ENSG00000055950	10	10q24.31	mitochondrial ribosomal protein L43	protein-coding	MRPL43	mitochondrial ribosomal protein L43	O	39S ribosomal protein L43, mitochondrial|mitochondrial large ribosomal subunit protein mL43|mitochondrial ribosomal protein bMRP36a	20201129	-
9606	84546	SNORD35B	-	RNU35B|U35B	HGNC:HGNC:17365|Ensembl:ENSG00000200530	19	19q13.33	small nucleolar RNA, C/D box 35B	snoRNA	SNORD35B	small nucleolar RNA, C/D box 35B	O	RNA, U35B small nucleolar|RNA, small nucleolar|snoRNA	20201124	-
9606	84547	PGBD1	-	HUCEP-4|SCAND4|dJ874C20.4	HGNC:HGNC:19398|Ensembl:ENSG00000137338	6	6p22.1	piggyBac transposable element derived 1	protein-coding	PGBD1	piggyBac transposable element derived 1	O	piggyBac transposable element-derived protein 1|cerebral protein 4	20201213	-
9606	84548	TMEM185A	-	CXorf13|FAM11A|FRAXF|ee3	MIM:300031|HGNC:HGNC:17125|Ensembl:ENSG00000269556	X	Xq28	transmembrane protein 185A	protein-coding	TMEM185A	transmembrane protein 185A	O	transmembrane protein 185A|family with sequence similarity 11, member A|fragile site, folic acid type, rare, fra(X)(q28) F	20201124	-
9606	84549	MAK16	-	MAK16L|RBM13	HGNC:HGNC:13703|Ensembl:ENSG00000198042	8	8p12	MAK16 homolog	protein-coding	MAK16	MAK16 homolog	O	protein MAK16 homolog|NNP78|RNA binding motif protein 13|RNA binding protein	20210103	-
9606	84552	PARD6G	-	PAR-6G|PAR6gamma	MIM:608976|HGNC:HGNC:16076|Ensembl:ENSG00000178184	18	18q23	par-6 family cell polarity regulator gamma	protein-coding	PARD6G	par-6 family cell polarity regulator gamma	O	partitioning defective 6 homolog gamma|PAR-6 gamma protein|PAR6D|par-6 partitioning defective 6 homolog gamma	20201213	-
9606	84553	FAXC	-	C6orf168|dJ273F20	HGNC:HGNC:20742|Ensembl:ENSG00000146267	6	6q16.2	failed axon connections homolog, metaxin like GST domain containing	protein-coding	FAXC	failed axon connections homolog, metaxin like GST domain containing	O	failed axon connections homolog	20201124	-
9606	84557	MAP1LC3A	-	ATG8E|LC3|LC3A|MAP1ALC3|MAP1BLC3	MIM:601242|HGNC:HGNC:6838|Ensembl:ENSG00000101460	20	20q11.22	microtubule associated protein 1 light chain 3 alpha	protein-coding	MAP1LC3A	microtubule associated protein 1 light chain 3 alpha	O	microtubule-associated proteins 1A/1B light chain 3A|MAP1 light chain 3-like protein 1|MAP1A/1B light chain 3 A|MAP1A/MAP1B LC3 A|MAP1A/MAP1B light chain 3 A|autophagy-related ubiquitin-like modifier LC3 A|microtubule-associated proteins 1A/1B light chain 3	20201206	-
9606	84559	GOLGA2P2Y	-	GOLGA2LY|GOLGA2LY1|GOLGA2P2	MIM:400035|HGNC:HGNC:16479|Ensembl:ENSG00000239533	Y	Yq11.23	GOLGA2 pseudogene 2 Y-linked	pseudo	GOLGA2P2Y	GOLGA2 pseudogene 2 Y-linked	O	golgi autoantigen, golgin subfamily a, 2-like, Y-linked 1|golgin A2 pseudogene 2, Y-linked	20201124	-
9606	84560	MT4	-	MT-4|MT-IV|MTIV	MIM:606206|HGNC:HGNC:18705|Ensembl:ENSG00000102891	16	16q13	metallothionein 4	protein-coding	MT4	metallothionein 4	O	metallothionein-4|metallothionein-IV	20201124	-
9606	84561	SLC12A8	-	CCC9	MIM:611316|HGNC:HGNC:15595|Ensembl:ENSG00000221955	3	3q21.2	solute carrier family 12 member 8	protein-coding	SLC12A8	solute carrier family 12 member 8	O	solute carrier family 12 member 8|cation-chloride cotransporter 9|solute carrier family 12 (sodium/potassium/chloride transporters), member 8	20210103	-
9606	84565	LCS1	-	CHLS|CHSL|LCS	MIM:214900	15	15q	lymphedema-cholestasis syndrome 1	unknown	-	-	-	-	20191002	-
9606	84569	LYZL1	-	KAAG648|LYC2|LYZD1|PRO1278|bA534G20.1	HGNC:HGNC:30502|Ensembl:ENSG00000120563	10	10p12.1-p11.23	lysozyme like 1	protein-coding	LYZL1	lysozyme like 1	O	lysozyme-like protein 1|lysozyme D1	20201124	-
9606	84570	COL25A1	-	AMY|CFEOM5|CLAC|CLAC-P|CLACP	MIM:610004|HGNC:HGNC:18603|Ensembl:ENSG00000188517	4	4q25	collagen type XXV alpha 1 chain	protein-coding	COL25A1	collagen type XXV alpha 1 chain	O	collagen alpha-1(XXV) chain|alzheimer disease amyloid-associated protein|collagen-like Alzheimer amyloid plaque component|collagenous Alzheimer amyloid plaque component	20201213	-
9606	84572	GNPTG	-	C16orf27|GNPTAG|LP2537|RJD9	MIM:607838|HGNC:HGNC:23026|Ensembl:ENSG00000090581	16	16p13.3	N-acetylglucosamine-1-phosphate transferase subunit gamma	protein-coding	GNPTG	N-acetylglucosamine-1-phosphate transferase subunit gamma	O	N-acetylglucosamine-1-phosphotransferase subunit gamma|N-acetylglucosamine-1-phosphate transferase gamma subunit|UDP-N-acetylglucosamine-1-phosphotransferase subunit gamma|glcNAc-1-phosphotransferase subunit gamma	20201124	-
9606	84612	PARD6B	-	PAR6B	MIM:608975|HGNC:HGNC:16245|Ensembl:ENSG00000124171	20	20q13.13	par-6 family cell polarity regulator beta	protein-coding	PARD6B	par-6 family cell polarity regulator beta	O	partitioning defective 6 homolog beta|PAR-6 beta|par-6 partitioning defective 6 homolog beta	20210103	-
9606	84614	ZBTB37	-	D430004I08Rik|ZNF908	HGNC:HGNC:28365|Ensembl:ENSG00000185278	1	1q25.1	zinc finger and BTB domain containing 37	protein-coding	ZBTB37	zinc finger and BTB domain containing 37	O	zinc finger and BTB domain-containing protein 37	20201124	-
9606	84616	KRTAP4-4	-	KAP4.13|KAP4.4|KRTAP4-13|KRTAP4.13|KRTAP4.4	HGNC:HGNC:16928|Ensembl:ENSG00000171396	17	17q21.2	keratin associated protein 4-4	protein-coding	KRTAP4-4	keratin associated protein 4-4	O	keratin-associated protein 4-4|keratin associated protein 4.4|keratin-associated protein 4-13|keratin-associated protein 4.13|ultrahigh sulfur keratin-associated protein 4.13|ultrahigh sulfur keratin-associated protein 4.4	20201124	-
9606	84617	TUBB6	-	FPVEPD|HsT1601|TUBB-5	MIM:615103|HGNC:HGNC:20776|Ensembl:ENSG00000176014	18	18p11.21	tubulin beta 6 class V	protein-coding	TUBB6	tubulin beta 6 class V	O	tubulin beta-6 chain|class V beta-tubulin|tubulin beta MGC4083|tubulin beta class V|tubulin, beta 6	20210123	-
9606	84618	NT5C1A	-	CN-I|CN-IA|CN1|CN1A|CNI	MIM:610525|HGNC:HGNC:17819|Ensembl:ENSG00000116981	1	1p34.2	5'-nucleotidase, cytosolic IA	protein-coding	NT5C1A	5'-nucleotidase, cytosolic IA	O	cytosolic 5'-nucleotidase 1A|AMP-specific 5'-NT|cytosolic 5' nucleotidase, type 1A|cytosolic 5'-nucleotidase IA	20201124	-
9606	84619	ZGPAT	-	GPATC6|GPATCH6|KIAA1847|ZC3H9|ZC3HDC9|ZIP	HGNC:HGNC:15948|Ensembl:ENSG00000197114	20	20q13.33	zinc finger CCCH-type and G-patch domain containing	protein-coding	ZGPAT	zinc finger CCCH-type and G-patch domain containing	O	zinc finger CCCH-type with G patch domain-containing protein|g patch domain-containing protein 6|zinc finger CCCH domain-containing protein 9|zinc finger and G patch domain-containing protein|zinc finger, CCCH-type with G patch domain	20210103	-
9606	84620	ST6GAL2	-	SIAT2|ST6GalII	MIM:608472|HGNC:HGNC:10861|Ensembl:ENSG00000144057	2	2q12.3	ST6 beta-galactoside alpha-2,6-sialyltransferase 2	protein-coding	ST6GAL2	ST6 beta-galactoside alpha-2,6-sialyltransferase 2	O	beta-galactoside alpha-2,6-sialyltransferase 2|CMP-N-acetylneuraminate-beta-galactosamide-alpha-2,6-sialyltransferase 2|ST6 beta-galactosamide alpha-2,6-sialyltranferase 2|alpha 2,6-ST 2|beta-galactoside alpha-2,6-sialyltransferase II|sialyltransferase 2 (monosialoganglioside sialyltransferase)	20201124	-
9606	84622	ZNF594	-	-	HGNC:HGNC:29392|Ensembl:ENSG00000180626	17	17p13.2	zinc finger protein 594	protein-coding	ZNF594	zinc finger protein 594	O	zinc finger protein 594|zinc finger protein HZF18	20201124	-
9606	84623	KIRREL3	-	KIRRE|MRD4|NEPH2|PRO4502	MIM:607761|HGNC:HGNC:23204|Ensembl:ENSG00000149571	11	11q24.2	kirre like nephrin family adhesion molecule 3	protein-coding	KIRREL3	kirre like nephrin family adhesion molecule 3	O	kin of IRRE-like protein 3|kin of IRRE like 3|kin of irregular chiasm-like protein 3|nephrin-like 2|nephrin-like protein 2	20201124	-
9606	84624	FNDC1	-	AGS8|FNDC2|MEL4B3|bA243O10.1|dJ322A24.1	MIM:609991|HGNC:HGNC:21184|Ensembl:ENSG00000164694	6	6q25.3	fibronectin type III domain containing 1	protein-coding	FNDC1	fibronectin type III domain containing 1	O	fibronectin type III domain-containing protein 1|activation-associated cDNA protein|expressed in synovial lining protein|fibronectin type III domain containing 2	20201124	-
9606	84626	KRBA1	-	-	HGNC:HGNC:22228|Ensembl:ENSG00000133619	7	7q36.1	KRAB-A domain containing 1	protein-coding	KRBA1	KRAB-A domain containing 1	O	protein KRBA1	20201124	-
9606	84627	ZNF469	-	BCS|BCS1|Zfp469	MIM:612078|HGNC:HGNC:23216|Ensembl:ENSG00000225614	16	16q24.2	zinc finger protein 469	protein-coding	ZNF469	zinc finger protein 469	O	zinc finger protein 469	20201124	-
9606	84628	NTNG2	-	LHLL9381|Lmnt2|NEDBASH|NTNG1|bA479K20.1	MIM:618689|HGNC:HGNC:14288|Ensembl:ENSG00000196358	9	9q34.13	netrin G2	protein-coding	NTNG2	netrin G2	O	netrin-G2|laminet 2|netrin G1	20210123	-
9606	84629	TNRC18	-	CAGL79|TNRC18A	HGNC:HGNC:11962|Ensembl:ENSG00000182095	7	7p22.1	trinucleotide repeat containing 18	protein-coding	TNRC18	trinucleotide repeat containing 18	O	trinucleotide repeat-containing gene 18 protein|long CAG trinucleotide repeat-containing gene 79 protein	20201124	-
9606	84630	TTBK1	-	BDTK	HGNC:HGNC:19140|Ensembl:ENSG00000146216	6	6p21.1	tau tubulin kinase 1	protein-coding	TTBK1	tau tubulin kinase 1	O	tau-tubulin kinase 1|brain-derived tau kinase	20201124	-
9606	84631	SLITRK2	-	CXorf1|CXorf2|SLITL1|TMEM257	MIM:300561|HGNC:HGNC:13449|Ensembl:ENSG00000185985	X	Xq27.3	SLIT and NTRK like family member 2	protein-coding	SLITRK2	SLIT and NTRK like family member 2	O	SLIT and NTRK-like protein 2|slit and trk like gene 2|slit-like 1|transmembrane protein 257	20201124	-
9606	84632	AFAP1L2	-	CTB-1144G6.4|KIAA1914|XB130	MIM:612420|HGNC:HGNC:25901|Ensembl:ENSG00000169129	10	10q25.3	actin filament associated protein 1 like 2	protein-coding	AFAP1L2	actin filament associated protein 1 like 2	O	actin filament-associated protein 1-like 2|AFAP1-like protein 2|CTB-1144G6.6	20201206	-
9606	84634	KISS1R	-	AXOR12|CPPB1|GPR54|HH8|HOT7T175|KISS-1R	MIM:604161|HGNC:HGNC:4510|Ensembl:ENSG00000116014	19	19p13.3	KISS1 receptor	protein-coding	KISS1R	KISS1 receptor	O	kiSS-1 receptor|G protein-coupled receptor 54|G-protein coupled receptor OT7T175|hypogonadotropin-1|kisspeptins receptor|metastin receptor	20210110	-
9606	84636	GPR174	-	FKSG79|GPCR17|LYPSR3	MIM:300903|HGNC:HGNC:30245|Ensembl:ENSG00000147138	X	Xq21.1	G protein-coupled receptor 174	protein-coding	GPR174	G protein-coupled receptor 174	O	probable G-protein coupled receptor 174	20201124	-
9606	84639	IL1F10	-	FIL1-theta|FKSG75|IL-1HY2|IL-38|IL1-theta|IL1HY2	MIM:615296|HGNC:HGNC:15552|Ensembl:ENSG00000136697	2	2q14.1	interleukin 1 family member 10	protein-coding	IL1F10	interleukin 1 family member 10	O	interleukin-1 family member 10|FIL1 theta|IL-1 theta|IL-1F10 (canonical form IL-1F10a)|family of interleukin 1-theta|interleukin 1 family member 10 (theta)|interleukin-1 HY2|interleukin-1 receptor antagonist FKSG75|interleukin-1 receptor antagonist-like FIL1 theta|interleukin-38	20201206	-
9606	84640	USP38	-	HP43.8KD	MIM:618322|HGNC:HGNC:20067|Ensembl:ENSG00000170185	4	4q31.21	ubiquitin specific peptidase 38	protein-coding	USP38	ubiquitin specific peptidase 38	O	ubiquitin carboxyl-terminal hydrolase 38|deubiquitinating enzyme 38|ubiquitin specific protease 38|ubiquitin thioesterase 38|ubiquitin thiolesterase 38|ubiquitin-specific-processing protease 38	20210103	-
9606	84641	MFSD14B	-	HIATL1	HGNC:HGNC:23376|Ensembl:ENSG00000148110	9	9q22.32	major facilitator superfamily domain containing 14B	protein-coding	MFSD14B	major facilitator superfamily domain containing 14B	O	hippocampus abundant transcript-like protein 1|hippocampus abundant transcript-like 1	20201124	-
9606	84643	KIF2B	-	-	MIM:615142|HGNC:HGNC:29443|Ensembl:ENSG00000141200	17	17q22	kinesin family member 2B	protein-coding	KIF2B	kinesin family member 2B	O	kinesin-like protein KIF2B|kinesin protein|testis tissue sperm-binding protein Li 82P	20201124	-
9606	84645	C22orf23	-	EVG1|dJ1039K5.6	HGNC:HGNC:18589|Ensembl:ENSG00000128346	22	22q13.1	chromosome 22 open reading frame 23	protein-coding	C22orf23	chromosome 22 open reading frame 23	O	UPF0193 protein EVG1	20201124	-
9606	84647	PLA2G12B	-	FKSG71|GXIIB|GXIIIsPLA2|PLA2G13|sPLA2-GXIIB	MIM:611653|HGNC:HGNC:18555|Ensembl:ENSG00000138308	10	10q22.1	phospholipase A2 group XIIB	protein-coding	PLA2G12B	phospholipase A2 group XIIB	O	group XIIB secretory phospholipase A2-like protein|group XIII secreted phospholipase A2|phospholipase A2, group XIII	20201124	-
9606	84648	LCE3D	-	LEP16|SPRL6A|SPRL6B	MIM:612616|HGNC:HGNC:16615|Ensembl:ENSG00000163202	1	1q21.3	late cornified envelope 3D	protein-coding	LCE3D	late cornified envelope 3D	O	late cornified envelope protein 3D|late envelope protein 16|small proline rich-like (epidermal differentiation complex) 6A|small proline rich-like (epidermal differentiation complex) 6B|small proline-rich-like epidermal differentiation complex protein 6A|small proline-rich-like epidermal differentiation complex protein 6B	20201124	-
9606	84649	DGAT2	-	ARAT|GS1999FULL|HMFN1045	MIM:606983|HGNC:HGNC:16940|Ensembl:ENSG00000062282	11	11q13.5	diacylglycerol O-acyltransferase 2	protein-coding	DGAT2	diacylglycerol O-acyltransferase 2	O	diacylglycerol O-acyltransferase 2|acyl-CoA retinol O-fatty-acyltransferase|diacylglycerol O-acyltransferase homolog 2|diacylglycerol O-acyltransferase-like protein 2|diglyceride acyltransferase 2	20201213	-
9606	84650	EBPL	-	EBRP	MIM:617335|HGNC:HGNC:18061|Ensembl:ENSG00000123179	13	13q14.2	EBP like	protein-coding	EBPL	EBP like	O	emopamil-binding protein-like|emopamil binding protein like|emopamil binding related protein, delta8-delta7 sterol isomerase related protein|emopamil-binding-related protein	20201124	-
9606	84651	SPINK7	-	ECG2|ECRG2	MIM:617288|HGNC:HGNC:24643|Ensembl:ENSG00000145879	5	5q32	serine peptidase inhibitor Kazal type 7	protein-coding	SPINK7	serine peptidase inhibitor Kazal type 7	O	serine protease inhibitor Kazal-type 7|ECRG-2|esophagus cancer-related gene 2 protein|esophagus cancer-related gene-2|serine peptidase inhibitor, Kazal type 7 (putative)	20201124	-
9606	84654	SPZ1	-	CILD38|NYD-TSP1|PPP1R148	MIM:618068|HGNC:HGNC:30721|Ensembl:ENSG00000164299	5	5q14.1	spermatogenic leucine zipper 1	protein-coding	SPZ1	spermatogenic leucine zipper 1	O	spermatogenic leucine zipper protein 1|protein phosphatase 1, regulatory subunit 148|spermatogenic zip 1|testis secretory sperm-binding protein Li 232m|testis-specific protein 1	20201124	-
9606	84656	GLYR1	-	BM045|HIBDL|N-PAC|NP60|hNDF	MIM:610660|HGNC:HGNC:24434|Ensembl:ENSG00000140632	16	16p13.3	glyoxylate reductase 1 homolog	protein-coding	GLYR1	glyoxylate reductase 1 homolog	O	putative oxidoreductase GLYR1|3-hydroxyisobutyrate dehydrogenase-like protein|cytokine-like nuclear factor n-pac|nuclear protein 60 kDa|nuclear protein 60kDa|nuclear protein NP60|nuclear protein of 60 kDa|nucleosome-destabilizing factor	20210114	-
9606	84657	LINC00852	-	C3orf42|GHRL-AS2|GHRLOS2|NAG73	HGNC:HGNC:29904|Ensembl:ENSG00000231177	3	3p25.3	long intergenic non-protein coding RNA 852	ncRNA	LINC00852	long intergenic non-protein coding RNA 852	O	GHRL antisense RNA 2 (non-protein coding)|NPC-related protein NAG73|ghrelin opposite strand RNA 2 (non-protein coding)|ghrelin opposite strand/antisense RNA 2 (tail to tail)	20201124	-
9606	84658	ADGRE3	-	EMR3	MIM:606101|HGNC:HGNC:23647|Ensembl:ENSG00000131355	19	19p13.12	adhesion G protein-coupled receptor E3	protein-coding	ADGRE3	adhesion G protein-coupled receptor E3	O	adhesion G protein-coupled receptor E3|EGF-like module receptor 3|EGF-like module-containing mucin-like hormone receptor-like 3|egf-like module containing, mucin-like, hormone receptor-like 3|egf-like module-containing mucin-like receptor 3	20201124	-
9606	84659	RNASE7	-	RAE1	MIM:612484|HGNC:HGNC:19278|Ensembl:ENSG00000165799	14	14q11.2	ribonuclease A family member 7	protein-coding	RNASE7	ribonuclease A family member 7	O	ribonuclease 7|RNase 7|SAP-2|ribonuclease, RNase A family, 7|skin-derived antimicrobial protein 2	20201124	-
9606	84660	CCDC62	-	CT109|ERAP75|TSP-NY	MIM:613481|HGNC:HGNC:30723|Ensembl:ENSG00000130783	12	12q24.31	coiled-coil domain containing 62	protein-coding	CCDC62	coiled-coil domain containing 62	O	coiled-coil domain-containing protein 62|aaa-protein|cancer/testis antigen 109|coiled-coil domain-containing protein 60|testis-specific protein TSP-NY	20201124	-
9606	84661	DPY30	-	Cps25|HDPY-30|Saf19	MIM:612032|HGNC:HGNC:24590|Ensembl:ENSG00000162961	2	2p22.3	dpy-30 histone methyltransferase complex regulatory subunit	protein-coding	DPY30	dpy-30 histone methyltransferase complex regulatory subunit	O	protein dpy-30 homolog|dpy-30 homolog|dpy-30-like protein|dpy-30L	20201124	-
9606	84662	GLIS2	-	NKL|NPHP7	MIM:608539|HGNC:HGNC:29450|Ensembl:ENSG00000126603	16	16p13.3	GLIS family zinc finger 2	protein-coding	GLIS2	GLIS family zinc finger 2	O	zinc finger protein GLIS2|GLI-similar 2|Kruppel-like zinc finger protein GLIS2|nephrocystin-7|neuronal Krueppel-like protein	20201213	-
9606	84664	CSPG4P2Y	-	CSPG4LYP2|CSPG4P2|CSPG4PY2	HGNC:HGNC:32424|Ensembl:ENSG00000244231	Y	Yq11.23	CSPG4 pseudogene 2 Y-linked	pseudo	CSPG4P2Y	CSPG4 pseudogene 2 Y-linked	O	chondroitin sulfate proteoglycan 4 pseudogene 2, Y-linked|chondroitin sulfate proteoglycan 4-like, Y-linked pseudogene 2|chondroitin sulfate proteoglycan 4-like, Y-linked, centromeric	20201124	-
9606	84665	MYPN	-	CMD1DD|CMH22|MYOP|NEM11|RCM4	MIM:608517|HGNC:HGNC:23246|Ensembl:ENSG00000138347	10	10q21.3	myopalladin	protein-coding	MYPN	myopalladin	O	myopalladin|sarcomeric protein myopalladin, 145 kDa (MYOP)	20201124	-
9606	84666	RETNLB	-	FIZZ1|FIZZ2|HXCP2|RELM-beta|RELMb|RELMbeta|XCP2	MIM:605645|HGNC:HGNC:20388|Ensembl:ENSG00000163515	3	3q13.13	resistin like beta	protein-coding	RETNLB	resistin like beta	O	resistin-like beta|C/EBP-epsilon regulated myeloid-specific secreted cysteine-rich protein precursor 2|colon and small intestine-specific cysteine-rich protein|colon carcinoma-related gene protein|cysteine-rich secreted A12-alpha-like protein 1|cysteine-rich secreted protein A12-alpha-like 1|cysteine-rich secreted protein FIZZ2|found in inflammatory zone 1	20201124	-
9606	84667	HES7	-	SCDO4|bHLHb37	MIM:608059|HGNC:HGNC:15977|Ensembl:ENSG00000179111	17	17p13.1	hes family bHLH transcription factor 7	protein-coding	HES7	hes family bHLH transcription factor 7	O	transcription factor HES-7|bHLH factor Hes7|class B basic helix-loop-helix protein 37|hHes7|hairy and enhancer of split 7	20201206	-
9606	84668	FAM126A	-	DRCTNNB1A|HCC|HLD5|HYCC1	MIM:610531|HGNC:HGNC:24587|Ensembl:ENSG00000122591	7	7p15.3	family with sequence similarity 126 member A	protein-coding	FAM126A	family with sequence similarity 126 member A	O	hyccin|down regulated by Ctnnb1, a|down-regulated by CTNNB1 protein A	20210123	-
9606	84669	USP32	-	NY-REN-60|USP10	MIM:607740|HGNC:HGNC:19143|Ensembl:ENSG00000170832	17	17q23.1-q23.2	ubiquitin specific peptidase 32	protein-coding	USP32	ubiquitin specific peptidase 32	O	ubiquitin carboxyl-terminal hydrolase 32|deubiquitinating enzyme 32|renal carcinoma antigen NY-REN-60|ubiquitin specific protease 32|ubiquitin thioesterase 32|ubiquitin thiolesterase 32|ubiquitin-specific-processing protease 32	20201213	-
9606	84671	ZNF347	-	ZNF1111	HGNC:HGNC:16447|Ensembl:ENSG00000197937	19	19q13.42	zinc finger protein 347	protein-coding	ZNF347	zinc finger protein 347	O	zinc finger protein 347|CTD-2620I22.7|zinc finger 1111|zinc finger protein 1111	20201124	-
9606	84672	TTTY6	-	LINC00127|NCRNA00127|TTTY6A|TTY6	MIM:400039|HGNC:HGNC:16483|Ensembl:ENSG00000131538	Y	Yq11.223	testis-specific transcript, Y-linked 6	ncRNA	TTTY6	testis-specific transcript, Y-linked 6	O	long intergenic non-protein coding RNA 127|testis transcript Y 6|testis-specific transcript, Y-linked 6 (non-protein coding)	20201124	-
9606	84673	TTTY8	-	LINC00130|NCRNA00130|TTY8	HGNC:HGNC:18489|Ensembl:ENSG00000183385	Y	Yp11.2	testis-specific transcript, Y-linked 8	ncRNA	TTTY8	testis-specific transcript, Y-linked 8	O	long intergenic non-protein coding RNA 130|testis transcript Y 8|testis-specific transcript, Y-linked 8 (non-protein coding)|transcript Y 8	20201124	-
9606	84674	CARD6	-	CINCIN1	MIM:609986|HGNC:HGNC:16394|Ensembl:ENSG00000132357	5	5p13.1	caspase recruitment domain family member 6	protein-coding	CARD6	caspase recruitment domain family member 6	O	caspase recruitment domain-containing protein 6|CARD-containing inhibitor of Nod1 and Cardiak-induced NF-kB activation|caspase recruitment domain protein 6	20201124	-
9606	84675	TRIM55	-	MURF-2|RNF29|muRF2	MIM:606469|HGNC:HGNC:14215|Ensembl:ENSG00000147573	8	8q13.1	tripartite motif containing 55	protein-coding	TRIM55	tripartite motif containing 55	O	tripartite motif-containing protein 55|muscle specific ring finger 2|muscle-specific RING finger protein 2|ring finger protein 29	20201213	-
9606	84676	TRIM63	-	IRF|MURF1|MURF2|RNF28|SMRZ	MIM:606131|HGNC:HGNC:16007|Ensembl:ENSG00000158022	1	1p36.11	tripartite motif containing 63	protein-coding	TRIM63	tripartite motif containing 63	O	E3 ubiquitin-protein ligase TRIM63|RING-type E3 ubiquitin transferase TRIM63|iris ring finger protein|muscle specific ring finger protein 2|muscle-specific RING finger protein 1|ring finger protein 28|striated muscle RING zinc finger protein|tripartite motif containing 63, E3 ubiquitin protein ligase|tripartite motif-containing protein 63	20201213	-
9606	84677	DSCR8	-	C21orf65|CT25.1a|CT25.1b|MMA-1|MMA-1a|MMA-1b|MMA1|MTAG2	MIM:613396|HGNC:HGNC:16707|Ensembl:ENSG00000198054	21	21q22.13	Down syndrome critical region 8	ncRNA	DSCR8	Down syndrome critical region 8	O	Down syndrome critical region 8 (non-protein coding)|Down syndrome critical region gene 8|cancer/testis antigen family 25, member 1a|cancer/testis antigen family 25, member 1b|malignant melanoma associated protein 1|malignant melanoma-associated 1|melanoma-testis-associated protein 2	20201124	-
9606	84678	KDM2B	-	CXXC2|FBXL10|Fbl10|JHDM1B|PCCX2	MIM:609078|HGNC:HGNC:13610|Ensembl:ENSG00000089094	12	12q24.31	lysine demethylase 2B	protein-coding	KDM2B	lysine demethylase 2B	O	lysine-specific demethylase 2B|CXXC-type zinc finger protein 2|F-box and leucine-rich repeat protein 10|F-box protein FBL10|F-box/LRR-repeat protein 10|JEMMA (Jumonji domain, EMSY-interactor, methyltransferase motif) protein|[Histone-H3]-lysine-36 demethylase 1B|jmjC domain-containing histone demethylation protein 1B|jumonji C domain-containing histone demethylase 1B|lysine (K)-specific demethylase 2B|protein-containing CXXC domain 2	20210114	-
9606	84679	SLC9A7	-	MRX108|NHE-7|NHE7|SLC9A6	MIM:300368|HGNC:HGNC:17123|Ensembl:ENSG00000065923	X	Xp11.3|Xp11.3	solute carrier family 9 member A7	protein-coding	SLC9A7	solute carrier family 9 member A7	O	sodium/hydrogen exchanger 7|Na(+)/H(+) exchanger 7|nonselective sodium potassium/proton exchanger|solute carrier family 9 (sodium/hydrogen exchanger)|solute carrier family 9, subfamily A (NHE7, cation proton antiporter 7), member 7	20210123	-
9606	84680	ACCS	-	ACS|PHACS	MIM:608405|HGNC:HGNC:23989|Ensembl:ENSG00000110455	11	11p11.2	1-aminocyclopropane-1-carboxylate synthase homolog (inactive)	protein-coding	ACCS	1-aminocyclopropane-1-carboxylate synthase homolog (inactive)	O	1-aminocyclopropane-1-carboxylate synthase-like protein 1|ACC synthase-like protein 1	20201124	-
9606	84681	HINT2	-	HIT-17	MIM:609997|HGNC:HGNC:18344|Ensembl:ENSG00000137133	9	9p13.3	histidine triad nucleotide binding protein 2	protein-coding	HINT2	histidine triad nucleotide binding protein 2	O	histidine triad nucleotide-binding protein 2, mitochondrial|HINT-2|HINT-3|HIT-17kDa|PKCI-1-related HIT protein|protein kinase C inhibitor-2	20201213	-
9606	84684	INSM2	-	IA-6|IA6|mlt1	MIM:614027|HGNC:HGNC:17539|Ensembl:ENSG00000168348	14	14q13.2	INSM transcriptional repressor 2	protein-coding	INSM2	INSM transcriptional repressor 2	O	insulinoma-associated protein 2|INSM2 variant 1|insulinoma-associated 2|insulinoma-associated protein IA-6|zinc finger protein IA-6	20201213	-
9606	84687	PPP1R9B	-	PPP1R6|PPP1R9|SPINO|Spn	MIM:603325|HGNC:HGNC:9298|Ensembl:ENSG00000108819	17	17q21.33	protein phosphatase 1 regulatory subunit 9B	protein-coding	PPP1R9B	protein phosphatase 1 regulatory subunit 9B	O	neurabin-2|neurabin-II|protein phosphatase 1, regulatory (inhibitor) subunit 9B|protein phosphatase 1, regulatory subunit 9B, spinophilin	20210103	-
9606	84688	C9orf24	-	CBE1|NYD-SP22|SMRP1|bA573M23.4	HGNC:HGNC:19919|Ensembl:ENSG00000164972	9	9p13.3	chromosome 9 open reading frame 24	protein-coding	C9orf24	chromosome 9 open reading frame 24	O	spermatid-specific manchette-related protein 1|ciliated bronchial epithelial protein 1|ciliated bronchial epithelium 1|testis development protein NYD-SP22	20201213	-
9606	84689	MS4A14	-	MS4A16|NYD-SP21	HGNC:HGNC:30706|Ensembl:ENSG00000166928	11	11q12.2	membrane spanning 4-domains A14	protein-coding	MS4A14	membrane spanning 4-domains A14	O	membrane-spanning 4-domains subfamily A member 14|MS4A13 protein|membrane-spanning 4-domains, subfamily A, member 16|testes development-related NYD-SP21|testis development protein NYD-SP21	20201124	-
9606	84690	SPATA22	-	NYD-SP20|NYDSP20	MIM:617673|HGNC:HGNC:30705|Ensembl:ENSG00000141255	17	17p13.2	spermatogenesis associated 22	protein-coding	SPATA22	spermatogenesis associated 22	O	spermatogenesis-associated protein 22|testicular tissue protein Li 186|testis development protein NYD-SP20	20201213	-
9606	84691	FAM71F1	-	FAM137A|NYD-SP18	HGNC:HGNC:30704|Ensembl:ENSG00000135248	7	7q32.1	family with sequence similarity 71 member F1	protein-coding	FAM71F1	family with sequence similarity 71 member F1	O	protein FAM71F1|family with sequence similarity 137, member A|testes development-related NYD-SP18|testicular tissue protein Li 67|testis development protein NYD-SP18	20210103	-
9606	84692	CCDC54	-	NYD-SP17|SP17	HGNC:HGNC:30703|Ensembl:ENSG00000138483	3	3q13.12	coiled-coil domain containing 54	protein-coding	CCDC54	coiled-coil domain containing 54	O	coiled-coil domain-containing protein 54|sperm protein 17|testes development-related NYD-SP17|testicular tissue protein Li 33|testis development protein NYD-SP17	20201124	-
9606	84693	MCEE	-	GLOD2|MCE	MIM:608419|HGNC:HGNC:16732|Ensembl:ENSG00000124370	2	2p13.3	methylmalonyl-CoA epimerase	protein-coding	MCEE	methylmalonyl-CoA epimerase	O	methylmalonyl-CoA epimerase, mitochondrial|DL-methylmalonyl-CoA racemase|glyoxalase domain containing 2|methylmalonyl CoA isomerase	20201124	-
9606	84694	GJA10	-	CX62	MIM:611924|HGNC:HGNC:16995|Ensembl:ENSG00000135355	6	6q15	gap junction protein alpha 10	protein-coding	GJA10	gap junction protein alpha 10	O	gap junction alpha-10 protein|connexin 62|gap junction protein, alpha 10, 62kDa	20201124	-
9606	84695	LOXL3	-	LOXL	MIM:607163|HGNC:HGNC:13869|Ensembl:ENSG00000115318	2	2p13.1	lysyl oxidase like 3	protein-coding	LOXL3	lysyl oxidase like 3	O	lysyl oxidase homolog 3|lysyl oxidase-like protein 3	20210109	-
9606	84696	ABHD1	-	LABH1	MIM:612195|HGNC:HGNC:17553|Ensembl:ENSG00000143994	2	2p23.3	abhydrolase domain containing 1	protein-coding	ABHD1	abhydrolase domain containing 1	O	protein ABHD1|abhydrolase domain-containing protein 1|alpha/beta hydrolase domain-containing protein 1|lung alpha/beta hydrolase 1|testicular tissue protein Li 5	20201124	-
9606	84698	CAPS2	-	UG0636c06	MIM:607724|HGNC:HGNC:16471|Ensembl:ENSG00000180881	12	12q21.1-q21.2	calcyphosine 2	protein-coding	CAPS2	calcyphosine 2	O	calcyphosin-2|calcyphosphine 2	20201124	-
9606	84699	CREB3L3	-	CREB-H|CREBH|HYST1481	MIM:611998|HGNC:HGNC:18855|Ensembl:ENSG00000060566	19	19p13.3	cAMP responsive element binding protein 3 like 3	protein-coding	CREB3L3	cAMP responsive element binding protein 3 like 3	O	cyclic AMP-responsive element-binding protein 3-like protein 3|CREB/ATF family transcription factor|cAMP-responsive element-binding protein, hepatic-specific	20201124	-
9606	84700	MYO18B	-	KFS4	MIM:607295|HGNC:HGNC:18150|Ensembl:ENSG00000133454	22	22q12.1	myosin XVIIIB	protein-coding	MYO18B	myosin XVIIIB	O	unconventional myosin-XVIIIb|myosin 18B	20201124	-
9606	84701	COX4I2	-	COX4|COX4-2|COX4B|COX4L2|COXIV-2|dJ857M17.2	MIM:607976|HGNC:HGNC:16232|Ensembl:ENSG00000131055	20	20q11.21	cytochrome c oxidase subunit 4I2	protein-coding	COX4I2	cytochrome c oxidase subunit 4I2	O	cytochrome c oxidase subunit 4 isoform 2, mitochondrial|COX IV-2|cytochrome c oxidase subunit IV-like 2	20210114	-
9606	84705	GTPBP3	-	COXPD23|GTPBG3|MSS1|MTGP1|THDF1	MIM:608536|HGNC:HGNC:14880|Ensembl:ENSG00000130299	19	19p13.11	GTP binding protein 3, mitochondrial	protein-coding	GTPBP3	GTP binding protein 3, mitochondrial	O	tRNA modification GTPase GTPBP3, mitochondrial|mitochondrial GTP-binding protein 1	20201206	-
9606	84706	GPT2	-	ALT2|GPT 2|MRT49|NEDSPM	MIM:138210|HGNC:HGNC:18062|Ensembl:ENSG00000166123	16	16q11.2	glutamic--pyruvic transaminase 2	protein-coding	GPT2	glutamic--pyruvic transaminase 2	O	alanine aminotransferase 2|glutamate pyruvate transaminase 2|glutamic pyruvate transaminase (alanine aminotransferase) 2|glutamic pyruvate transaminase 2|glutamic--alanine transaminase 2	20210103	-
9606	84707	BEX2	-	BEX1|DJ79P11.1	MIM:300691|HGNC:HGNC:30933|Ensembl:ENSG00000133134	X	Xq22.2	brain expressed X-linked 2	protein-coding	BEX2	brain expressed X-linked 2	O	protein BEX2|brain-expressed X-linked protein 2|hBex2	20201124	-
9606	84708	LNX1	-	LNX|MPDZ|PDZRN2	MIM:609732|HGNC:HGNC:6657|Ensembl:ENSG00000072201	4	4q12	ligand of numb-protein X 1	protein-coding	LNX1	ligand of numb-protein X 1	O	E3 ubiquitin-protein ligase LNX|PDZ domain-containing ring finger protein 2|RING-type E3 ubiquitin transferase LNX|ligand of numb-protein X 1, E3 ubiquitin protein ligase|multi-PDZ-domain-containing protein, E3 ubiquitin-protein ligase LNX|numb-binding protein 1	20210103	-
9606	84709	MGARP	-	C4orf49|CESP-1|HUMMR|OSAP	HGNC:HGNC:29969|Ensembl:ENSG00000137463	4	4q31.1	mitochondria localized glutamic acid rich protein	protein-coding	MGARP	mitochondria localized glutamic acid rich protein	O	protein MGARP|corneal endothelium-specific protein 1|hypoxia up-regulated mitochondrial movement regulator protein|ovary-specific acidic protein	20201124	-
9606	84717	HDGFL2	-	HDGF-2|HDGF2|HDGFRP2|HRP-2|HRP2	MIM:617884|HGNC:HGNC:14680|Ensembl:ENSG00000167674	19	19p13.3	HDGF like 2	protein-coding	HDGFL2	HDGF like 2	O	hepatoma-derived growth factor-related protein 2|HDGF-related protein 2	20210103	-
9606	84719	LINC00260	-	C1orf217|NCRNA00260	HGNC:HGNC:28770	1	1q32.1	long intergenic non-protein coding RNA 260	ncRNA	LINC00260	long intergenic non-protein coding RNA 260	O	-	20201124	-
9606	84720	PIGO	-	HPMRS2	MIM:614730|HGNC:HGNC:23215|Ensembl:ENSG00000165282	9	9p13.3	phosphatidylinositol glycan anchor biosynthesis class O	protein-coding	PIGO	phosphatidylinositol glycan anchor biosynthesis class O	O	GPI ethanolamine phosphate transferase 3|phosphatidylinositol-glycan biosynthesis class O protein	20210103	-
9606	84722	PSRC1	-	DDA3|FP3214	MIM:613126|HGNC:HGNC:24472|Ensembl:ENSG00000134222	1	1p13.3	proline and serine rich coiled-coil 1	protein-coding	PSRC1	proline and serine rich coiled-coil 1	O	proline/serine-rich coiled-coil protein 1|differential display and activated by p53|p53-regulated DDA3|proline/serine-rich coiled-coil 1	20201124	-
9606	84725	PLEKHA8	-	FAPP2	MIM:608639|HGNC:HGNC:30037|Ensembl:ENSG00000106086	7	7p14.3	pleckstrin homology domain containing A8	protein-coding	PLEKHA8	pleckstrin homology domain containing A8	O	pleckstrin homology domain-containing family A member 8|PH domain-containing family A member 8|phosphatidylinositol 4-phosphate adaptor protein-2|phosphatidylinositol-four-phosphate adapter protein 2|phosphoinositol 4-phosphate adapter protein 2|pleckstrin homology domain containing, family A (phosphoinositide binding specific) member 8|serologically defined breast cancer antigen NY-BR-86	20201206	-
9606	84726	PRRC2B	-	BAT2L|BAT2L1|KIAA0515|LQFBS-1	HGNC:HGNC:28121|Ensembl:ENSG00000130723	9	9q34.13	proline rich coiled-coil 2B	protein-coding	PRRC2B	proline rich coiled-coil 2B	O	protein PRRC2B|HLA-B associated transcript 2-like|HLA-B-associated transcript 2-like 1|proline-rich coiled-coil protein 2B|protein BAT2-like 1	20201124	-
9606	84727	SPSB2	-	GRCC9|SSB2	MIM:611658|HGNC:HGNC:29522|Ensembl:ENSG00000111671	12	12p13.31	splA/ryanodine receptor domain and SOCS box containing 2	protein-coding	SPSB2	splA/ryanodine receptor domain and SOCS box containing 2	O	SPRY domain-containing SOCS box protein 2|SPRY domain-containing SOCS box protein SSB-2|gene-rich cluster protein C9	20201124	-
9606	84733	CBX2	-	CDCA6|M33|SRXY5	MIM:602770|HGNC:HGNC:1552|Ensembl:ENSG00000173894	17	17q25.3	chromobox 2	protein-coding	CBX2	chromobox 2	O	chromobox protein homolog 2|Pc class homolog|cell division cycle associated 6|chromobox homolog 2 (Pc class homolog, Drosophila)|modifier 3	20201124	-
9606	84734	FAM167B	-	C1orf90|DIORA-2	HGNC:HGNC:28133|Ensembl:ENSG00000183615	1	1p35.2	family with sequence similarity 167 member B	protein-coding	FAM167B	family with sequence similarity 167 member B	O	protein FAM167B|disordered autoimmunity 2	20201124	-
9606	84735	CNDP1	-	CN1|CPGL2|HsT2308	MIM:609064|HGNC:HGNC:20675|Ensembl:ENSG00000150656	18	18q22.3	carnosine dipeptidase 1	protein-coding	CNDP1	carnosine dipeptidase 1	O	beta-Ala-His dipeptidase|CNDP dipeptidase 1|carnosinase 1|carnosine dipeptidase 1 (metallopeptidase M20 family)|glutamate carboxypeptidase-like protein 2|serum carnosinase	20201124	-
9606	84740	AFAP1-AS1	-	AFAP1-AS|AFAP1AS	HGNC:HGNC:28141|Ensembl:ENSG00000272620	4	4p16.1	AFAP1 antisense RNA 1	ncRNA	AFAP1-AS1	AFAP1 antisense RNA 1	O	AFAP1 antisense RNA 1 (non-protein coding)	20210103	-
9606	84747	UNC119B	-	POC7B	HGNC:HGNC:16488|Ensembl:ENSG00000175970	12	12q24.31	unc-119 lipid binding chaperone B	protein-coding	UNC119B	unc-119 lipid binding chaperone B	O	protein unc-119 homolog B|POC7 centriolar protein homolog B|unc-119 homolog B	20201124	-
9606	84749	USP30	-	-	MIM:612492|HGNC:HGNC:20065|Ensembl:ENSG00000135093	12	12q24.11	ubiquitin specific peptidase 30	protein-coding	USP30	ubiquitin specific peptidase 30	O	ubiquitin carboxyl-terminal hydrolase 30|deubiquitinating enzyme 30|ub-specific protease 30|ubiquitin thioesterase 30|ubiquitin thiolesterase 30|ubiquitin-specific protease 30|ubiquitin-specific-processing protease 30	20201213	-
9606	84750	FUT10	-	FUCTX	MIM:616931|HGNC:HGNC:19234|Ensembl:ENSG00000172728	8	8p12	fucosyltransferase 10	protein-coding	FUT10	fucosyltransferase 10	O	alpha-(1,3)-fucosyltransferase 10|alpha (1,3) fucosyltransferase|alpha 1,3-fucosyl transferase|fuc-TX|fucT-X|fucosyltransferase X|galactoside 3-L-fucosyltransferase 10	20201213	-
9606	84752	B3GNT9	-	-	HGNC:HGNC:28714|Ensembl:ENSG00000237172	16	16q22.1	UDP-GlcNAc:betaGal beta-1,3-N-acetylglucosaminyltransferase 9	protein-coding	B3GNT9	UDP-GlcNAc:betaGal beta-1,3-N-acetylglucosaminyltransferase 9	O	UDP-GlcNAc:betaGal beta-1,3-N-acetylglucosaminyltransferase 9|BGnT-9|beta-1,3-Gn-T9|beta-1,3-N-acetylglucosaminyltransferase 9|beta-1,3-galactosyltransferase-related protein|beta3Gn-T9	20201128	-
9606	84759	PCGF1	-	2010002K04Rik|NSPC1|RNF3A-2|RNF68	MIM:610231|HGNC:HGNC:17615|Ensembl:ENSG00000115289	2	2p13.1	polycomb group ring finger 1	protein-coding	PCGF1	polycomb group ring finger 1	O	polycomb group RING finger protein 1|RING finger protein 68|nervous system Polycomb-1	20201124	-
9606	84765	ZNF577	-	-	HGNC:HGNC:28673|Ensembl:ENSG00000161551	19	19q13.41	zinc finger protein 577	protein-coding	ZNF577	zinc finger protein 577	O	zinc finger protein 577	20201124	-
9606	84766	CRACR2A	-	EFCAB4B	MIM:614178|HGNC:HGNC:28657|Ensembl:ENSG00000130038	12	12p13.32	calcium release activated channel regulator 2A	protein-coding	CRACR2A	calcium release activated channel regulator 2A	O	EF-hand calcium-binding domain-containing protein 4B|CRAC channel regulator 2A|CRAC regulator 2A|Ca2+ release-activated Ca2+ (CRAC) channel regulator 2A|EF-hand calcium binding domain 4B|calcium release-activated calcium channel regulator 2A	20201213	-
9606	84767	TRIM51	-	SPRYD5|TRIM51A	HGNC:HGNC:19023|Ensembl:ENSG00000124900	11	11q12.1	tripartite motif-containing 51	protein-coding	TRIM51	tripartite motif-containing 51	O	tripartite motif-containing protein 51|SPRY domain containing 5|SPRY domain-containing protein 5	20201124	-
9606	84769	MPV17L2	-	FKSG24	MIM:616133|HGNC:HGNC:28177|Ensembl:ENSG00000254858	19	19p13.11	MPV17 mitochondrial inner membrane protein like 2	protein-coding	MPV17L2	MPV17 mitochondrial inner membrane protein like 2	O	mpv17-like protein 2|MPV17 mitochondrial membrane protein-like 2	20201124	-
9606	84771	DDX11L2	-	-	HGNC:HGNC:37103	2	2q14.1	DEAD/H-box helicase 11 like 2 (pseudogene)	pseudo	DDX11L2	DEAD/H-box helicase 11 like 2 (pseudogene)	O	DEAD/H (Asp-Glu-Ala-Asp/His) box helicase 11 like 2|DEAD/H (Asp-Glu-Ala-Asp/His) box polypeptide 11 like 2|DEAD/H box polypeptide 11 like 2	20201124	-
9606	84775	ZNF607	-	-	HGNC:HGNC:28192|Ensembl:ENSG00000198182	19	19q13.12	zinc finger protein 607	protein-coding	ZNF607	zinc finger protein 607	O	zinc finger protein 607	20201124	-
9606	84777	DLGAP1-AS2	-	DLPAP1-AS2	HGNC:HGNC:28146	18	18p11.31	DLGAP1 antisense RNA 2	ncRNA	DLGAP1-AS2	DLGAP1 antisense RNA 2	O	DLGAP1 antisense RNA 2 (non-protein coding)	20201124	-
9606	84779	NAA11	-	ARD1B|ARD2|hARD2	HGNC:HGNC:28125|Ensembl:ENSG00000156269	4	4q21.21	N-alpha-acetyltransferase 11, NatA catalytic subunit	protein-coding	NAA11	N-alpha-acetyltransferase 11, NatA catalytic subunit	O	N-alpha-acetyltransferase 11|=N-terminal acetyltransferase complex ARD1 subunit homolog B|ARD1 homolog B|N-terminal acetyltransferase complex ARD1 subunit homolog B|human arrest defective 2|natA catalytic subunit Naa11	20201124	-
9606	84787	KMT5C	-	SUV420H2|Suv4-20h2	MIM:613198|HGNC:HGNC:28405|Ensembl:ENSG00000133247	19	19q13.42	lysine methyltransferase 5C	protein-coding	KMT5C	lysine methyltransferase 5C	O	histone-lysine N-methyltransferase KMT5C|[histone H4]-N-methyl-L-lysine20 N-methyltransferase KMT5B|[histone H4]-lysine20 N-methyltransferase KMT5B|histone-lysine N-methyltransferase SUV420H2|lysine (K)-specific methyltransferase 5C|lysine N-methyltransferase 5C|lysine-specific methyltransferase 5C|su(var)4-20 homolog 2|suppressor of variegation 4-20 homolog 2	20201124	-
9606	84789	MGC2889	-	-	-	3	3q29	uncharacterized protein MGC2889	ncRNA	-	-	-	-	20201124	-
9606	84790	TUBA1C	-	TUBA6|bcm948	HGNC:HGNC:20768|Ensembl:ENSG00000167553	12	12q13.12	tubulin alpha 1c	protein-coding	TUBA1C	tubulin alpha 1c	O	tubulin alpha-1C chain|alpha-tubulin 6|tubulin alpha-6 chain|tubulin, alpha 6	20210103	-
9606	84791	LINC00467	-	C1orf97	HGNC:HGNC:28227|Ensembl:ENSG00000153363	1	1q32.3	long intergenic non-protein coding RNA 467	ncRNA	LINC00467	long intergenic non-protein coding RNA 467	O	-	20201124	-
9606	84792	FAM220A	-	ACPIN1|C7orf70|SIPAR	MIM:616628|HGNC:HGNC:22422|Ensembl:ENSG00000178397	7	7p22.1	family with sequence similarity 220 member A	protein-coding	FAM220A	family with sequence similarity 220 member A	O	protein FAM220A|STAT3-interacting protein as a repressor|acrosomal protein 1	20201124	-
9606	84793	FOXD2-AS1	-	-	HGNC:HGNC:44256|Ensembl:ENSG00000237424	1	1p33	FOXD2 adjacent opposite strand RNA 1	ncRNA	FOXD2-AS1	FOXD2 adjacent opposite strand RNA 1	O	FOXD2 antisense RNA 1 (head to head)|FOXD2 antisense RNA 1 (non-protein coding)	20210118	-
9606	84795	PYROXD2	-	C10orf33|FP3420|YUEF	MIM:617889|HGNC:HGNC:23517|Ensembl:ENSG00000119943	10	10q24.2	pyridine nucleotide-disulphide oxidoreductase domain 2	protein-coding	PYROXD2	pyridine nucleotide-disulphide oxidoreductase domain 2	O	pyridine nucleotide-disulfide oxidoreductase domain-containing protein 2	20210114	-
9606	84798	C19orf48	-	CA916798	MIM:618864|HGNC:HGNC:29667|Ensembl:ENSG00000167747	19	19q13.33	multidrug resistance-related protein	pseudo	C19orf48	chromosome 19 open reading frame 48	O	uncharacterized protein C19orf48	20210117	-
9606	84803	GPAT3	-	AGPAT 10|AGPAT10|AGPAT8|AGPAT9|HMFN0839|LPAAT-theta|MAG1	MIM:610958|HGNC:HGNC:28157|Ensembl:ENSG00000138678	4	4q21.23	glycerol-3-phosphate acyltransferase 3	protein-coding	GPAT3	glycerol-3-phosphate acyltransferase 3	O	glycerol-3-phosphate acyltransferase 3|1-AGP acyltransferase 9|1-AGPAT 9|1-acyl-sn-glycerol-3-phosphate O-acyltransferase 10|1-acyl-sn-glycerol-3-phosphate O-acyltransferase 9|1-acylglycerol-3-phosphate O-acyltransferase 8|1-acylglycerol-3-phosphate O-acyltransferase 9|GPAT-3|MAG-1|acyl-CoA:glycerol-3-phosphate acyltransferase 3|endoplasmic reticulum associated GPAT|hGPAT3|lung cancer metastasis-associated protein 1|lysophosphatidic acid acyltransferase theta|testis secretory sperm-binding protein Li 213e	20201213	-
9606	84804	MFSD9	-	-	HGNC:HGNC:28158|Ensembl:ENSG00000135953	2	2q12.1	major facilitator superfamily domain containing 9	protein-coding	MFSD9	major facilitator superfamily domain containing 9	O	major facilitator superfamily domain-containing protein 9	20201124	-
9606	84807	NFKBID	-	IkBNS|IkappaBNS|TA-NFKBH	MIM:618887|HGNC:HGNC:15671|Ensembl:ENSG00000167604	19	19q13.12	NFKB inhibitor delta	protein-coding	NFKBID	NFKB inhibitor delta	O	NF-kappa-B inhibitor delta|I-kappa-B-delta|T-cell activation NFKB-like protein|ikB-delta|ikappaBdelta|nuclear factor of kappa light polypeptide gene enhancer in B-cells inhibitor, delta	20201213	-
9606	84808	PERM1	-	C1orf170	MIM:615921|HGNC:HGNC:28208|Ensembl:ENSG00000187642	1	1p36.33	PPARGC1 and ESRR induced regulator, muscle 1	protein-coding	PERM1	PPARGC1 and ESRR induced regulator, muscle 1	O	PGC-1 and ERR-induced regulator in muscle protein 1|PGC-1 and ERR-induced regulator in muscle 1|PPARGC1 and ESRR-induced regulator in muscle 1|pGC-1 and ERR-induced regulator in muscle protein 1|peroxisome proliferator-activated receptor gamma coactivator 1 and estrogen-related receptor-induced regulator in muscle 1	20201124	-
9606	84809	CROCCP2	-	CROCCL1	HGNC:HGNC:28170|Ensembl:ENSG00000215908	1	1p36.13	CROCC pseudogene 2	pseudo	CROCCP2	CROCC pseudogene 2	O	ciliary rootlet coiled-coil, rootletin pseudogene 2|ciliary rootlet coiled-coil, rootletin-like 1	20201124	-
9606	84811	BUD13	-	Cwc26|fSAP71	HGNC:HGNC:28199|Ensembl:ENSG00000137656	11	11q23.3	BUD13 homolog	protein-coding	BUD13	BUD13 homolog	O	BUD13 homolog|functional spliceosome-associated protein 71	20210118	-
9606	84812	PLCD4	-	-	MIM:605939|HGNC:HGNC:9062|Ensembl:ENSG00000115556	2	2q35	phospholipase C delta 4	protein-coding	PLCD4	phospholipase C delta 4	O	1-phosphatidylinositol 4,5-bisphosphate phosphodiesterase delta-4|PLC delta4|phosphoinositide phospholipase C-delta-4	20201213	-
9606	84814	PLPP7	-	C9orf67|NET39|PPAPDC3	MIM:618743|HGNC:HGNC:28174|Ensembl:ENSG00000160539	9	9q34.13	phospholipid phosphatase 7 (inactive)	protein-coding	PLPP7	phospholipid phosphatase 7 (inactive)	O	inactive phospholipid phosphatase 7|epididymis secretory sperm binding protein|nuclear envelope transmembrane protein NET39|phosphatidic acid phosphatase type 2 domain containing 3|phosphatidic acid phosphatase type 2 domain-containing protein 3|probable lipid phosphate phosphatase PPAPDC3	20201124	-
9606	84815	MGC12916	-	-	Ensembl:ENSG00000266709	17	17p12	uncharacterized protein MGC12916	ncRNA	-	-	-	-	20201124	-
9606	84816	RTN4IP1	-	NIMP|OPA10	MIM:610502|HGNC:HGNC:18647|Ensembl:ENSG00000130347	6	6q21	reticulon 4 interacting protein 1	protein-coding	RTN4IP1	reticulon 4 interacting protein 1	O	reticulon-4-interacting protein 1, mitochondrial|NOGO-interacting mitochondrial protein	20210114	-
9606	84817	TXNDC17	-	TRP14|TXNL5	MIM:616967|HGNC:HGNC:28218|Ensembl:ENSG00000129235	17	17p13.1	thioredoxin domain containing 17	protein-coding	TXNDC17	thioredoxin domain containing 17	O	thioredoxin domain-containing protein 17|14 kDa thioredoxin-related protein|protein 42-9-9|testicular tissue protein Li 214|thioredoxin (Trx)-related protein, 14 kDa|thioredoxin-like 5|thioredoxin-like protein 5	20210114	-
9606	84818	IL17RC	-	CANDF9|IL17-RL|IL17RL	MIM:610925|HGNC:HGNC:18358|Ensembl:ENSG00000163702	3	3p25.3|3p25.3-p24.1	interleukin 17 receptor C	protein-coding	IL17RC	interleukin 17 receptor C	O	interleukin-17 receptor C|IL-17 receptor C|IL-17RL|IL17F receptor|IL17Rhom|interleukin-17 receptor homolog|interleukin-17 receptor-like protein|zcytoR14	20201124	-
9606	84820	POLR2J4	-	RPB11-phi	HGNC:HGNC:28195|Ensembl:ENSG00000214783	7	7p13	RNA polymerase II subunit J4, pseudogene	pseudo	POLR2J4	RNA polymerase II subunit J4, pseudogene	O	polymerase (RNA) II (DNA directed) polypeptide J, 13.3kDa pseudogene|polymerase (RNA) II (DNA directed) polypeptide J4, pseudogene|polymerase (RNA) II subunit J4, pseudogene	20201124	-
9606	84823	LMNB2	-	EPM9|LAMB2|LMN2	MIM:150341|HGNC:HGNC:6638|Ensembl:ENSG00000176619	19	19p13.3	lamin B2	protein-coding	LMNB2	lamin B2	O	lamin-B2|epididymis secretory sperm binding protein|lamin B3	20210103	-
9606	84824	FCRLA	-	FCRL|FCRL1|FCRLM1|FCRLX|FCRLb|FCRLc1|FCRLc2|FCRLd|FCRLe|FCRX|FREB	MIM:606891|HGNC:HGNC:18504|Ensembl:ENSG00000132185	1	1q23.3	Fc receptor like A	protein-coding	FCRLA	Fc receptor like A	O	Fc receptor-like A|Fc receptor homolog expressed in B cells (FREB)|Fc receptor related protein X|Fc receptor-like and mucin-like 1|fc receptor homolog expressed in B-cells|fc receptor-like and mucin-like protein 1|fc receptor-like protein|fc receptor-related protein X	20201124	-
9606	84826	SFT2D3	-	-	HGNC:HGNC:28767|Ensembl:ENSG00000173349	2	2q14.3	SFT2 domain containing 3	protein-coding	SFT2D3	SFT2 domain containing 3	O	vesicle transport protein SFT2C|SFT2 domain-containing protein 3	20201124	-
9606	84830	ADTRP	-	AIG1L|C6orf105|dJ413H6.1	MIM:614348|HGNC:HGNC:21214|Ensembl:ENSG00000111863	6	6p24.1	androgen dependent TFPI regulating protein	protein-coding	ADTRP	androgen dependent TFPI regulating protein	O	androgen-dependent TFPI-regulating protein|FAHFA hydrolase ADTRP|androgen-dependent TPF1-regulating protein|fatty acid esters of hydroxy fatty acids hydrolase ADTRP	20201124	-
9606	84832	ANKRD36BP1	-	ANKRD26L1|ANKRD36BL1	HGNC:HGNC:28169|Ensembl:ENSG00000214262	1	1q24.2	ankyrin repeat domain 36B pseudogene 1	pseudo	ANKRD36BP1	ankyrin repeat domain 36B pseudogene 1	O	ankyrin repeat domain 26-like 1|ankyrin repeat domain 36B-like 1 (pseudogene)	20201124	-
9606	84833	ATP5MK	-	AGP|ATP5MD|DAPIT|HCVFTP2|MC5DN6|USMG5|bA792D24.4	MIM:615204|HGNC:HGNC:30889|Ensembl:ENSG00000173915	10	10q24.33	ATP synthase membrane subunit k	protein-coding	ATP5MK	ATP synthase membrane subunit k	O	ATP synthase membrane subunit DAPIT, mitochondrial|Diabetes Associated Protein in Insulin-sensitive Tissues|HCV F-transactivated protein 2|diabetes-associated protein in insulin-sensitive tissues|up-regulated during skeletal muscle growth 5 homolog|up-regulated during skeletal muscle growth protein 5|upregulated during skeletal muscle growth 5 homolog	20210103	-
9606	84836	ABHD14B	-	CIB|HEL-S-299	HGNC:HGNC:28235|Ensembl:ENSG00000114779	3	3p21.2	abhydrolase domain containing 14B	protein-coding	ABHD14B	abhydrolase domain containing 14B	O	protein ABHD14B|CCG1-interacting factor B|abhydrolase domain-containing protein 14B|alpha/beta hydrolase domain-containing protein 14B|cell cycle gene 1-interacting factor B|epididymis secretory protein Li 299|epididymis secretory sperm binding protein	20201124	-
9606	84837	ARHGAP5-AS1	-	C14orf128	HGNC:HGNC:20279	14	14q12	ARHGAP5 antisense RNA 1 (head to head)	ncRNA	ARHGAP5-AS1	ARHGAP5 antisense RNA 1 (head to head)	O	ARHGAP5 antisense RNA 1 (non-protein coding)	20201124	-
9606	84838	ZNF496	-	NIZP1|ZFP496|ZKSCAN17|ZSCAN49	MIM:613911|HGNC:HGNC:23713|Ensembl:ENSG00000162714	1	1q44	zinc finger protein 496	protein-coding	ZNF496	zinc finger protein 496	O	zinc finger protein 496|NSD1 (nuclear receptor binding SET-domain containing 1)-interacting zinc finger protein 1|zinc finger protein with KRAB and SCAN domains 17	20201213	-
9606	84839	RAX2	-	ARMD6|CORD11|QRX|RAXL1	MIM:610362|HGNC:HGNC:18286|Ensembl:ENSG00000173976	19	19p13.3	retina and anterior neural fold homeobox 2	protein-coding	RAX2	retina and anterior neural fold homeobox 2	O	retina and anterior neural fold homeobox protein 2|Q50-type retinal homeobox protein|retina and anterior neural fold homeobox like 1|retina and anterior neural fold homeobox-like protein 1	20201213	-
9606	84842	HPDL	-	4-HPPD-L|GLOXD1|NEDSWMA|SPG83	MIM:618994|HGNC:HGNC:28242|Ensembl:ENSG00000186603	1	1p34.1	4-hydroxyphenylpyruvate dioxygenase like	protein-coding	HPDL	4-hydroxyphenylpyruvate dioxygenase like	O	4-hydroxyphenylpyruvate dioxygenase-like protein|HPD-like protein|glyoxalase domain-containing protein 1	20210123	-
9606	84844	PHF5A	-	INI|Rds3|SAP14b|SF3B7|SF3b14b|bK223H9.2	MIM:617846|HGNC:HGNC:18000|Ensembl:ENSG00000100410	22	22q13.2	PHD finger protein 5A	protein-coding	PHF5A	PHD finger protein 5A	O	PHD finger-like domain-containing protein 5A|PHD finger-like domain protein 5A|PHD-finger 5a|splicing factor 3B associated 14 kDa protein|splicing factor 3b, subunit 7	20210103	-
9606	84847	LINC00525	-	-	HGNC:HGNC:40290|Ensembl:ENSG00000146666	7	7p12.3	long intergenic non-protein coding RNA 525	ncRNA	LINC00525	long intergenic non-protein coding RNA 525	O	hypothetical protein MGC16075	20210108	-
9606	84848	MIR503HG	-	H19X|MIR503HG2	HGNC:HGNC:28258	X	Xq26.3	MIR503 host gene	ncRNA	MIR503HG	MIR503 host gene	O	H19 X-linked co-expressed lncRNA|MIR503 host gene (non-protein coding)	20201220	-
9606	84850	GLIS3-AS1	-	C9orf70	HGNC:HGNC:28260|Ensembl:ENSG00000237009	9	9p24.2	GLIS3 antisense RNA 1	ncRNA	GLIS3-AS1	GLIS3 antisense RNA 1	O	GLIS3 antisense RNA 1 (non-protein coding)	20201124	-
9606	84851	TRIM52	-	RNF102	HGNC:HGNC:19024|Ensembl:ENSG00000183718	5	5q35.3	tripartite motif containing 52	protein-coding	TRIM52	tripartite motif containing 52	O	E3 ubiquitin-protein ligase TRIM52|RING finger protein 102|tripartite motif-containing protein 52	20201213	-
9606	84852	ATP1A1-AS1	-	ATP1A1OS|C1orf203	MIM:618305|HGNC:HGNC:28262|Ensembl:ENSG00000203865	1	1p13.1	ATP1A1 antisense RNA 1	ncRNA	ATP1A1-AS1	ATP1A1 antisense RNA 1	O	ATP1A1 opposite strand	20201124	-
9606	84856	LINC00839	-	-	HGNC:HGNC:28269|Ensembl:ENSG00000185904	10	10q11.21	long intergenic non-protein coding RNA 839	ncRNA	LINC00839	long intergenic non-protein coding RNA 839	O	-	20201124	-
9606	84858	ZNF503	-	NOLZ-1|NOLZ1|Nlz2	MIM:613902|HGNC:HGNC:23589|Ensembl:ENSG00000165655	10	10q22.2	zinc finger protein 503	protein-coding	ZNF503	zinc finger protein 503	O	zinc finger protein 503	20201124	-
9606	84859	LRCH3	-	-	HGNC:HGNC:28637|Ensembl:ENSG00000186001	3	3q29	leucine rich repeats and calponin homology domain containing 3	protein-coding	LRCH3	leucine rich repeats and calponin homology domain containing 3	O	DISP complex protein LRCH3|leucine-rich repeat and calponin homology domain-containing protein 3|leucine-rich repeats and calponin homology (CH) domain containing 3	20201124	-
9606	84861	KLHL22	-	KELCHL	MIM:618020|HGNC:HGNC:25888|Ensembl:ENSG00000099910	22	22q11.21	kelch like family member 22	protein-coding	KLHL22	kelch like family member 22	O	kelch-like protein 22|kelch-like 22	20210110	-
9606	84864	RIOX2	-	JMJD10|MDIG|MINA|MINA53|NO52|ROX	MIM:612049|HGNC:HGNC:19441|Ensembl:ENSG00000170854	3	3q11.2	ribosomal oxygenase 2	protein-coding	RIOX2	ribosomal oxygenase 2	O	ribosomal oxygenase 2|60S ribosomal protein L27a histidine hydroxylase|MYC induced nuclear antigen|MYC-induced nuclear antigen 53|bifunctional lysine-specific demethylase and histidyl-hydroxylase MINA|histone lysine demethylase MINA|mineral dust induced gene protein|myc-induced nuclear antigen, 53 kDa|nucleolar protein 52|ribosomal oxygenase MINA	20210114	-
9606	84865	CCDC142	-	-	HGNC:HGNC:25889|Ensembl:ENSG00000135637	2	2p13.1	coiled-coil domain containing 142	protein-coding	CCDC142	coiled-coil domain containing 142	O	coiled-coil domain-containing protein 142	20201124	-
9606	84866	TMEM25	-	-	MIM:613934|HGNC:HGNC:25890|Ensembl:ENSG00000149582	11	11q23.3	transmembrane protein 25	protein-coding	TMEM25	transmembrane protein 25	O	transmembrane protein 25|0610039J01Rik	20201124	-
9606	84867	PTPN5	-	PTPSTEP|STEP|STEP61	MIM:176879|HGNC:HGNC:9657|Ensembl:ENSG00000110786	11	11p15.1	protein tyrosine phosphatase non-receptor type 5	protein-coding	PTPN5	protein tyrosine phosphatase non-receptor type 5	O	tyrosine-protein phosphatase non-receptor type 5|neural-specific protein-tyrosine phosphatase|protein tyrosine phosphatase, non-receptor type 5 (striatum-enriched)|protein-tyrosine phosphatase striatum-enriched|striatal-enriched protein tyrosine phosphatase|striatum-enriched protein-tyrosine phosphatase	20201124	-
9606	84868	HAVCR2	-	CD366|HAVcr-2|KIM-3|SPTCL|TIM3|TIMD-3|TIMD3|Tim-3	MIM:606652|HGNC:HGNC:18437|Ensembl:ENSG00000135077	5	5q33.3	hepatitis A virus cellular receptor 2	protein-coding	HAVCR2	hepatitis A virus cellular receptor 2	O	hepatitis A virus cellular receptor 2|T cell immunoglobulin mucin 3|T-cell immunoglobulin and mucin domain-containing protein 3|T-cell immunoglobulin mucin family member 3|T-cell immunoglobulin mucin receptor 3|T-cell membrane protein 3|kidney injury molecule-3	20210118	-
9606	84869	CBR4	-	SDR45C1	HGNC:HGNC:25891|Ensembl:ENSG00000145439	4	4q32.3	carbonyl reductase 4	protein-coding	CBR4	carbonyl reductase 4	O	carbonyl reductase family member 4|3-ketoacyl-[acyl-carrier-protein] reductase beta subunit|3-oxoacyl-[acyl-carrier-protein] reductase|KAR beta subunit|carbonic reductase 4|quinone reductase CBR4|short chain dehydrogenase/reductase family 45C member 1	20210114	-
9606	84870	RSPO3	-	CRISTIN1|PWTSR|THSD2	MIM:610574|HGNC:HGNC:20866|Ensembl:ENSG00000146374	6	6q22.33	R-spondin 3	protein-coding	RSPO3	R-spondin 3	O	R-spondin-3|R-spondin 3 homolog|protein with TSP type-1 repeat|roof plate-specific spondin-3|thrombospondin type-1 domain-containing protein 2|thrombospondin, type I, domain containing 2	20201124	-
9606	84871	AGBL4	-	CCP6	MIM:616476|HGNC:HGNC:25892|Ensembl:ENSG00000186094	1	1p33	ATP/GTP binding protein like 4	protein-coding	AGBL4	ATP/GTP binding protein like 4	O	cytosolic carboxypeptidase 6	20201124	-
9606	84872	ZC3H10	-	ZC3HDC10	HGNC:HGNC:25893|Ensembl:ENSG00000135482	12	12q13.2	zinc finger CCCH-type containing 10	protein-coding	ZC3H10	zinc finger CCCH-type containing 10	O	zinc finger CCCH domain-containing protein 10|zinc finger CCCH-type domain containing 10	20210118	-
9606	84873	ADGRG7	-	GPR128	MIM:612307|HGNC:HGNC:19241|Ensembl:ENSG00000144820	3	3q12.2	adhesion G protein-coupled receptor G7	protein-coding	ADGRG7	adhesion G protein-coupled receptor G7	O	adhesion G-protein coupled receptor G7|G-protein coupled receptor 128	20201124	-
9606	84874	ZNF514	-	-	HGNC:HGNC:25894|Ensembl:ENSG00000144026	2	2q11.1	zinc finger protein 514	protein-coding	ZNF514	zinc finger protein 514	O	zinc finger protein 514	20201124	-
9606	84875	PARP10	-	ARTD10	MIM:609564|HGNC:HGNC:25895|Ensembl:ENSG00000178685	8	8q24.3	poly(ADP-ribose) polymerase family member 10	protein-coding	PARP10	poly(ADP-ribose) polymerase family member 10	O	protein mono-ADP-ribosyltransferase PARP10|ADP-ribosyltransferase diphtheria toxin-like 10|poly [ADP-ribose] polymerase 10	20210103	-
9606	84876	ORAI1	-	CRACM1|IMD9|ORAT1|TAM2|TMEM142A	MIM:610277|HGNC:HGNC:25896	12	12q24.31	ORAI calcium release-activated calcium modulator 1	protein-coding	ORAI1	ORAI calcium release-activated calcium modulator 1	O	calcium release-activated calcium channel protein 1|calcium release-activated calcium modulator 1|protein orai-1|transmembrane protein 142A	20210118	-
9606	84878	ZBTB45	-	ZNF499	HGNC:HGNC:23715|Ensembl:ENSG00000119574	19	19q13.43	zinc finger and BTB domain containing 45	protein-coding	ZBTB45	zinc finger and BTB domain containing 45	O	zinc finger and BTB domain-containing protein 45|zinc finger protein 499	20201124	-
9606	84879	MFSD2A	-	MCPH15|MFSD2|NEDMISBA|NLS1|SLC59A1	MIM:614397|HGNC:HGNC:25897|Ensembl:ENSG00000168389	1	1p34.2	major facilitator superfamily domain containing 2A	protein-coding	MFSD2A	major facilitator superfamily domain containing 2A	O	sodium-dependent lysophosphatidylcholine symporter 1|major facilitator superfamily domain-containing protein 2A|sodium-dependent LPC symporter 1	20210103	-
9606	84881	RPUSD4	-	-	MIM:617488|HGNC:HGNC:25898|Ensembl:ENSG00000165526	11	11q24.2	RNA pseudouridine synthase D4	protein-coding	RPUSD4	RNA pseudouridine synthase D4	O	mitochondrial RNA pseudouridine synthase RPUSD4|RNA pseudouridylate synthase domain containing 4|RNA pseudouridylate synthase domain-containing protein 4	20201213	-
9606	84883	AIFM2	-	AMID|FSP1|PRG3	MIM:605159|HGNC:HGNC:21411|Ensembl:ENSG00000042286	10	10q22.1	apoptosis inducing factor mitochondria associated 2	protein-coding	AIFM2	apoptosis inducing factor mitochondria associated 2	O	ferroptosis suppressor protein 1|apoptosis-inducing factor (AIF)-like mitochondrion-associated inducer of death|apoptosis-inducing factor 2|apoptosis-inducing factor, mitochondrion-associated, 2|p53-responsive gene 3 protein	20201206	-
9606	84885	ZDHHC12	-	DHHC-12|ZNF400	HGNC:HGNC:19159|Ensembl:ENSG00000160446	9	9q34.11	zinc finger DHHC-type palmitoyltransferase 12	protein-coding	ZDHHC12	zinc finger DHHC-type palmitoyltransferase 12	O	palmitoyltransferase ZDHHC12|DHHC domain-containing cysteine-rich protein 12|probable palmitoyltransferase ZDHHC12|zinc finger DHHC domain-containing protein 12|zinc finger DHHC-type containing 12|zinc finger protein 400	20201213	-
9606	84886	C1orf198	-	-	HGNC:HGNC:25900|Ensembl:ENSG00000119280	1	1q42.2	chromosome 1 open reading frame 198	protein-coding	C1orf198	chromosome 1 open reading frame 198	O	uncharacterized protein C1orf198	20201124	-
9606	84888	SPPL2A	-	IMP3|PSL2	MIM:608238|HGNC:HGNC:30227|Ensembl:ENSG00000138600	15	15q21.2	signal peptide peptidase like 2A	protein-coding	SPPL2A	signal peptide peptidase like 2A	O	signal peptide peptidase-like 2A|IMP-3|SPP-like 2A|intramembrane cleaving protease|intramembrane protease 3|presenilin-like protein 2	20201124	-
9606	84889	SLC7A3	-	ATRC3|CAT-3|CAT3	MIM:300443|HGNC:HGNC:11061|Ensembl:ENSG00000165349	X	Xq13.1	solute carrier family 7 member 3	protein-coding	SLC7A3	solute carrier family 7 member 3	O	cationic amino acid transporter 3|solute carrier family 7 (cationic amino acid transporter, y+ system), member 3	20201124	-
9606	84890	ADO	-	C10orf22	MIM:611392|HGNC:HGNC:23506|Ensembl:ENSG00000181915	10	10q21.3	2-aminoethanethiol dioxygenase	protein-coding	ADO	2-aminoethanethiol dioxygenase	O	2-aminoethanethiol dioxygenase|2-aminoethanethiol (cysteamine) dioxygenase|cysteamine (2-aminoethanethiol) dioxygenase (ADO)|cysteamine dioxygenase	20210114	-
9606	84891	ZSCAN10	-	ZFP206|ZNF206	MIM:618365|HGNC:HGNC:12997|Ensembl:ENSG00000130182	16	16p13.3	zinc finger and SCAN domain containing 10	protein-coding	ZSCAN10	zinc finger and SCAN domain containing 10	O	zinc finger and SCAN domain-containing protein 10|zinc finger protein 206	20201124	-
9606	84892	POMGNT2	-	AGO61|C3orf39|GTDC2|MDDGA8|MDDGC8	MIM:614828|HGNC:HGNC:25902|Ensembl:ENSG00000144647	3	3p22.1	protein O-linked mannose N-acetylglucosaminyltransferase 2 (beta 1,4-)	protein-coding	POMGNT2	protein O-linked mannose N-acetylglucosaminyltransferase 2 (beta 1,4-)	O	protein O-linked-mannose beta-1,4-N-acetylglucosaminyltransferase 2|glycosyltransferase-like domain containing 2|glycosyltransferase-like domain-containing protein 2|protein O-mannose beta-1,4-N-acetylglucosaminyltransferase 2	20210123	-
9606	84893	FBH1	-	FBXO18|Fbx18|hFBH1	MIM:607222|HGNC:HGNC:13620|Ensembl:ENSG00000134452	10	10p15.1	F-box DNA helicase 1	protein-coding	FBH1	F-box DNA helicase 1	O	F-box DNA helicase 1|F-box only protein, helicase, 18|F-box protein, helicase, 18	20201124	-
9606	84894	LINGO1	-	LERN1|LRRN6A|MRT64|UNQ201	MIM:609791|HGNC:HGNC:21205|Ensembl:ENSG00000169783	15	15q24.3	leucine rich repeat and Ig domain containing 1	protein-coding	LINGO1	leucine rich repeat and Ig domain containing 1	O	leucine-rich repeat and immunoglobulin-like domain-containing nogo receptor-interacting protein 1|leucine rich repeat neuronal 6A|leucine-rich repeat and immunoglobulin domain-containing protein 1|leucine-rich repeat neuronal protein 1	20210123	-
9606	84895	MIGA2	-	C9orf54|FAM73B	MIM:616774|HGNC:HGNC:23621|Ensembl:ENSG00000148343	9	9q34.11	mitoguardin 2	protein-coding	MIGA2	mitoguardin 2	O	mitoguardin 2|family with sequence similarity 73, member B|protein FAM73B	20201124	-
9606	84896	ATAD1	-	AFDC1|FNP001|HKPX4|Msp1|THORASE	MIM:614452|HGNC:HGNC:25903|Ensembl:ENSG00000138138	10	10q23.31	ATPase family AAA domain containing 1	protein-coding	ATAD1	ATPase family AAA domain containing 1	O	ATPase family AAA domain-containing protein 1	20210123	-
9606	84897	TBRG1	-	NIAM|TB-5	MIM:610614|HGNC:HGNC:29551|Ensembl:ENSG00000154144	11	11q24.2	transforming growth factor beta regulator 1	protein-coding	TBRG1	transforming growth factor beta regulator 1	O	transforming growth factor beta regulator 1|nuclear interactor of ARF and MDM2	20201124	-
9606	84898	PLXDC2	-	TEM7R	MIM:606827|HGNC:HGNC:21013|Ensembl:ENSG00000120594	10	10p12.31	plexin domain containing 2	protein-coding	PLXDC2	plexin domain containing 2	O	plexin domain-containing protein 2|1200007L24Rik|tumor endothelial marker 7-related protein	20201124	-
9606	84899	TMTC4	-	-	MIM:618203|HGNC:HGNC:25904|Ensembl:ENSG00000125247	13	13q32.3	transmembrane O-mannosyltransferase targeting cadherins 4	protein-coding	TMTC4	transmembrane O-mannosyltransferase targeting cadherins 4	O	protein O-mannosyl-transferase TMTC4|transmembrane and TPR repeat-containing protein 4|transmembrane and tetratricopeptide repeat containing 4	20201124	-
9606	84900	RNFT2	-	TMEM118	HGNC:HGNC:25905|Ensembl:ENSG00000135119	12	12q24.22	ring finger protein, transmembrane 2	protein-coding	RNFT2	ring finger protein, transmembrane 2	O	RING finger and transmembrane domain-containing protein 2|transmembrane protein 118	20201213	-
9606	84901	NFATC2IP	-	ESC2|NIP45|RAD60	MIM:614525|HGNC:HGNC:25906|Ensembl:ENSG00000176953	16	16p11.2	nuclear factor of activated T cells 2 interacting protein	protein-coding	NFATC2IP	nuclear factor of activated T cells 2 interacting protein	O	NFATC2-interacting protein|45 kDa NF-AT-interacting protein|45 kDa NFAT-interacting protein|nuclear factor of activated T-cells, cytoplasmic 2-interacting protein|nuclear factor of activated T-cells, cytoplasmic, calcineurin-dependent 2 interacting protein	20201206	-
9606	84902	CEP89	-	CCDC123|CEP123	MIM:615470|HGNC:HGNC:25907|Ensembl:ENSG00000121289	19	19q13.11	centrosomal protein 89	protein-coding	CEP89	centrosomal protein 89	O	centrosomal protein of 89 kDa|centrosomal protein 123|centrosomal protein 89kDa|coiled-coil domain containing 123|coiled-coil domain-containing protein 123, mitochondrial	20201124	-
9606	84904	ARHGEF39	-	C9orf100	HGNC:HGNC:25909|Ensembl:ENSG00000137135	9	9p13.3	Rho guanine nucleotide exchange factor 39	protein-coding	ARHGEF39	Rho guanine nucleotide exchange factor 39	O	rho guanine nucleotide exchange factor 39|Rho guanine nucleotide exchange factor (GEF) 39|vav-like protein C9orf100	20201213	-
9606	84905	ZNF341	-	HIES3	MIM:618269|HGNC:HGNC:15992|Ensembl:ENSG00000131061	20	20q11.22	zinc finger protein 341	protein-coding	ZNF341	zinc finger protein 341	O	zinc finger protein 341	20210123	-
9606	84908	FAM136A	-	-	MIM:616275|HGNC:HGNC:25911|Ensembl:ENSG00000035141	2	2p13.3	family with sequence similarity 136 member A	protein-coding	FAM136A	family with sequence similarity 136 member A	O	protein FAM136A	20210123	-
9606	84909	AOPEP	-	AP-O|APO|C90RF3|C9orf3|ONPEP	HGNC:HGNC:1361|Ensembl:ENSG00000148120	9	9q22.32	aminopeptidase O (putative)	protein-coding	AOPEP	aminopeptidase O (putative)	O	aminopeptidase O	20210110	-
9606	84910	TMEM87B	-	-	MIM:617203|HGNC:HGNC:25913|Ensembl:ENSG00000153214	2	2q13	transmembrane protein 87B	protein-coding	TMEM87B	transmembrane protein 87B	O	transmembrane protein 87B	20210103	-
9606	84911	ZNF382	-	KS1	MIM:609516|HGNC:HGNC:17409|Ensembl:ENSG00000161298	19	19q13.12	zinc finger protein 382	protein-coding	ZNF382	zinc finger protein 382	O	zinc finger protein 382|KRAB/zinc finger suppressor protein 1|multiple zinc finger and krueppel-associated box protein KS1	20201213	-
9606	84912	SLC35B4	-	YEA|YEA4	MIM:610923|HGNC:HGNC:20584|Ensembl:ENSG00000205060	7	7q33	solute carrier family 35 member B4	protein-coding	SLC35B4	solute carrier family 35 member B4	O	UDP-xylose and UDP-N-acetylglucosamine transporter|UDP-Xylose/N-Acetylglucosamine transporter|YEA4 homolog|solute carrier family 35 (UDP-xylose/UDP-N-acetylglucosamine transporter), member B4	20201124	-
9606	84913	ATOH8	-	HATH6|bHLHa21	HGNC:HGNC:24126|Ensembl:ENSG00000168874	2	2p11.2	atonal bHLH transcription factor 8	protein-coding	ATOH8	atonal bHLH transcription factor 8	O	protein atonal homolog 8|atonal homolog 6|atonal homolog 8|atonal homolog bHLH transcription factor 8|basic helix loop helix transcription factor 6|class A basic helix-loop-helix protein 21|helix-loop-helix protein hATH-6	20201124	-
9606	84914	ZNF587	-	ZF6	HGNC:HGNC:30955|Ensembl:ENSG00000198466	19	19q13.43	zinc finger protein 587	protein-coding	ZNF587	zinc finger protein 587	O	zinc finger protein 587|zinc finger protein zfp6	20201124	-
9606	84915	FAM222A	-	C12orf34	HGNC:HGNC:25915|Ensembl:ENSG00000139438	12	12q24.11	family with sequence similarity 222 member A	protein-coding	FAM222A	family with sequence similarity 222 member A	O	protein FAM222A|aggregatin	20201124	-
9606	84916	UTP4	-	CIRH1A|CIRHIN|NAIC|TEX292	MIM:607456|HGNC:HGNC:1983|Ensembl:ENSG00000141076	16	16q22.1	UTP4 small subunit processome component	protein-coding	UTP4	UTP4 small subunit processome component	O	U3 small nucleolar RNA-associated protein 4 homolog|UTP4 small subunit (SSU) processome component|UTP4, small subunit (SSU) processome component, homolog|cirrhosis, autosomal recessive 1A (cirhin)|testis expressed gene 292	20210103	-
9606	84918	LRP11	-	MANSC3|bA350J20.3	HGNC:HGNC:16936|Ensembl:ENSG00000120256	6	6q25.1	LDL receptor related protein 11	protein-coding	LRP11	LDL receptor related protein 11	O	low-density lipoprotein receptor-related protein 11|LRP-11	20201213	-
9606	84919	PPP1R15B	-	CREP|MSSGM2	MIM:613257|HGNC:HGNC:14951|Ensembl:ENSG00000158615	1	1q32.1	protein phosphatase 1 regulatory subunit 15B	protein-coding	PPP1R15B	protein phosphatase 1 regulatory subunit 15B	O	protein phosphatase 1 regulatory subunit 15B|protein phosphatase 1, regulatory (inhibitor) subunit 15B	20201124	-
9606	84920	ALG10	-	ALG10A|DIE2|KCR1	MIM:618355|HGNC:HGNC:23162|Ensembl:ENSG00000139133	12	12p11.1	ALG10 alpha-1,2-glucosyltransferase	protein-coding	ALG10	ALG10 alpha-1,2-glucosyltransferase	O	dol-P-Glc:Glc(2)Man(9)GlcNAc(2)-PP-Dol alpha-1,2-glucosyltransferase|alpha-1,2-glucosyltransferase ALG10-A|alpha-2-glucosyltransferase ALG10-A|alpha2-glucosyltransferase|asparagine-linked glycosylation 10 homolog (yeast, alpha-1,2-glucosyltransferase)|asparagine-linked glycosylation 10, alpha-1,2-glucosyltransferase homolog|asparagine-linked glycosylation protein 10 homolog A|derepression of ITR1 expression 2 homolog|dolichyl-P-Glc:Glc(2)Man(9)GlcNAc(2)-PP-dolichol alpha-1,2- glucosyltransferase|potassium channel regulator 1	20201124	-
9606	84922	FIZ1	-	ZNF798	MIM:609133|HGNC:HGNC:25917|Ensembl:ENSG00000179943	19	19q13.42	FLT3 interacting zinc finger 1	protein-coding	FIZ1	FLT3 interacting zinc finger 1	O	flt3-interacting zinc finger protein 1|zinc finger protein 798	20201124	-
9606	84923	FAM104A	-	-	HGNC:HGNC:25918|Ensembl:ENSG00000133193	17	17q25.1	family with sequence similarity 104 member A	protein-coding	FAM104A	family with sequence similarity 104 member A	O	protein FAM104A	20201124	-
9606	84924	ZNF566	-	-	HGNC:HGNC:25919|Ensembl:ENSG00000186017	19	19q13.12	zinc finger protein 566	protein-coding	ZNF566	zinc finger protein 566	O	zinc finger protein 566	20201213	-
9606	84925	SLC49A4	-	DIRC2|RCC4	MIM:602773|HGNC:HGNC:16628|Ensembl:ENSG00000138463	3	3q21.1	solute carrier family 49 member 4	protein-coding	SLC49A4	solute carrier family 49 member 4	O	solute carrier family 49 member 4|disrupted in renal cancer protein 2|disrupted in renal carcinoma 2|renal cell carcinoma 4	20210103	-
9606	84926	SPRYD3	-	-	HGNC:HGNC:25920|Ensembl:ENSG00000167778	12	12q13.13	SPRY domain containing 3	protein-coding	SPRYD3	SPRY domain containing 3	O	SPRY domain-containing protein 3	20201213	-
9606	84928	TMEM209	-	NET31	HGNC:HGNC:21898|Ensembl:ENSG00000146842	7	7q32.2	transmembrane protein 209	protein-coding	TMEM209	transmembrane protein 209	O	transmembrane protein 209|testicular tissue protein Li 202	20201206	-
9606	84929	FIBCD1	-	-	MIM:613357|HGNC:HGNC:25922|Ensembl:ENSG00000130720	9	9q34.12	fibrinogen C domain containing 1	protein-coding	FIBCD1	fibrinogen C domain containing 1	O	fibrinogen C domain-containing protein 1	20201124	-
9606	84930	MASTL	-	GREATWALL|GW|GWL|MAST-L|THC2	MIM:608221|HGNC:HGNC:19042|Ensembl:ENSG00000120539	10	10p12.1	microtubule associated serine/threonine kinase like	protein-coding	MASTL	microtubule associated serine/threonine kinase like	O	serine/threonine-protein kinase greatwall|greatwall kinase homolog|greatwall protein kinase	20201213	-
9606	84931	LINC01101	-	-	HGNC:HGNC:25923|Ensembl:ENSG00000280409	2	2q14.2	long intergenic non-protein coding RNA 1101	ncRNA	LINC01101	long intergenic non-protein coding RNA 1101	O	-	20201124	-
9606	84932	RAB2B	-	-	MIM:607466|HGNC:HGNC:20246|Ensembl:ENSG00000129472	14	14q11.2	RAB2B, member RAS oncogene family	protein-coding	RAB2B	RAB2B, member RAS oncogene family	O	ras-related protein Rab-2B|GTP-binding protein RAB2B|RAS family, member RAB2B	20201206	-
9606	84933	C8orf76	-	-	HGNC:HGNC:25924|Ensembl:ENSG00000189376	8	8q24.13	chromosome 8 open reading frame 76	protein-coding	C8orf76	chromosome 8 open reading frame 76	O	uncharacterized protein C8orf76	20201124	-
9606	84934	RITA1	-	C12orf52|RITA	HGNC:HGNC:25925|Ensembl:ENSG00000139405	12	12q24.13	RBPJ interacting and tubulin associated 1	protein-coding	RITA1	RBPJ interacting and tubulin associated 1	O	RBPJ-interacting and tubulin-associated protein 1	20201124	-
9606	84935	MEDAG	-	AWMS3|C13orf33|MEDA-4|MEDA4|hAWMS3	HGNC:HGNC:25926|Ensembl:ENSG00000102802	13	13q12.3	mesenteric estrogen dependent adipogenesis	protein-coding	MEDAG	mesenteric estrogen dependent adipogenesis	O	mesenteric estrogen-dependent adipogenesis protein|activated in W/Wv mouse stomach 3 homolog|mesenteric estrogen-dependent adipose 4	20201124	-
9606	84936	ZFYVE19	-	ANCHR|MPFYVE	HGNC:HGNC:20758|Ensembl:ENSG00000166140	15	15q15.1	zinc finger FYVE-type containing 19	protein-coding	ZFYVE19	zinc finger FYVE-type containing 19	O	abscission/NoCut checkpoint regulator|MLL partner containing FYVE domain|zinc finger FYVE domain-containing protein 19|zinc finger, FYVE domain containing 19	20201124	-
9606	84937	ZNRF1	-	NIN283	MIM:612060|HGNC:HGNC:18452|Ensembl:ENSG00000186187	16	16q23.1	zinc and ring finger 1	protein-coding	ZNRF1	zinc and ring finger 1	O	E3 ubiquitin-protein ligase ZNRF1|RING-type E3 ubiquitin transferase ZNRF1|nerve injury gene 283|nerve injury-induced gene 283 protein|zinc and ring finger 1, E3 ubiquitin protein ligase|zinc and ring finger protein 1|zinc/RING finger protein 1	20201124	-
9606	84938	ATG4C	-	APG4-C|APG4C|AUTL1|AUTL3	MIM:611339|HGNC:HGNC:16040|Ensembl:ENSG00000125703	1	1p31.3	autophagy related 4C cysteine peptidase	protein-coding	ATG4C	autophagy related 4C cysteine peptidase	O	cysteine protease ATG4C|APG4 autophagy 4 homolog C|ATG4 autophagy related 4 homolog C|AUT-like 1, cysteine endopeptidase|AUT-like 3 cysteine endopeptidase|autophagin-3|autophagy-related cysteine endopeptidase 3|autophagy-related protein 4 homolog C|epididymis secretory sperm binding protein	20201128	-
9606	84939	PWWP3A	-	EXPAND1|HSPC211|MUM-1|MUM1	HGNC:HGNC:29641|Ensembl:ENSG00000160953	19	19p13.3	PWWP domain containing 3A, DNA repair factor	protein-coding	PWWP3A	PWWP domain containing 3A, DNA repair factor	O	PWWP domain-containing DNA repair factor 3A|PWWP domain-containing protein MUM1|melanoma associated antigen (mutated) 1|melanoma ubiquitous mutated protein|mutated melanoma-associated antigen 1|protein expandere	20201124	-
9606	84940	CORO6	-	-	HGNC:HGNC:21356|Ensembl:ENSG00000167549	17	17q11.2	coronin 6	protein-coding	CORO6	coronin 6	O	coronin-6|clipin-E|coronin, actin binding protein 6|coronin-like protein E	20201208	-
9606	84941	HSH2D	-	ALX|HSH2	MIM:608349|HGNC:HGNC:24920|Ensembl:ENSG00000196684	19	19p13.11	hematopoietic SH2 domain containing	protein-coding	HSH2D	hematopoietic SH2 domain containing	O	hematopoietic SH2 domain-containing protein|adaptor in lymphocytes of unknown function X	20201124	-
9606	84942	WDR73	-	GAMOS|GAMOS1|HSPC264	MIM:616144|HGNC:HGNC:25928|Ensembl:ENSG00000177082	15	15q25.2	WD repeat domain 73	protein-coding	WDR73	WD repeat domain 73	O	WD repeat-containing protein 73|FLJ00296 protein	20201124	-
9606	84944	MAEL	-	CT128|SPATA35	MIM:611368|HGNC:HGNC:25929|Ensembl:ENSG00000143194	1	1q24.1	maelstrom spermatogenic transposon silencer	protein-coding	MAEL	maelstrom spermatogenic transposon silencer	O	protein maelstrom homolog|cancer/testis antigen 128|maelstrom homolog|spermatogenesis associated 35|testicular tissue protein Li 116	20201202	-
9606	84945	ABHD13	-	BEM46L1|C13orf6|bA153I24.2	HGNC:HGNC:20293|Ensembl:ENSG00000139826	13	13q33.3	abhydrolase domain containing 13	protein-coding	ABHD13	abhydrolase domain containing 13	O	protein ABHD13|abhydrolase domain-containing protein 13|alpha/beta hydrolase domain-containing protein 13	20201213	-
9606	84946	LTV1	-	C6orf93|dJ468K18.4	HGNC:HGNC:21173|Ensembl:ENSG00000135521	6	6q24.2	LTV1 ribosome biogenesis factor	protein-coding	LTV1	LTV1 ribosome biogenesis factor	O	protein LTV1 homolog|LTV1 homolog	20210103	-
9606	84947	SERAC1	-	-	MIM:614725|HGNC:HGNC:21061|Ensembl:ENSG00000122335	6	6q25.3	serine active site containing 1	protein-coding	SERAC1	serine active site containing 1	O	protein SERAC1|serine active site-containing protein 1	20201124	-
9606	84948	TIGD5	-	-	HGNC:HGNC:18336|Ensembl:ENSG00000179886	8	8q24.3	tigger transposable element derived 5	protein-coding	TIGD5	tigger transposable element derived 5	O	tigger transposable element-derived protein 5	20201124	-
9606	84950	PRPF38A	-	PRP38A|Prp38	MIM:617031|HGNC:HGNC:25930|Ensembl:ENSG00000134748	1	1p32.3	pre-mRNA processing factor 38A	protein-coding	PRPF38A	pre-mRNA processing factor 38A	O	pre-mRNA-splicing factor 38A|PRP38 pre-mRNA processing factor 38 domain containing A	20210103	-
9606	84951	TNS4	-	CTEN|PP14434	MIM:608385|HGNC:HGNC:24352|Ensembl:ENSG00000131746	17	17q21.2	tensin 4	protein-coding	TNS4	tensin 4	O	tensin-4|C terminal tensin like|C-terminal tensin-like protein	20201124	-
9606	84952	CGNL1	-	JACOP|PCING	MIM:607856|HGNC:HGNC:25931|Ensembl:ENSG00000128849	15	15q21.3	cingulin like 1	protein-coding	CGNL1	cingulin like 1	O	cingulin-like protein 1|junction-associated coiled-coil protein|paracingulin	20201124	-
9606	84953	MICALCL	-	Ebitein1	MIM:612355|HGNC:HGNC:25933	11	11p15.3	MICAL C-terminal like	protein-coding	MICALCL	MICAL C-terminal like	O	MICAL C-terminal-like protein|ERK2-binding testicular protein 1|ebitein-1|mical-cL	20201213	-
9606	84954	MPND	-	-	HGNC:HGNC:25934|Ensembl:ENSG00000008382	19	19p13.3	MPN domain containing	protein-coding	MPND	MPN domain containing	O	MPN domain-containing protein	20201213	-
9606	84955	NUDCD1	-	CML66|OVA66	MIM:606109|HGNC:HGNC:24306|Ensembl:ENSG00000120526	8	8q23.1	NudC domain containing 1	protein-coding	NUDCD1	NudC domain containing 1	O	nudC domain-containing protein 1|chronic myelogenous leukemia tumor antigen 66|tumor antigen CML66	20201208	-
9606	84957	RELT	-	AI3C|TNFRSF19L|TRLT	MIM:611211|HGNC:HGNC:13764|Ensembl:ENSG00000054967	11	11q13.4	RELT TNF receptor	protein-coding	RELT	RELT TNF receptor	O	tumor necrosis factor receptor superfamily member 19L|RELT tumor necrosis factor receptor|receptor expressed in lymphoid tissues	20201124	-
9606	84958	SYTL1	-	JFC1|SLP1	MIM:608042|HGNC:HGNC:15584|Ensembl:ENSG00000142765	1	1p36.11	synaptotagmin like 1	protein-coding	SYTL1	synaptotagmin like 1	O	synaptotagmin-like protein 1|NADPH oxidase-related, C2 domain-containing protein|exophilin-7	20201213	-
9606	84959	UBASH3B	-	STS-1|STS1|TULA-2|TULA2|p70	MIM:609201|HGNC:HGNC:29884|Ensembl:ENSG00000154127	11	11q24.1	ubiquitin associated and SH3 domain containing B	protein-coding	UBASH3B	ubiquitin associated and SH3 domain containing B	O	ubiquitin-associated and SH3 domain-containing protein B|Cbl-interacting protein Sts-1|SH3 domain-containing 70 kDa protein, suppressor of T-cell receptor signaling 1, nm23-phosphorylated unknown substrate|T-cell ubiquitin ligand 2|cbl-interacting protein p70|nm23-phosphorylated unknown substrate|suppressor of T-cell receptor signaling 1|tyrosine-protein phosphatase STS1/TULA2	20210110	-
9606	84960	CCDC183	-	KIAA1984|PARF|bA216L13.7	MIM:615955|HGNC:HGNC:28236|Ensembl:ENSG00000213213	9	9q34.3	coiled-coil domain containing 183	protein-coding	CCDC183	coiled-coil domain containing 183	O	coiled-coil domain-containing protein 183	20201124	-
9606	84961	FBXL20	-	Fbl2|Fbl20	MIM:609086|HGNC:HGNC:24679|Ensembl:ENSG00000108306	17	17q12	F-box and leucine rich repeat protein 20	protein-coding	FBXL20	F-box and leucine rich repeat protein 20	O	F-box/LRR-repeat protein 20|F-box protein FBL2	20201213	-
9606	84962	AJUBA	-	JUB	MIM:609066|HGNC:HGNC:20250|Ensembl:ENSG00000129474	14	14q11.2	ajuba LIM protein	protein-coding	AJUBA	ajuba LIM protein	O	LIM domain-containing protein ajuba|jub, ajuba homolog	20210110	-
9606	84964	ALKBH6	-	ABH6	MIM:613304|HGNC:HGNC:28243|Ensembl:ENSG00000239382	19	19q13.12	alkB homolog 6	protein-coding	ALKBH6	alkB homolog 6	O	alpha-ketoglutarate-dependent dioxygenase alkB homolog 6|alkB, alkylation repair homolog 6|alkylated DNA repair protein alkB homolog 6|alkylation repair homolog 6|probable alpha-ketoglutarate-dependent dioxygenase ABH6	20210114	-
9606	84966	IGSF21	-	-	HGNC:HGNC:28246|Ensembl:ENSG00000117154	1	1p36.13	immunoglobin superfamily member 21	protein-coding	IGSF21	immunoglobin superfamily member 21	O	immunoglobulin superfamily member 21	20201124	-
9606	84967	LSM10	-	MST074|MSTP074	MIM:617909|HGNC:HGNC:17562|Ensembl:ENSG00000181817	1	1p34.3	LSM10, U7 small nuclear RNA associated	protein-coding	LSM10	LSM10, U7 small nuclear RNA associated	O	U7 snRNA-associated Sm-like protein LSm10|U7 snRNP-specific Sm-like protein LSM10	20201124	-
9606	84968	PNMA6A	-	MA6|PNMA6|PNMA6C	MIM:300917|HGNC:HGNC:28248|Ensembl:ENSG00000235961	X	Xq28	PNMA family member 6A	protein-coding	PNMA6A	PNMA family member 6A	O	paraneoplastic antigen-like protein 6A|paraneoplastic Ma antigen family member 6A|paraneoplastic Ma antigen family member 6C|paraneoplastic antigen-like 6A related protein|paraneoplastic antigen-like protein 6C	20201124	-
9606	84969	TOX2	-	C20orf100|GCX-1|GCX1|dJ1108D11.2|dJ495O3.1	MIM:611163|HGNC:HGNC:16095|Ensembl:ENSG00000124191	20	20q13.12	TOX high mobility group box family member 2	protein-coding	TOX2	TOX high mobility group box family member 2	O	TOX high mobility group box family member 2|granulosa cell HMG box 1	20201124	-
9606	84970	C1orf94	-	-	HGNC:HGNC:28250|Ensembl:ENSG00000142698	1	1p35.1	chromosome 1 open reading frame 94	protein-coding	C1orf94	chromosome 1 open reading frame 94	O	uncharacterized protein C1orf94	20210103	-
9606	84971	ATG4D	-	APG4-D|APG4D|AUTL4	MIM:611340|HGNC:HGNC:20789|Ensembl:ENSG00000130734	19	19p13.2	autophagy related 4D cysteine peptidase	protein-coding	ATG4D	autophagy related 4D cysteine peptidase	O	cysteine protease ATG4D|APG4 autophagy 4 homolog D|ATG4 autophagy related 4 homolog D|AUT-like 4 cysteine endopeptidase|autophagin-4|autophagy-related cysteine endopeptidase 4|autophagy-related protein 4 homolog D|cysteine protease involved in autophagy	20201124	-
9606	84973	SNHG7	-	NCRNA00061	HGNC:HGNC:28254|Ensembl:ENSG00000233016	9	9q34.3	small nucleolar RNA host gene 7	ncRNA	SNHG7	small nucleolar RNA host gene 7	O	small nucleolar RNA host gene (non-protein coding) 7|small nucleolar RNA host gene 7 (non-protein coding)	20201220	-
9606	84975	MFSD5	-	SLC61A1|hsMOT2	HGNC:HGNC:28156|Ensembl:ENSG00000182544	12	12q13.13	major facilitator superfamily domain containing 5	protein-coding	MFSD5	major facilitator superfamily domain containing 5	O	molybdate-anion transporter|major facilitator superfamily domain-containing protein 5|molybdate transporter 2 homolog	20201124	-
9606	84976	DISP1	-	DISPA	MIM:607502|HGNC:HGNC:19711|Ensembl:ENSG00000154309	1	1q41	dispatched RND transporter family member 1	protein-coding	DISP1	dispatched RND transporter family member 1	O	protein dispatched homolog 1|dispatched A	20201213	-
9606	84978	FRMD5	-	-	MIM:616309|HGNC:HGNC:28214|Ensembl:ENSG00000171877	15	15q15.3	FERM domain containing 5	protein-coding	FRMD5	FERM domain containing 5	O	FERM domain-containing protein 5	20201124	-
9606	84981	MIR22HG	-	C17orf91	HGNC:HGNC:28219|Ensembl:ENSG00000186594	17	17p13.3	MIR22 host gene	ncRNA	MIR22HG	MIR22 host gene	O	MIR22 host gene (non-protein coding)	20201124	-
9606	84983	FAM222A-AS1	-	-	HGNC:HGNC:28223|Ensembl:ENSG00000255650	12	12q24.11	FAM222A antisense RNA 1	ncRNA	FAM222A-AS1	FAM222A antisense RNA 1	O	FAM222A antisense RNA 1 (non-protein coding)	20201124	-
9606	84984	CEP19	-	C3orf34|MOSPGF	MIM:615586|HGNC:HGNC:28209|Ensembl:ENSG00000174007	3	3q29	centrosomal protein 19	protein-coding	CEP19	centrosomal protein 19	O	centrosomal protein of 19 kDa|centrosomal protein 19kDa	20201124	-
9606	84985	FAM83A	-	BJ-TSA-9	HGNC:HGNC:28210|Ensembl:ENSG00000147689	8	8q24.13	family with sequence similarity 83 member A	protein-coding	FAM83A	family with sequence similarity 83 member A	O	protein FAM83A|tumor antigen BJ-TSA-9|tumor-specific gene expressed in prostate protein	20201227	-
9606	84986	ARHGAP19	-	-	MIM:611587|HGNC:HGNC:23724|Ensembl:ENSG00000213390	10	10q24.1	Rho GTPase activating protein 19	protein-coding	ARHGAP19	Rho GTPase activating protein 19	O	rho GTPase-activating protein 19|putative RhoGAP protein|rho-type GTPase-activating protein 19	20201124	-
9606	84987	COX14	-	C12orf62|MC4DN10|PCAG1	MIM:614478|HGNC:HGNC:28216|Ensembl:ENSG00000178449	12	12q13.12	cytochrome c oxidase assembly factor COX14	protein-coding	COX14	cytochrome c oxidase assembly factor COX14	O	cytochrome c oxidase assembly protein COX14|COX14 cytochrome c oxidase assembly homolog|COX14, cytochrome c oxidase assembly factor|cytochrome c oxidase assembly homolog 14	20210123	-
9606	84988	PPP1R16A	-	MYPT3	MIM:609172|HGNC:HGNC:14941|Ensembl:ENSG00000160972	8	8q24.3	protein phosphatase 1 regulatory subunit 16A	protein-coding	PPP1R16A	protein phosphatase 1 regulatory subunit 16A	O	protein phosphatase 1 regulatory subunit 16A|myosin phosphatase-targeting subunit 3|protein phosphatase 1, regulatory (inhibitor) subunit 16A	20201124	-
9606	84989	JMJD1C-AS1	-	-	HGNC:HGNC:28222|Ensembl:ENSG00000272767	10	10q21.3	JMJD1C antisense RNA 1	ncRNA	JMJD1C-AS1	JMJD1C antisense RNA 1	O	-	20201124	-
9606	84991	RBM17	-	SPF45	MIM:606935|HGNC:HGNC:16944|Ensembl:ENSG00000134453	10	10p15.1	RNA binding motif protein 17	protein-coding	RBM17	RNA binding motif protein 17	O	splicing factor 45|45 kDa-splicing factor|splicing factor 45kDa	20201213	-
9606	84992	PIGY	-	HPMRS6|PIG-Y	MIM:610662|HGNC:HGNC:28213|Ensembl:ENSG00000255072	4	4q22.1	phosphatidylinositol glycan anchor biosynthesis class Y	protein-coding	PIGY	phosphatidylinositol glycan anchor biosynthesis class Y	O	phosphatidylinositol N-acetylglucosaminyltransferase subunit Y|phosphatidylinositol-glycan biosynthesis class Y protein	20201124	-
9606	84993	UBL7	-	BMSC-UbP|TCBA1	MIM:609748|HGNC:HGNC:28221|Ensembl:ENSG00000138629	15	15q24.1	ubiquitin like 7	protein-coding	UBL7	ubiquitin like 7	O	ubiquitin-like protein 7|ubiquitin-like 7 (bone marrow stromal cell-derived)|ubiquitin-like protein SB132	20201206	-
9606	84996	URB1-AS1	-	C21orf119|PRED84	HGNC:HGNC:23128|Ensembl:ENSG00000256073	21	21q22.11	URB1 antisense RNA 1 (head to head)	ncRNA	URB1-AS1	URB1 antisense RNA 1 (head to head)	O	-	20201124	-
9606	85001	MGC16275	-	-	Ensembl:ENSG00000246731	17	17q25.1	uncharacterized protein MGC16275	ncRNA	-	-	-	CTD-2514K5.2	20201124	-
9606	85002	FAM86B1	-	-	MIM:616122|HGNC:HGNC:28268|Ensembl:ENSG00000186523	8	8p23.1	family with sequence similarity 86 member B1	protein-coding	FAM86B1	family with sequence similarity 86 member B1	O	putative protein N-methyltransferase FAM86B1|protein FAM86B1	20201231	-
9606	85003	BFSP2-AS1	-	-	HGNC:HGNC:28425|Ensembl:ENSG00000249993	3	3q22.1	BFSP2 antisense RNA 1	ncRNA	BFSP2-AS1	BFSP2 antisense RNA 1	O	-	20201124	-
9606	85004	RERG	-	-	MIM:612664|HGNC:HGNC:15980|Ensembl:ENSG00000134533	12	12p12.3	RAS like estrogen regulated growth inhibitor	protein-coding	RERG	RAS like estrogen regulated growth inhibitor	O	ras-related and estrogen-regulated growth inhibitor	20201213	-
9606	85007	PHYKPL	-	AGXT2L2|PHLU	MIM:614683|HGNC:HGNC:28249|Ensembl:ENSG00000175309	5	5q35.3	5-phosphohydroxy-L-lysine phospho-lyase	protein-coding	PHYKPL	5-phosphohydroxy-L-lysine phospho-lyase	O	5-phosphohydroxy-L-lysine phospho-lyase|5-phosphonooxy-L-lysine phospho-lyase|alanine--glyoxylate aminotransferase 2-like 2	20201124	-
9606	85009	MGC16025	-	-	-	2	2q37.3	uncharacterized LOC85009	ncRNA	-	-	-	-	20201124	-
9606	85012	TCEAL3	-	WEX8	HGNC:HGNC:28247|Ensembl:ENSG00000196507	X	Xq22.2	transcription elongation factor A like 3	protein-coding	TCEAL3	transcription elongation factor A like 3	O	transcription elongation factor A protein-like 3|TCEA-like protein 3|transcription elongation factor A (SII)-like 3|transcription elongation factor S-II protein-like 3	20201206	-
9606	85013	TMEM128	-	-	HGNC:HGNC:28201|Ensembl:ENSG00000132406	4	4p16.3	transmembrane protein 128	protein-coding	TMEM128	transmembrane protein 128	O	transmembrane protein 128	20201124	-
9606	85014	TMEM141	-	-	HGNC:HGNC:28211|Ensembl:ENSG00000244187	9	9q34.3	transmembrane protein 141	protein-coding	TMEM141	transmembrane protein 141	O	transmembrane protein 141	20201124	-
9606	85015	USP45	-	LCA19	MIM:618439|HGNC:HGNC:20080|Ensembl:ENSG00000123552	6	6q16.2	ubiquitin specific peptidase 45	protein-coding	USP45	ubiquitin specific peptidase 45	O	ubiquitin carboxyl-terminal hydrolase 45|deubiquitinating enzyme 45|ubiquitin specific protease 45|ubiquitin thioesterase 45|ubiquitin thiolesterase 45|ubiquitin-specific-processing protease 45	20210123	-
9606	85016	CFAP300	-	C11orf70|CILD38|FBB5	MIM:618058|HGNC:HGNC:28188|Ensembl:ENSG00000137691	11	11q22.1	cilia and flagella associated protein 300	protein-coding	CFAP300	cilia and flagella associated protein 300	O	cilia- and flagella-associated protein 300|uncharacterized protein C11orf70	20201124	-
9606	85019	TMEM241	-	C18orf45|hVVT	MIM:615430|HGNC:HGNC:31723|Ensembl:ENSG00000134490	18	18q11.2	transmembrane protein 241	protein-coding	TMEM241	transmembrane protein 241	O	transmembrane protein 241|putative vertebrate vrg4-like nucleotide-sugar transporter truncated variant2|putative vertebrate vrg4-like nucleotide-sugar transporter variant1|transmembrane protein C18orf45	20201124	-
9606	85021	REPS1	-	NBIA7|RALBP1	MIM:614825|HGNC:HGNC:15578|Ensembl:ENSG00000135597	6	6q24.1	RALBP1 associated Eps domain containing 1	protein-coding	REPS1	RALBP1 associated Eps domain containing 1	O	ralBP1-associated Eps domain-containing protein 1|ralBP1-interacting protein 1	20210123	-
9606	85025	TMEM60	-	C7orf35|DC32	HGNC:HGNC:21754|Ensembl:ENSG00000135211	7	7q11.23	transmembrane protein 60	protein-coding	TMEM60	transmembrane protein 60	O	transmembrane protein 60	20201124	-
9606	85026	ARRDC1-AS1	-	C9orf37	HGNC:HGNC:23395|Ensembl:ENSG00000203993	9	9q34.3	ARRDC1 antisense RNA 1	ncRNA	ARRDC1-AS1	ARRDC1 antisense RNA 1	O	AD038	20201124	-
9606	85027	SMIM3	-	C5orf62|MST150|NID67	MIM:608324|HGNC:HGNC:30248|Ensembl:ENSG00000256235	5	5q33.1	small integral membrane protein 3	protein-coding	SMIM3	small integral membrane protein 3	O	small integral membrane protein 3|NGF-induced differentiation clone 67 protein|Uncharacterized protein C5orf62|small membrane protein NID67	20201124	-
9606	85028	SNHG12	-	ASLNC04080|C1orf79|LINC00100|NCRNA00100|PNAS-123	HGNC:HGNC:30062|Ensembl:ENSG00000197989	1	1p35.3	small nucleolar RNA host gene 12	ncRNA	SNHG12	small nucleolar RNA host gene 12	O	long intergenic non-protein coding RNA 100|small nucleolar RNA host gene 12 (non-protein coding)	20201227	-
9606	85235	H2AC12	-	H2A/S|H2AFALii|H2AH|HIST1H2AH|dJ86C11.1	MIM:615013|HGNC:HGNC:13671|Ensembl:ENSG00000274997	6	6p22.1	H2A clustered histone 12	protein-coding	H2AC12	H2A clustered histone 12	O	histone H2A type 1-H|H2A histone family member|histone H2A/s|histone cluster 1 H2A family member h|histone cluster 1, H2ah	20210103	-
9606	85236	H2BC12	-	H2B/S|H2BFAiii|H2BFT|H2BK|HIST1H2BK	MIM:615045|HGNC:HGNC:13954|Ensembl:ENSG00000197903	6	6p22.1	H2B clustered histone 12	protein-coding	H2BC12	H2B clustered histone 12	O	histone H2B type 1-K|H2B K|H2B histone family, member T|HIRA-interacting protein 1|histone 1, H2bk|histone cluster 1 H2B family member k|histone cluster 1, H2bk|histone family member	20210103	-
9606	85280	KRTAP9-4	-	KAP9.4|KRTAP9.4	HGNC:HGNC:18902|Ensembl:ENSG00000241595	17	17q21.2	keratin associated protein 9-4	protein-coding	KRTAP9-4	keratin associated protein 9-4	O	keratin-associated protein 9-4|keratin-associated protein 9.4|ultrahigh sulfur keratin-associated protein 9.4	20201124	-
9606	85285	KRTAP4-1	-	KAP4.1|KAP4.10|KRTAP4-10|KRTAP4.10	HGNC:HGNC:18907|Ensembl:ENSG00000198443	17	17q21.2	keratin associated protein 4-1	protein-coding	KRTAP4-1	keratin associated protein 4-1	O	keratin-associated protein 4-1|keratin associated protein 4-10|keratin-associated protein 4.1|ultrahigh sulfur keratin-associated protein 4.10	20210103	-
9606	85289	KRTAP4-5	-	KAP4.5|KRTAP4.5	HGNC:HGNC:18899|Ensembl:ENSG00000198271	17	17q21.2	keratin associated protein 4-5	protein-coding	KRTAP4-5	keratin associated protein 4-5	O	keratin-associated protein 4-5|keratin-associated protein 4.5|ultrahigh sulfur keratin-associated protein 4.5	20201124	-
9606	85290	KRTAP4-3	-	KAP4.3	HGNC:HGNC:18908|Ensembl:ENSG00000196156	17	17q21.2	keratin associated protein 4-3	protein-coding	KRTAP4-3	keratin associated protein 4-3	O	keratin-associated protein 4-3|keratin-associated protein 4.3|ultrahigh sulfur keratin-associated protein 4.3	20201124	-
9606	85291	KRTAP4-2	-	KAP4.2|KRTAP4.2	HGNC:HGNC:18900|Ensembl:ENSG00000244537	17	17q21.2	keratin associated protein 4-2	protein-coding	KRTAP4-2	keratin associated protein 4-2	O	keratin-associated protein 4-2|keratin-associated protein 4.2|ultrahigh sulfur keratin-associated protein 4.2	20201124	-
9606	85293	KRTAP3-3	-	KAP3.3|KRTAP3.3	HGNC:HGNC:18890|Ensembl:ENSG00000212899	17	17q21.2	keratin associated protein 3-3	protein-coding	KRTAP3-3	keratin associated protein 3-3	O	keratin-associated protein 3-3|high sulfur keratin-associated protein 3.3|keratin-associated protein 3.3	20201124	-
9606	85294	KRTAP2-4	-	KAP2.1B|KAP2.3|KAP2.4|KRTAP2-3|KRTAP2.3|KRTAP2.4	HGNC:HGNC:18891|Ensembl:ENSG00000213417	17	17q21.2	keratin associated protein 2-4	protein-coding	KRTAP2-4	keratin associated protein 2-4	O	keratin-associated protein 2-4|Keratin-associated protein 2-3|Keratin-associated protein 2.3|high sulfur keratin-associated protein 2.4|keratin associated protein 2.1B|keratin-associated protein 2.4	20201124	-
9606	85300	ATCAY	-	BNIP-H|CLAC	MIM:608179|HGNC:HGNC:779|Ensembl:ENSG00000167654	19	19p13.3	ATCAY kinesin light chain interacting caytaxin	protein-coding	ATCAY	ATCAY kinesin light chain interacting caytaxin	O	caytaxin|ATCAY, caytaxin|BNIP-2-homolgy|BNIP-2-homology|Cayman ataxia|ataxia cayman type protein|ataxia cerebellar Cayman type	20201124	-
9606	85301	COL27A1	-	STLS	MIM:608461|HGNC:HGNC:22986|Ensembl:ENSG00000196739	9	9q32	collagen type XXVII alpha 1 chain	protein-coding	COL27A1	collagen type XXVII alpha 1 chain	O	collagen alpha-1(XXVII) chain|collagen, type XXVII, alpha 1	20210110	-
9606	85302	FBF1	-	Alb|FBF-1	MIM:616807|HGNC:HGNC:24674|Ensembl:ENSG00000188878	17	17q25.1	Fas binding factor 1	protein-coding	FBF1	Fas binding factor 1	O	fas-binding factor 1|Fas (TNFRSF6) binding factor 1|Fas binding protein 1|albatross|protein albatross	20201206	-
9606	85303	H2AC3P	-	H2A/T|H2AFTP|HIST1H2APS2|dJ139G21.2	HGNC:HGNC:18804	6	6p22.2	H2A clustered histone 3, pseudogene	pseudo	H2AC3P	H2A clustered histone 3, pseudogene	O	H2A histone family, member T, pseudogene|histone 1, H2a, pseudogene 2|histone cluster 1 H2A pseudogene 2|histone cluster 1, H2a, pseudogene 2|histone family member pseudogene	20201124	-
9606	85313	PPIL4	-	HDCME13P	MIM:607609|HGNC:HGNC:15702|Ensembl:ENSG00000131013	6	6q25.1	peptidylprolyl isomerase like 4	protein-coding	PPIL4	peptidylprolyl isomerase like 4	O	peptidyl-prolyl cis-trans isomerase-like 4|PPIase|cyclophilin-like protein PPIL4|cyclophilin-type peptidyl-prolyl cis-trans isomerase|peptidylprolyl isomerase (cyclophilin)-like 4|rotamase PPIL4|serologically defined breast cancer antigen NY-BR-18	20210103	-
9606	85314	ERVE-1	-	ERVE1|HERV-E1|HERVE1	MIM:606601|HGNC:HGNC:14602	17	17q11.2	endogenous retrovirus group E member 1	other	ERVE-1	endogenous retrovirus group E member 1	O	TCONS_00025599|endogenous retroviral sequence E, 1	20170408	-
9606	85315	PAQR8	-	C6orf33|LMPB1|MPRB	MIM:607780|HGNC:HGNC:15708|Ensembl:ENSG00000170915	6	6p12.2	progestin and adipoQ receptor family member 8	protein-coding	PAQR8	progestin and adipoQ receptor family member 8	O	membrane progestin receptor beta|lysosomal membrane protein in brain-1|mPR beta|membrane progesterone P4 receptor beta|membrane progesterone receptor beta|progesterone and adipoQ receptor family member 8|progestin and adipoQ receptor family member VIII	20201124	-
9606	85316	BAGE5	-	CT2.5	HGNC:HGNC:15732	13	13cen	BAGE family member 5	protein-coding	BAGE5	BAGE family member 5	O	B melanoma antigen 5|B melanoma antigen family member 5|cancer/testis antigen 2.5|cancer/testis antigen family 2, member 5	20201124	-
9606	85317	BAGE4	-	CT2.4|MLL3P	HGNC:HGNC:15730	21	21p11.1	BAGE family member 4	protein-coding	BAGE4	BAGE family member 4	O	B melanoma antigen 4|B melanoma antigen family member 4|MLL3 pseudogene|cancer/testis antigen 2.4|cancer/testis antigen family 2, member 4	20190213	-
9606	85318	BAGE3	-	CT2.3	MIM:617777|HGNC:HGNC:15728	21	21p11.2	BAGE family member 3	protein-coding	BAGE3	BAGE family member 3	O	B melanoma antigen 3|B melanoma antigen family member 3|cancer/testis antigen 2.3|cancer/testis antigen family 2, member 3	20180127	-
9606	85319	BAGE2	-	CT2.2	MIM:617776|HGNC:HGNC:15723	21	21p11.2	BAGE family member 2	ncRNA	BAGE2	BAGE family member 2	O	B melanoma antigen family member 2|cancer/testis antigen 2.2|cancer/testis antigen family 2, member 2|histone-lysine N-methyltransferase 2C	20201124	-
9606	85320	ABCC11	-	EWWD|MRP8|WW	MIM:607040|HGNC:HGNC:14639|Ensembl:ENSG00000121270	16	16q12.1	ATP binding cassette subfamily C member 11	protein-coding	ABCC11	ATP binding cassette subfamily C member 11	O	ATP-binding cassette sub-family C member 11|ATP-binding cassette protein C11|ATP-binding cassette transporter MRP8|ATP-binding cassette transporter sub-family C member 11|ATP-binding cassette, sub-family C (CFTR/MRP), member 11|multi-resistance protein 8|multidrug resistance-associated protein 8	20210114	-
9606	85329	LGALS12	-	GAL12|GRIP1	MIM:606096|HGNC:HGNC:15788|Ensembl:ENSG00000133317	11	11q12.3	galectin 12	protein-coding	LGALS12	galectin 12	O	galectin-12|galectin-related inhibitor of proliferation|lectin, galactoside-binding, soluble, 12|testicular secretory protein Li 26	20201124	-
9606	85340	KRT90P	-	HBA|KRT124P|KRTHBP1	HGNC:HGNC:30195	12	12q13.13	keratin 90 pseudogene	pseudo	KRT90P	keratin 90 pseudogene	O	keratin 124 pseudogene|keratin, hair, basic pseudogene 1|psihHbA hair keratin pseudogene	20201124	-
9606	85343	KRTAP2-5P	-	KAP2A|KRTAP2P1	HGNC:HGNC:18920|Ensembl:ENSG00000237230	17	17q21.2	keratin associated protein 2-5, pseudogene	pseudo	KRTAP2-5P	keratin associated protein 2-5, pseudogene	O	keratin associated protein 2 pseudogene 1|keratin-associated protein 2A pseudogene	20201124	-
9606	85344	KRT89P	-	HBB|KRT123P|KRTHBP2|psihHbB	HGNC:HGNC:30196	12	12q13.13	keratin 89 pseudogene	pseudo	KRT89P	keratin 89 pseudogene	O	keratin 123 pseudogene|keratin, hair, basic pseudogene 2|psihHbB hair keratin pseudogene	20201124	-
9606	85345	KRTAP3-4P	-	KAP3A|KRTAP3P1	HGNC:HGNC:18919|Ensembl:ENSG00000226776	17	17q21.2	keratin associated protein 3-4, pseudogene	pseudo	KRTAP3-4P	keratin associated protein 3-4, pseudogene	O	keratin associated protein 3 pseudogene 1|keratin-associated protein 3A pseudogene	20201124	-
9606	85347	KRTAP9-11P	-	KAP9A|KRTAP9P1	HGNC:HGNC:18918	17	17q21.2	keratin associated protein 9-11, pseudogene	pseudo	KRTAP9-11P	keratin associated protein 9-11, pseudogene	O	keratin associated protein 9 pseudogene 1|keratin-associated protein 9A pseudogene	20201124	-
9606	85348	KRT88P	-	HBC|KRT122P|KRTHBP3	HGNC:HGNC:30197	12	12q13.13	keratin 88 pseudogene	pseudo	KRT88P	keratin 88 pseudogene	O	keratin 122 pseudogene|keratin, hair, basic pseudogene 3|psihHbC hair keratin pseudogene	20201124	-
9606	85349	KRT87P	-	HBD|KRT121P|KRTHBP4|psihHbD	HGNC:HGNC:30198|Ensembl:ENSG00000135477	12	12q13.13	keratin 87 pseudogene	pseudo	KRT87P	keratin 87 pseudogene	O	keratin 121 pseudogene|keratin, hair, basic pseudogene 4|keratin-81-like protein|psihHbD hair keratin pseudogene	20201124	-
9606	85352	SHISAL1	-	KIAA1644	HGNC:HGNC:29335|Ensembl:ENSG00000138944	22	22q13.31	shisa like 1	protein-coding	SHISAL1	shisa like 1	O	protein shisa-like-1	20201124	-
9606	85354	KRTAP4-16	-	KAP4A|KRTAP4-16P|KRTAP4P1	HGNC:HGNC:18921	17	17q21.2	keratin associated protein 4-16	pseudo	KRTAP4-16	keratin associated protein 4-16	O	keratin associated protein 4 pseudogene 1|keratin associated protein 4-16, pseudogene|keratin-associated protein 4A pseudogene	20201124	-
9606	85358	SHANK3	-	DEL22q13.3|PROSAP2|PSAP2|SCZD15|SPANK-2	MIM:606230|HGNC:HGNC:14294|Ensembl:ENSG00000251322	22	22q13.33	SH3 and multiple ankyrin repeat domains 3	protein-coding	SHANK3	SH3 and multiple ankyrin repeat domains 3	O	SH3 and multiple ankyrin repeat domains protein 3|proline rich synapse associated protein 2|shank postsynaptic density protein	20201213	-
9606	85359	DGCR6L	-	DGCR6	MIM:609459|HGNC:HGNC:18551|Ensembl:ENSG00000128185	22	22q11.21	DiGeorge syndrome critical region gene 6 like	protein-coding	DGCR6L	DiGeorge syndrome critical region gene 6 like	O	protein DGCR6L|diGeorge syndrome critical region 6-like protein	20201124	-
9606	85360	SYDE1	-	7h3|SYD1	MIM:617377|HGNC:HGNC:25824|Ensembl:ENSG00000105137	19	19p13.12	synapse defective Rho GTPase homolog 1	protein-coding	SYDE1	synapse defective Rho GTPase homolog 1	O	rho GTPase-activating protein SYDE1|protein syd-1 homolog 1|synapse defective 1, Rho GTPase, homolog 1|synapse defective protein 1 homolog 1	20201124	-
9606	85363	TRIM5	-	RNF88|TRIM5alpha	MIM:608487|HGNC:HGNC:16276|Ensembl:ENSG00000132256	11	11p15.4	tripartite motif containing 5	protein-coding	TRIM5	tripartite motif containing 5	O	tripartite motif-containing protein 5|RING-type E3 ubiquitin transferase TRIM5|ring finger protein 88|tripartite motif containing 5 transcript variant iota|tripartite motif containing 5 transcript variant kappa|tripartite motif protein TRIM5	20210118	-
9606	85364	ZCCHC3	-	C20orf99	MIM:618326|HGNC:HGNC:16230|Ensembl:ENSG00000247315	20	20p13	zinc finger CCHC-type containing 3	protein-coding	ZCCHC3	zinc finger CCHC-type containing 3	O	zinc finger CCHC domain-containing protein 3|zinc finger, CCHC domain containing 3	20201124	-
9606	85365	ALG2	-	CDG1I|CDGIi|CMS14|CMSTA3|NET38|hALPG2	MIM:607905|HGNC:HGNC:23159|Ensembl:ENSG00000119523	9	9q22.33	ALG2 alpha-1,3/1,6-mannosyltransferase	protein-coding	ALG2	ALG2 alpha-1,3/1,6-mannosyltransferase	O	alpha-1,3/1,6-mannosyltransferase ALG2|GDP-Man:Man(1)GlcNAc(2)-PP-Dol alpha-1,3-mannosyltransferase|GDP-Man:Man(1)GlcNAc(2)-PP-dolichol mannosyltransferase|GDP-Man:Man(2)GlcNAc(2)-PP-Dol alpha-1,6-mannosyltransferase|alpha-1,3-mannosyltransferase ALG2|asparagine-linked glycosylation 2 homolog (S. cerevisiae, alpha-1,3-mannosyltransferase)|asparagine-linked glycosylation 2 homolog (yeast, alpha-1,3-mannosyltransferase)|asparagine-linked glycosylation 2, alpha-1,3-mannosyltransferase homolog|asparagine-linked glycosylation protein 2 homolog|homolog of yeast ALG2	20201124	-
9606	85366	MYLK2	-	KMLC|MLCK|MLCK2|skMLCK	MIM:606566|HGNC:HGNC:16243|Ensembl:ENSG00000101306	20	20q11.21	myosin light chain kinase 2	protein-coding	MYLK2	myosin light chain kinase 2	O	myosin light chain kinase 2, skeletal/cardiac muscle|myosin light chain kinase 2, skeletal muscle	20201124	-
9606	85369	STRIP1	-	FAM40A|FAR11A	MIM:617918|HGNC:HGNC:25916|Ensembl:ENSG00000143093	1	1p13.3	striatin interacting protein 1	protein-coding	STRIP1	striatin interacting protein 1	O	striatin-interacting protein 1|FAR11 factor arrest 11 homolog A|family with sequence similarity 40, member A|homolog of yeast FAR11 protein 1|protein FAM40A	20201124	-
9606	85371	KIAA1656	-	-	-	22	22q12.2	KIAA1656 protein	ncRNA	-	-	-	-	20201124	-
9606	85376	RIMBP3	-	RIM-BP3|RIM-BP3.1|RIM-BP3.A|RIMBP3.1|RIMBP3A	MIM:612699|HGNC:HGNC:29344|Ensembl:ENSG00000275793	22	22q11.21	RIMS binding protein 3	protein-coding	RIMBP3	RIMS binding protein 3	O	RIMS-binding protein 3A|RIMS binding protein 3.1	20201124	-
9606	85377	MICALL1	-	MICAL-L1|MIRAB13	HGNC:HGNC:29804|Ensembl:ENSG00000100139	22	22q13.1	MICAL like 1	protein-coding	MICALL1	MICAL like 1	O	MICAL-like protein 1|molecule interacting with Rab13	20201213	-
9606	85378	TUBGCP6	-	GCP-6|GCP6|MCCRP|MCCRP1|MCPHCR	MIM:610053|HGNC:HGNC:18127|Ensembl:ENSG00000128159	22	22q13.33	tubulin gamma complex associated protein 6	protein-coding	TUBGCP6	tubulin gamma complex associated protein 6	O	gamma-tubulin complex component 6	20201213	-
9606	85379	KIAA1671	-	-	HGNC:HGNC:29345|Ensembl:ENSG00000197077	22	22q11.23	KIAA1671	protein-coding	KIAA1671	KIAA1671	O	uncharacterized protein KIAA1671|CTA-221G9.5	20210103	-
9606	85388	SNORD14B	-	RNU14B|U14|U14B	HGNC:HGNC:31803|Ensembl:ENSG00000201403	11	11p15.1	small nucleolar RNA, C/D box 14B	snoRNA	SNORD14B	small nucleolar RNA, C/D box 14B	O	RNA, U14B small nucleolar|snoRNA	20201124	-
9606	85389	SNORD14C	-	-	HGNC:HGNC:30352|Ensembl:ENSG00000202252	11	11q24.1	small nucleolar RNA, C/D box 14C	snoRNA	SNORD14C	small nucleolar RNA, C/D box 14C	O	RNA, small nucleolar|snoRNA	20201124	-
9606	85390	SNORD14D	-	-	HGNC:HGNC:30353|Ensembl:ENSG00000207118	11	11q24.1	small nucleolar RNA, C/D box 14D	snoRNA	SNORD14D	small nucleolar RNA, C/D box 14D	O	RNA, small nucleolar|snoRNA	20201124	-
9606	85391	SNORD14E	-	-	HGNC:HGNC:30354|Ensembl:ENSG00000200879	11	11q24.1	small nucleolar RNA, C/D box 14E	snoRNA	SNORD14E	small nucleolar RNA, C/D box 14E	O	RNA, small nucleolar|snoRNA	20201124	-
9606	85395	FAM207A	-	C21orf70|PRED56	HGNC:HGNC:15811|Ensembl:ENSG00000160256	21	21q22.3	family with sequence similarity 207 member A	protein-coding	FAM207A	family with sequence similarity 207 member A	O	protein FAM207A	20210103	-
9606	85397	RGS8	-	-	MIM:607189|HGNC:HGNC:16810|Ensembl:ENSG00000135824	1	1q25.3	regulator of G protein signaling 8	protein-coding	RGS8	regulator of G protein signaling 8	O	regulator of G-protein signaling 8|regulator of G-protein signalling 8	20201217	-
9606	85403	EAF1	-	-	MIM:608315|HGNC:HGNC:20907|Ensembl:ENSG00000144597	3	3p25.1	ELL associated factor 1	protein-coding	EAF1	ELL associated factor 1	O	ELL-associated factor 1|ELL (eleven nineteen lysine-rich leukemia gene)-associated factor 1	20201124	-
9606	85406	DNAJC14	-	DNAJ|DRIP78|HDJ3|LIP6	MIM:606092|HGNC:HGNC:24581|Ensembl:ENSG00000135392	12	12q13.2	DnaJ heat shock protein family (Hsp40) member C14	protein-coding	DNAJC14	DnaJ heat shock protein family (Hsp40) member C14	O	dnaJ homolog subfamily C member 14|DnaJ (Hsp40) homolog, subfamily C, member 14|LYST-interacting protein LIP6|dnaJ protein homolog 3|dopamine receptor interacting protein|dopamine receptor-interacting protein of 78 kDa|hDj-3|human DnaJ protein 3	20201208	-
9606	85407	NKD1	-	Naked1	MIM:607851|HGNC:HGNC:17045|Ensembl:ENSG00000140807	16	16q12.1	NKD inhibitor of WNT signaling pathway 1	protein-coding	NKD1	NKD inhibitor of WNT signaling pathway 1	O	protein naked cuticle homolog 1|Dvl-binding protein|NKD1, WNT signaling pathway inhibitor|naked cuticle homolog 1|naked cuticle-1|naked-1	20201124	-
9606	85409	NKD2	-	Naked2	MIM:607852|HGNC:HGNC:17046|Ensembl:ENSG00000145506	5	5p15.33	NKD inhibitor of WNT signaling pathway 2	protein-coding	NKD2	NKD inhibitor of WNT signaling pathway 2	O	protein naked cuticle homolog 2|Dvl-binding protein NKD2|NKD2, WNT signaling pathway inhibitor|naked cuticle homolog 2	20201124	-
9606	85413	SLC22A16	-	CT2|FLIPT2|HEL-S-18|OAT6|OCT6|OKB1|dJ261K5.1	MIM:608276|HGNC:HGNC:20302|Ensembl:ENSG00000004809	6	6q21|6q21-q22.1	solute carrier family 22 member 16	protein-coding	SLC22A16	solute carrier family 22 member 16	O	solute carrier family 22 member 16|WUGSC:RG331P03.1|carnitine transporter 2|epididymis secretory protein Li 18|flipt 2|fly-like putative organic ion transporter 2|fly-like putative transporter 2|organic cation transporter 6|organic cation transporter OKB1|organic cation/carnitine transporter 6|solute carrier family 22 (organic cation transporter), member 16|solute carrier family 22 (organic cation/carnitine transporter), member 16	20201213	-
9606	85414	SLC45A3	-	IPCA-2|IPCA-6|IPCA-8|IPCA6|PCANAP2|PCANAP6|PCANAP8|PRST	MIM:605097|HGNC:HGNC:8642|Ensembl:ENSG00000158715	1	1q32.1	solute carrier family 45 member 3	protein-coding	SLC45A3	solute carrier family 45 member 3	O	solute carrier family 45 member 3|prostate cancer associated protein 2|prostate cancer associated protein 6|prostate cancer associated protein 8|prostate cancer-associated gene 2|prostate cancer-associated gene 6|prostate cancer-associated gene 8|prostein	20210103	-
9606	85415	RHPN2	-	P76RBE|RHOBP	MIM:617932|HGNC:HGNC:19974|Ensembl:ENSG00000131941	19	19q13.11	rhophilin Rho GTPase binding protein 2	protein-coding	RHPN2	rhophilin Rho GTPase binding protein 2	O	rhophilin-2|76 kDa RhoB effector protein|GTP-Rho-binding protein 2|rhophilin-like Rho-GTPase binding protein	20201124	-
9606	85416	ZIC5	-	-	MIM:617896|HGNC:HGNC:20322|Ensembl:ENSG00000139800	13	13q32.3	Zic family member 5	protein-coding	ZIC5	Zic family member 5	O	zinc finger protein ZIC 5|Zic family member 5 (odd-paired homolog, Drosophila)|zinc finger protein of the cerebellum 5	20201124	-
9606	85417	CCNB3	-	-	MIM:300456|HGNC:HGNC:18709|Ensembl:ENSG00000147082	X	Xp11.22	cyclin B3	protein-coding	CCNB3	cyclin B3	O	G2/mitotic-specific cyclin-B3	20201124	-
9606	85437	ZCRB1	-	MADP-1|MADP1|RBM36|SNRNP31|ZCCHC19	MIM:610750|HGNC:HGNC:29620|Ensembl:ENSG00000139168	12	12q12	zinc finger CCHC-type and RNA binding motif containing 1	protein-coding	ZCRB1	zinc finger CCHC-type and RNA binding motif containing 1	O	zinc finger CCHC-type and RNA-binding motif-containing protein 1|U11/U12 small nuclear ribonucleoprotein 31 kDa protein|U11/U12 snRNP 31 kDa protein|U11/U12 snRNP 31K|U11/U12-31K|zinc finger CCHC-type and RNA binding motif 1	20210103	-
9606	85438	CABS1	-	C4orf35|CLPH|NYD-SP26	MIM:618600|HGNC:HGNC:30710|Ensembl:ENSG00000145309	4	4q13.3	calcium binding protein, spermatid associated 1	protein-coding	CABS1	calcium binding protein, spermatid associated 1	O	calcium-binding and spermatid-specific protein 1|calcium-binding protein, sperm-specific 1|calcium-binding protein, spermatid-specific 1|casein-like phosphoprotein|testis development protein NYD-SP26	20201124	-
9606	85439	STON2	-	STN2|STNB|STNB2	MIM:608467|HGNC:HGNC:30652|Ensembl:ENSG00000140022	14	14q31.1	stonin 2	protein-coding	STON2	stonin 2	O	stonin-2|stoned B homolog 2	20201213	-
9606	85440	DOCK7	-	DEE23|EIEE23|ZIR2	MIM:615730|HGNC:HGNC:19190|Ensembl:ENSG00000116641	1	1p31.3	dedicator of cytokinesis 7	protein-coding	DOCK7	dedicator of cytokinesis 7	O	dedicator of cytokinesis protein 7	20210103	-
9606	85441	HELZ2	-	PDIP-1|PRIC285	MIM:611265|HGNC:HGNC:30021|Ensembl:ENSG00000130589	20	20q13.33	helicase with zinc finger 2	protein-coding	HELZ2	helicase with zinc finger 2	O	helicase with zinc finger domain 2|ATP-dependent helicase PRIC285|PDIP1|PPAR gamma DBD-interacting protein 1|PPAR-alpha-interacting complex protein 285|PPAR-gamma DNA-binding domain-interacting protein 1|PPARG-DBD-interacting protein 1|PPARgamma-DNA-binding domain-interacting protein1|PRIC complex|helicase with zinc finger 2, transcriptional coactivator|peroxisomal proliferator-activated receptor A interacting complex 285|peroxisomal proliferator-activated receptor A-interacting complex 285 kDa protein|peroxisomal proliferator-activated receptor alpha-interacting cofactor complex, 285 kD subunit	20201124	-
9606	85442	KNDC1	-	C10orf23|RASGEF2|Very-KIND|bB439H18.3|v-KIND	MIM:616237|HGNC:HGNC:29374|Ensembl:ENSG00000171798	10	10q26.3	kinase non-catalytic C-lobe domain containing 1	protein-coding	KNDC1	kinase non-catalytic C-lobe domain containing 1	O	kinase non-catalytic C-lobe domain-containing protein 1|KIND domain-containing protein 1|RasGEF domain family, member 2|cerebral protein 9|kinase non-catalytic C-lobe domain (KIND) containing 1|protein very KIND|ras-GEF domain-containing family member 2	20201213	-
9606	85443	DCLK3	-	CLR|DCAMKL3|DCDC3C|DCK3	MIM:613167|HGNC:HGNC:19005|Ensembl:ENSG00000163673	3	3p22.2	doublecortin like kinase 3	protein-coding	DCLK3	doublecortin like kinase 3	O	serine/threonine-protein kinase DCLK3|CLICK-I,II-related|doublecortin and CaM kinase-like 3|doublecortin domain-containing protein 3C|doublecortin-like and CAM kinase-like 3	20201213	-
9606	85444	LRRCC1	-	CLERC|CLERK|SAP2|VFL1	MIM:617791|HGNC:HGNC:29373|Ensembl:ENSG00000133739	8	8q21.2	leucine rich repeat and coiled-coil centrosomal protein 1	protein-coding	LRRCC1	leucine rich repeat and coiled-coil centrosomal protein 1	O	leucine-rich repeat and coiled-coil domain-containing protein 1|centrosomal leucine-rich repeat and coiled-coil domain-containing protein|sodium channel associated protein 2|variable number of flagella 1 homolog	20201124	-
9606	85445	CNTNAP4	-	CASPR4	MIM:610518|HGNC:HGNC:18747|Ensembl:ENSG00000152910	16	16q23.1	contactin associated protein family member 4	protein-coding	CNTNAP4	contactin associated protein family member 4	O	contactin-associated protein-like 4|cell recognition molecule Caspr4|contactin associated protein like 4	20201124	-
9606	85446	ZFHX2	-	MARSIS|ZFH-5|ZFH5|ZNF409	MIM:617828|HGNC:HGNC:20152|Ensembl:ENSG00000136367	14	14q11.2	zinc finger homeobox 2	protein-coding	ZFHX2	zinc finger homeobox 2	O	zinc finger homeobox protein 2|ZFH-2|zinc finger homeodomain protein 2|zinc finger protein 409	20201124	-
9606	85449	KIAA1755	-	-	HGNC:HGNC:29372|Ensembl:ENSG00000149633	20	20q11.23	KIAA1755	protein-coding	KIAA1755	KIAA1755	O	uncharacterized protein KIAA1755|RP5-1054A22.3	20201124	-
9606	85450	ITPRIP	-	DANGER|KIAA1754|bA127L20|bA127L20.2	HGNC:HGNC:29370|Ensembl:ENSG00000148841	10	10q25.1	inositol 1,4,5-trisphosphate receptor interacting protein	protein-coding	ITPRIP	inositol 1,4,5-trisphosphate receptor interacting protein	O	inositol 1,4,5-trisphosphate receptor-interacting protein|inositol 1,4,5-triphosphate receptor-interacting protein	20201124	-
9606	85451	UNK	-	UNKEMPT|ZC3H5|ZC3HDC5	MIM:616375|HGNC:HGNC:29369|Ensembl:ENSG00000132478	17	17q25.1	unk zinc finger	protein-coding	UNK	unk zinc finger	O	RING finger protein unkempt homolog|unk family zinc finger|unkempt family zinc finger|unkempt homolog|zinc finger CCCH domain-containing protein 5|zinc finger CCCH-type containing 5|zinc finger CCCH-type domain containing 5	20201213	-
9606	85452	CFAP74	-	C1orf222|KIAA1751	HGNC:HGNC:29368|Ensembl:ENSG00000142609	1	1p36.33	cilia and flagella associated protein 74	protein-coding	CFAP74	cilia and flagella associated protein 74	O	cilia- and flagella-associated protein 74	20201124	-
9606	85453	TSPYL5	-	-	MIM:614721|HGNC:HGNC:29367|Ensembl:ENSG00000180543	8	8q22.1	TSPY like 5	protein-coding	TSPYL5	TSPY like 5	O	testis-specific Y-encoded-like protein 5|TSPY-like protein 5	20201124	-
9606	85455	DISP2	-	C15orf36|DISPB|HsT16908|LINC00594	MIM:607503|HGNC:HGNC:19712|Ensembl:ENSG00000140323	15	15q15.1	dispatched RND transporter family member 2	protein-coding	DISP2	dispatched RND transporter family member 2	O	protein dispatched homolog 2|dispatched B|long intergenic non-protein coding RNA 594	20201124	-
9606	85456	TNKS1BP1	-	TAB182	MIM:607104|HGNC:HGNC:19081|Ensembl:ENSG00000149115	11	11q12.1	tankyrase 1 binding protein 1	protein-coding	TNKS1BP1	tankyrase 1 binding protein 1	O	182 kDa tankyrase-1-binding protein|tankyrase 1 binding protein 1, 182kDa|tankyrase 1-binding protein of 182 kDa|testis secretory sperm-binding protein Li 206a	20210103	-
9606	85457	CIPC	-	KIAA1737	MIM:616995|HGNC:HGNC:20365|Ensembl:ENSG00000198894	14	14q24.3	CLOCK interacting pacemaker	protein-coding	CIPC	CLOCK interacting pacemaker	O	CLOCK-interacting pacemaker|CLOCK-interacting circadian protein|CLOCK-interacting protein, circadian	20201213	-
9606	85458	DIXDC1	-	CCD1	MIM:610493|HGNC:HGNC:23695|Ensembl:ENSG00000150764	11	11q23.1	DIX domain containing 1	protein-coding	DIXDC1	DIX domain containing 1	O	dixin|coiled-coil protein DIX1	20201124	-
9606	85459	CEP295	-	KIAA1731	MIM:617728|HGNC:HGNC:29366|Ensembl:ENSG00000166004	11	11q21	centrosomal protein 295	protein-coding	CEP295	centrosomal protein 295	O	centrosomal protein of 295 kDa|centriolar protein CEP295|centrosomal protein 295kDa	20201124	-
9606	85460	ZNF518B	-	-	MIM:617734|HGNC:HGNC:29365|Ensembl:ENSG00000178163	4	4p16.1	zinc finger protein 518B	protein-coding	ZNF518B	zinc finger protein 518B	O	zinc finger protein 518B	20201124	-
9606	85461	TANC1	-	ROLSB|TANC	MIM:611397|HGNC:HGNC:29364|Ensembl:ENSG00000115183	2	2q24.2	tetratricopeptide repeat, ankyrin repeat and coiled-coil containing 1	protein-coding	TANC1	tetratricopeptide repeat, ankyrin repeat and coiled-coil containing 1	O	protein TANC1|TPR domain, ankyrin-repeat and coiled-coil-containing|rolling pebbles homolog B|tetratricopeptide repeat, ankyrin repeat and coiled-coil domain-containing protein 1	20201124	-
9606	85462	FHDC1	-	INF1	HGNC:HGNC:29363|Ensembl:ENSG00000137460	4	4q31.3	FH2 domain containing 1	protein-coding	FHDC1	FH2 domain containing 1	O	FH2 domain-containing protein 1|inverted formin-1	20201208	-
9606	85463	ZC3H12C	-	MCPIP3	MIM:615001|HGNC:HGNC:29362|Ensembl:ENSG00000149289	11	11q22.3	zinc finger CCCH-type containing 12C	protein-coding	ZC3H12C	zinc finger CCCH-type containing 12C	O	probable ribonuclease ZC3H12C|MCP-induced protein 3|zinc finger CCCH domain-containing protein 12C	20201124	-
9606	85464	SSH2	-	SSH-2|SSH-2L	MIM:606779|HGNC:HGNC:30580|Ensembl:ENSG00000141298	17	17q11.2	slingshot protein phosphatase 2	protein-coding	SSH2	slingshot protein phosphatase 2	O	protein phosphatase Slingshot homolog 2|SSH-like protein 2	20210103	-
9606	85465	SELENOI	-	EPT1|SELI|SEPI|SPG81	MIM:607915|HGNC:HGNC:29361|Ensembl:ENSG00000138018	2	2p23.3	selenoprotein I	protein-coding	SELENOI	selenoprotein I	O	ethanolaminephosphotransferase 1|ethanolaminephosphotransferase 1 (CDP-ethanolamine-specific)|hEPT1	20210123	-
9606	85474	LBX2	-	LP3727	MIM:607164|HGNC:HGNC:15525|Ensembl:ENSG00000179528	2	2p13.1	ladybird homeobox 2	protein-coding	LBX2	ladybird homeobox 2	O	transcription factor LBX2|ladybird homeobox protein homolog 2|ladybird-like homeobox 2|ladybird-like homeodomain protein 2	20201213	-
9606	85476	GFM1	-	COXPD1|EFG|EFG1|EFGM|EGF1|GFM|hEFG1|mtEF-G1	MIM:606639|HGNC:HGNC:13780|Ensembl:ENSG00000168827	3	3q25.32	G elongation factor mitochondrial 1	protein-coding	GFM1	G elongation factor mitochondrial 1	O	elongation factor G, mitochondrial|G translation elongation factor, mitochondrial|mitochondrial elongation factor G|mitochondrial elongation factor G1	20201206	-
9606	85477	SCIN	-	-	MIM:613416|HGNC:HGNC:21695|Ensembl:ENSG00000006747	7	7p21.3	scinderin	protein-coding	SCIN	scinderin	O	adseverin	20201213	-
9606	85478	CCDC65	-	CFAP250|DRC2|FAP250|NYD-SP28	MIM:611088|HGNC:HGNC:29937|Ensembl:ENSG00000139537	12	12q13.12	coiled-coil domain containing 65	protein-coding	CCDC65	coiled-coil domain containing 65	O	dynein regulatory complex subunit 2|testis development protein NYD-SP28	20201124	-
9606	85479	DNAJC5B	-	CSP-beta	MIM:613945|HGNC:HGNC:24138|Ensembl:ENSG00000147570	8	8q13.1	DnaJ heat shock protein family (Hsp40) member C5 beta	protein-coding	DNAJC5B	DnaJ heat shock protein family (Hsp40) member C5 beta	O	dnaJ homolog subfamily C member 5B|DnaJ (Hsp40) homolog, subfamily C, member 5 beta|beta cysteine string protein|beta-CSP|cysteine string protein beta|dnaJ homolog subfamily C member X|testicular tissue protein Li 55	20201124	-
9606	85480	TSLP	-	-	MIM:607003|HGNC:HGNC:30743|Ensembl:ENSG00000145777	5	5q22.1	thymic stromal lymphopoietin	protein-coding	TSLP	thymic stromal lymphopoietin	O	thymic stromal lymphopoietin	20201227	-
9606	85481	PSKH2	-	-	HGNC:HGNC:18997|Ensembl:ENSG00000147613	8	8q21.3	protein serine kinase H2	protein-coding	PSKH2	protein serine kinase H2	O	serine/threonine-protein kinase H2|serine/threonine kinase PSKH2	20201124	-
9606	85486	RPS19P1	-	RPS19_3_1688|bA189K21.7	HGNC:HGNC:16534|Ensembl:ENSG00000214612	20	20p11.23	ribosomal protein S19 pseudogene 1	pseudo	RPS19P1	ribosomal protein S19 pseudogene 1	O	-	20201124	-
9606	85487	RPS19P2	-	RPS19_1_86	HGNC:HGNC:17047|Ensembl:ENSG00000233839	1	1p13.2	ribosomal protein S19 pseudogene 2	pseudo	RPS19P2	ribosomal protein S19 pseudogene 2	O	-	20201124	-
9606	85495	RPPH1	-	H1RNA|RPPH1-1	MIM:608513|HGNC:HGNC:19273|Ensembl:ENSG00000277209	14	14q11.2	ribonuclease P RNA component H1	ncRNA	RPPH1	ribonuclease P RNA component H1	O	H1 RNA	20201206	-
9606	85502	SCAR3	-	SCABD	MIM:271250	6	6p23-p21	spinocerebellar ataxia, autosomal recessive 3	unknown	-	-	-	spinocerebellar ataxia with blindness and deafness	20191002	-
9606	85503	MCOPCB1	-	MOPCB|MOPCB1	MIM:300345	X	-	Microphthalmia, colobomatous, 1	unknown	-	-	-	-	20190816	-
9606	85504	BDET	-	-	MIM:605913	1	1q23	Bleeding disorder, east Texas type	unknown	-	-	-	-	20170408	-
9606	85505	ACRPS	-	-	MIM:605967	7	7q36	Acropectoral syndrome	unknown	-	-	-	-	20190816	-
9606	85507	DFNA18	-	-	MIM:606012	3	3q22	deafness, autosomal dominant 18	unknown	-	-	-	-	20191002	-
9606	85508	SCRT2	-	ZNF898B	HGNC:HGNC:15952|Ensembl:ENSG00000215397	20	20p13	scratch family transcriptional repressor 2	protein-coding	SCRT2	scratch family transcriptional repressor 2	O	transcriptional repressor scratch 2|scratch 2 protein|scratch family zinc finger 2|scratch homolog 2, zinc finger protein	20201213	-
9606	85509	MBD3L1	-	MBD3L	MIM:607963|HGNC:HGNC:15774|Ensembl:ENSG00000170948	19	19p13.2	methyl-CpG binding domain protein 3 like 1	protein-coding	MBD3L1	methyl-CpG binding domain protein 3 like 1	O	methyl-CpG-binding domain protein 3-like 1|MBD3-like protein 1	20201124	-
9606	85569	GALP	-	-	MIM:611178|HGNC:HGNC:24840|Ensembl:ENSG00000197487	19	19q13.43	galanin like peptide	protein-coding	GALP	galanin like peptide	O	galanin-like peptide|alarin|gal-like peptide	20201124	-
9606	85824	RPL12P12	-	RPL12L3|RPL12_16_1689|dJ999L4.1	HGNC:HGNC:15951|Ensembl:ENSG00000236992	20	20p11.23	ribosomal protein L12 pseudogene 12	pseudo	RPL12P12	ribosomal protein L12 pseudogene 12	O	ribosomal protein L12-like 3|ribosomal protein S12 pseudogene 12	20201124	-
9606	85865	GTPBP10	-	ObgH2|UG0751c10	MIM:610920|HGNC:HGNC:25106|Ensembl:ENSG00000105793	7	7q21.13	GTP binding protein 10	protein-coding	GTPBP10	GTP binding protein 10	O	GTP-binding protein 10|GTP binding protein 10 (putative)|protein obg homolog 2	20201213	-
9606	86123	YWHAZP5	-	-	HGNC:HGNC:30564	10	10q25.1	tyrosine 3-monooxygenase/tryptophan 5-monooxygenase activation protein zeta pseudogene 5	pseudo	YWHAZP5	tyrosine 3-monooxygenase/tryptophan 5-monooxygenase activation protein zeta pseudogene 5	O	tyrosine 3-monooxygenase/tryptophan 5-monooxygenase activation protein, zeta polypeptide pseudogene	20201124	-
9606	86614	HSFY1	-	HSF2L|HSFY	MIM:400029|HGNC:HGNC:18568|Ensembl:ENSG00000172468	Y	Yq11.222	heat shock transcription factor Y-linked 1	protein-coding	HSFY1	heat shock transcription factor Y-linked 1	O	heat shock transcription factor, Y-linked|heat shock transcription factor 2-like protein	20201124	-
9606	86781	RPS2P7	-	RPS2L1|RPS2_27_1706|dJ688G8.1	HGNC:HGNC:15838|Ensembl:ENSG00000235508	20	20q13.12	ribosomal protein S2 pseudogene 7	pseudo	RPS2P7	ribosomal protein S2 pseudogene 7	O	ribosomal protein S2-like 1	20201124	-
9606	87171	ARPC3P1	-	ARPC3B|dJ470L14.3	HGNC:HGNC:16092	20	20q13.13	actin related protein 2/3 complex subunit 3 pseudogene 1	pseudo	ARPC3P1	actin related protein 2/3 complex subunit 3 pseudogene 1	O	actin related protein 2/3 complex, subunit 3, 21kDa pseudogene|actin related protein 2/3 complex, subunit 3B pseudogene|actin related protein 2/3 complex, subunit 3B, 21kDa	20201124	-
9606	87178	PNPT1	-	COXPD13|DFNB70|OLD35|PNPASE|old-35	MIM:610316|HGNC:HGNC:23166|Ensembl:ENSG00000138035	2	2p16.1	polyribonucleotide nucleotidyltransferase 1	protein-coding	PNPT1	polyribonucleotide nucleotidyltransferase 1	O	polyribonucleotide nucleotidyltransferase 1, mitochondrial|3'-5' RNA exonuclease OLD35|PNPase 1|PNPase old-35|polynucleotide phosphorylase 1|polynucleotide phosphorylase-like protein	20201206	-
9606	87688	RPL7AP50	-	RPL7A_23_1048	HGNC:HGNC:36117|Ensembl:ENSG00000213609	10	10q21.3	ribosomal protein L7a pseudogene 50	pseudo	RPL7AP50	ribosomal protein L7a pseudogene 50	O	-	20201124	-
9606	87769	GGACT	-	A2LD1	MIM:613378|HGNC:HGNC:25100|Ensembl:ENSG00000134864	13	13q32.3	gamma-glutamylamine cyclotransferase	protein-coding	GGACT	gamma-glutamylamine cyclotransferase	O	gamma-glutamylaminecyclotransferase|AIG2-like domain 1|AIG2-like domain-containing protein 1	20201124	-
9606	88455	ANKRD13A	-	ANKRD13|NY-REN-25	MIM:615123|HGNC:HGNC:21268|Ensembl:ENSG00000076513	12	12q24.11	ankyrin repeat domain 13A	protein-coding	ANKRD13A	ankyrin repeat domain 13A	O	ankyrin repeat domain-containing protein 13A|NY-REN-25 antigen	20201206	-
9606	88745	RRP36	-	C6orf153|dJ20C7.4	MIM:613475|HGNC:HGNC:21374|Ensembl:ENSG00000124541	6	6p21.1	ribosomal RNA processing 36	protein-coding	RRP36	ribosomal RNA processing 36	O	ribosomal RNA processing protein 36 homolog|RNA processing factor|ribosomal RNA processing 36 homolog	20201124	-
9606	89122	TRIM4	-	RNF87	HGNC:HGNC:16275|Ensembl:ENSG00000146833	7	7q22.1	tripartite motif containing 4	protein-coding	TRIM4	tripartite motif containing 4	O	E3 ubiquitin-protein ligase TRIM4|RING finger protein 87|RING-type E3 ubiquitin transferase TRIM4|tripartite motif protein 4	20201124	-
9606	89758	LINC01621	-	C6orf7	HGNC:HGNC:14109	6	6q14.1	long intergenic non-protein coding RNA 1621	ncRNA	LINC01621	long intergenic non-protein coding RNA 1621	O	-	20201124	-
9606	89761	NUFIP1P1	-	NUFIP1P	HGNC:HGNC:8058	6	6q12	NUFIP1 pseudogene 1	pseudo	NUFIP1P1	NUFIP1 pseudogene 1	O	NUFIP1P, FMR1 interacting protein 1 pseudogene|nuclear fragile X mental retardation protein interacting protein 1 pseudogene	20201124	-
9606	89765	RSPH1	-	CT79|RSP44|RSPH10A|TSA2|TSGA2	MIM:609314|HGNC:HGNC:12371|Ensembl:ENSG00000160188	21	21q22.3	radial spoke head component 1	protein-coding	RSPH1	radial spoke head component 1	O	radial spoke head 1 homolog|cancer/testis antigen 79|male meiotic metaphase chromosome-associated acidic protein|meichroacidin|testes specific gene A2 homolog|testis specific A2 homolog	20201124	-
9606	89766	UMODL1	-	-	MIM:613859|HGNC:HGNC:12560|Ensembl:ENSG00000177398	21	21q22.3	uromodulin like 1	protein-coding	UMODL1	uromodulin like 1	O	uromodulin-like 1|olfactorin	20201217	-
9606	89770	IGHV3-30-5	-	IGHV3-3|IGHV3305	HGNC:HGNC:5594|IMGT/GENE-DB:IGHV3-30-5	14	14q32.33	immunoglobulin heavy variable 3-30-5	other	IGHV3-30-5	immunoglobulin heavy variable 3-30-5	O	-	20190512	-
9606	89777	SERPINB12	-	YUKOPIN	MIM:615662|HGNC:HGNC:14220|Ensembl:ENSG00000166634	18	18q21.33	serpin family B member 12	protein-coding	SERPINB12	serpin family B member 12	O	serpin B12|serine (or cysteine) proteinase inhibitor, clade B (ovalbumin), member 12|serpin peptidase inhibitor, clade B (ovalbumin), member 12	20201220	-
9606	89778	SERPINB11	-	EPIPIN|SERPIN11	MIM:615682|HGNC:HGNC:14221|Ensembl:ENSG00000206072	18	18q21.33	serpin family B member 11	protein-coding	SERPINB11	serpin family B member 11	O	serpin B11|serine (or cysteine) proteinase inhibitor, clade B (ovalbumin), member 11|serpin peptidase inhibitor, clade B (ovalbumin), member 11	20201124	-
9606	89780	WNT3A	-	-	MIM:606359|HGNC:HGNC:15983|Ensembl:ENSG00000154342	1	1q42.13	Wnt family member 3A	protein-coding	WNT3A	Wnt family member 3A	O	protein Wnt-3a|wingless-type MMTV integration site family, member 3A	20210103	-
9606	89781	HPS4	-	BLOC3S2|LE	MIM:606682|HGNC:HGNC:15844|Ensembl:ENSG00000100099	22	22q12.1	HPS4 biogenesis of lysosomal organelles complex 3 subunit 2	protein-coding	HPS4	HPS4 biogenesis of lysosomal organelles complex 3 subunit 2	O	Hermansky-Pudlak syndrome 4 protein|light-ear protein homolog	20210116	-
9606	89782	LMLN	-	GP63|INV|IX14|LMNL1|MSP	MIM:609380|HGNC:HGNC:15991|Ensembl:ENSG00000185621	3	3q29	leishmanolysin like peptidase	protein-coding	LMLN	leishmanolysin like peptidase	O	leishmanolysin-like peptidase|invadolysin|leishmanolysin-2|leishmanolysin-like (metallopeptidase M8 family)	20201124	-
9606	89790	SIGLEC10	-	PRO940|SIGLEC-10|SLG2	MIM:606091|HGNC:HGNC:15620|Ensembl:ENSG00000142512	19	19q13.41	sialic acid binding Ig like lectin 10	protein-coding	SIGLEC10	sialic acid binding Ig like lectin 10	O	sialic acid-binding Ig-like lectin 10|sialic acid binding Ig-like lectin 10 Ig-like lectin 7|siglec-like gene 2|siglec-like protein 2	20201206	-
9606	89792	GAL3ST3	-	GAL3ST-3|GAL3ST2	MIM:608234|HGNC:HGNC:24144|Ensembl:ENSG00000175229	11	11q13.1	galactose-3-O-sulfotransferase 3	protein-coding	GAL3ST3	galactose-3-O-sulfotransferase 3	O	galactose-3-O-sulfotransferase 3|beta-galactose-3-O-sulfotransferase 3|gal-beta-1, 3-GalNAc 3'-sulfotransferase 3|galactose 3'-sulfotransferase|galbeta1-3GalNAc 3'-sulfotransferase 3	20201124	-
9606	89795	NAV3	-	POMFIL1|STEERIN3|unc53H3	MIM:611629|HGNC:HGNC:15998|Ensembl:ENSG00000067798	12	12q21.2	neuron navigator 3	protein-coding	NAV3	neuron navigator 3	O	neuron navigator 3|pore membrane and/or filament interacting like protein 1|unc-53 homolog 3	20201213	-
9606	89796	NAV1	-	POMFIL3|STEERIN1|UNC53H1	MIM:611628|HGNC:HGNC:15989|Ensembl:ENSG00000134369	1	1q32.1	neuron navigator 1	protein-coding	NAV1	neuron navigator 1	O	neuron navigator 1|pore membrane and/or filament interacting like protein 3|unc-53 homolog 1	20210110	-
9606	89797	NAV2	-	HELAD1|POMFIL2|RAINB1|STEERIN2|UNC53H2	MIM:607026|HGNC:HGNC:15997|Ensembl:ENSG00000166833	11	11p15.1	neuron navigator 2	protein-coding	NAV2	neuron navigator 2	O	neuron navigator 2|helicase, APC down-regulated 1|pore membrane and/or filament-interacting-like protein 2|retinoic acid inducible gene in neuroblastoma 1|steerin-2|unc-53 homolog 2	20201213	-
9606	89801	PPP1R3F	-	HB2E|LL0XNC01-7P3.1|R3F	HGNC:HGNC:14944|Ensembl:ENSG00000049769	X	Xp11.23	protein phosphatase 1 regulatory subunit 3F	protein-coding	PPP1R3F	protein phosphatase 1 regulatory subunit 3F	O	protein phosphatase 1 regulatory subunit 3F|protein phosphatase 1, regulatory (inhibitor) subunit 3F	20201124	-
9606	89822	KCNK17	-	K2p17.1|TALK-2|TALK2|TASK-4|TASK4	MIM:607370|HGNC:HGNC:14465|Ensembl:ENSG00000124780	6	6p21.2	potassium two pore domain channel subfamily K member 17	protein-coding	KCNK17	potassium two pore domain channel subfamily K member 17	O	potassium channel subfamily K member 17|2P domain potassium channel Talk-2|TWIK-related acid-sensitive K(+) channel 4|TWIK-related acid-sensitive K+ 4|TWIK-related alkaline pH-activated K(+) channel 2|acid-sensitive potassium channel protein TASK-4|potassium channel, two pore domain subfamily K, member 17	20201124	-
9606	89832	CHRFAM7A	-	CHRNA7|CHRNA7-DR1|D-10|NACHRA7	MIM:609756|HGNC:HGNC:15781|Ensembl:ENSG00000166664	15	15q13.2	CHRNA7 (exons 5-10) and FAM7A (exons A-E) fusion	protein-coding	CHRFAM7A	CHRNA7 (exons 5-10) and FAM7A (exons A-E) fusion	O	CHRNA7-FAM7A fusion protein|CHRNA7 (cholinergic receptor, nicotinic, alpha 7, exons 5-10) and FAM7A (family with sequence similarity 7A, exons A-E) fusion|CHRNA7 (cholinergic receptor, nicotinic, alpha polypeptide 7, exons 5-10) and FAM7A (family with sequence similarity 7A, exons A-E) fusion|Neuronal acetylcholine receptor subunit alpha-7|alpha 7 neuronal nicotinic acetylcholine receptor-FAM7A hybrid|alpha-7 nicotinic cholinergic receptor subunit	20201124	-
9606	89837	ULK4P3	-	D-X|FAM7A3	HGNC:HGNC:15777|Ensembl:ENSG00000178081	15	15q13.2	ULK4 pseudogene 3	pseudo	ULK4P3	ULK4 pseudogene 3	O	family with sequence similarity 7, member A3|unc-51-like kinase 4 (ULK4) pseudogene|unc-51-like kinase 4 pseudogene 3	20201124	-
9606	89838	ULK4P1	-	D-X|FAM7A1	HGNC:HGNC:15775|Ensembl:ENSG00000261279	15	15q13.3	ULK4 pseudogene 1	pseudo	ULK4P1	ULK4 pseudogene 1	O	family with sequence similarity 7, member A1 (non-protein coding)|unc-51-like kinase 4 (ULK4) pseudogene|unc-51-like kinase 4 pseudogene 1	20201124	-
9606	89839	ARHGAP11B	-	B'-T|FAM7B1|GAP (1-8)	MIM:616310|HGNC:HGNC:15782|Ensembl:ENSG00000284906	15	15q13.2	Rho GTPase activating protein 11B	protein-coding	ARHGAP11B	Rho GTPase activating protein 11B	O	rho GTPase-activating protein 11B|family with sequence similarity 7, member B1|rho-type GTPase-activating protein 11B	20201124	-
9606	89844	LOC89844	-	-	-	19	19p13.12	RNA polymerase mitochondrial pseudogene	pseudo	-	-	-	polymerase (RNA) mitochondrial (DNA directed) pseudogene	20201124	-
9606	89845	ABCC10	-	EST182763|MRP7|SIMRP7	MIM:612509|HGNC:HGNC:52|Ensembl:ENSG00000124574	6	6p21.1	ATP binding cassette subfamily C member 10	protein-coding	ABCC10	ATP binding cassette subfamily C member 10	O	multidrug resistance-associated protein 7|ATP-binding cassette sub-family C member 10|ATP-binding cassette, sub-family C (CFTR/MRP), member 10	20210114	-
9606	89846	FGD3	-	ZFYVE5	MIM:617554|HGNC:HGNC:16027|Ensembl:ENSG00000127084	9	9q22.31	FYVE, RhoGEF and PH domain containing 3	protein-coding	FGD3	FYVE, RhoGEF and PH domain containing 3	O	FYVE, RhoGEF and PH domain-containing protein 3|FGD1 family, member 3|faciogenital dysplasia 3|zinc finger FYVE domain-containing protein 5	20201213	-
9606	89848	FCHSD1	-	NWK2	MIM:617555|HGNC:HGNC:25463|Ensembl:ENSG00000197948	5	5q31.3	FCH and double SH3 domains 1	protein-coding	FCHSD1	FCH and double SH3 domains 1	O	F-BAR and double SH3 domains protein 1|FCH and double SH3 domains protein 1|nervous wreck homolog 2|protein nervous wreck 2	20201124	-
9606	89849	ATG16L2	-	ATG16B|WDR80	MIM:618716|HGNC:HGNC:25464|Ensembl:ENSG00000168010	11	11q13.4	autophagy related 16 like 2	protein-coding	ATG16L2	autophagy related 16 like 2	O	protein Atg16l2|APG16-like 2|ATG16 autophagy related 16-like 2|WD repeat-containing protein 80|autophagy-related protein 16-2	20201124	-
9606	89853	MVB12B	-	C9orf28|FAM125B	HGNC:HGNC:23368|Ensembl:ENSG00000196814	9	9q33.3	multivesicular body subunit 12B	protein-coding	MVB12B	multivesicular body subunit 12B	O	multivesicular body subunit 12B|ESCRT-I complex subunit MVB12B|family with sequence similarity 125, member B	20201124	-
9606	89857	KLHL6	-	-	MIM:614214|HGNC:HGNC:18653|Ensembl:ENSG00000172578	3	3q27.1	kelch like family member 6	protein-coding	KLHL6	kelch like family member 6	O	kelch-like protein 6	20201213	-
9606	89858	SIGLEC12	-	S2V|SIGLECL1|SLG|Siglec-XII	MIM:606094|HGNC:HGNC:15482|Ensembl:ENSG00000254521	19	19q13.41	sialic acid binding Ig like lectin 12	protein-coding	SIGLEC12	sialic acid binding Ig like lectin 12	O	sialic acid-binding Ig-like lectin 12|SIGLEC-like 1|sialic acid-binding Ig-like lectin-like 1	20201124	-
9606	89866	SEC16B	-	LZTR2|PGPR-p117|RGPR|RGPR-p117|SEC16S	MIM:612855|HGNC:HGNC:30301|Ensembl:ENSG00000120341|Ensembl:ENSG00000254154	1	1q25.2	SEC16 homolog B, endoplasmic reticulum export factor	protein-coding	SEC16B	SEC16 homolog B, endoplasmic reticulum export factor	O	protein transport protein Sec16B|leucine zipper transcription regulator 2|protein SEC16 homolog B|regucalcin gene promoter region-related protein p117|regucalcin gene promotor region related protein	20210115	-
9606	89869	PLCZ1	-	NYD-SP27|PLC-zeta-1|PLCzeta|SPGF17	MIM:608075|HGNC:HGNC:19218|Ensembl:ENSG00000139151	12	12p12.3	phospholipase C zeta 1	protein-coding	PLCZ1	phospholipase C zeta 1	O	1-phosphatidylinositol 4,5-bisphosphate phosphodiesterase zeta-1|PI-phospholipase C zeta 1|phosphoinositide phospholipase C-zeta-1|testicular tissue protein Li 145|testis-development related NYD-SP27	20210118	-
9606	89870	TRIM15	-	RNF93|ZNF178|ZNFB7	HGNC:HGNC:16284|Ensembl:ENSG00000204610	6	6p22.1	tripartite motif containing 15	protein-coding	TRIM15	tripartite motif containing 15	O	tripartite motif-containing protein 15|RING finger protein 93|zinc finger protein 178|zinc finger protein B7	20201213	-
9606	89872	AQP10	-	AQPA_HUMAN	MIM:606578|HGNC:HGNC:16029|Ensembl:ENSG00000143595	1	1q21.3	aquaporin 10	protein-coding	AQP10	aquaporin 10	O	aquaporin-10|AQP-10|aquaglyceroporin-10|small intestine aquaporin	20201213	-
9606	89874	SLC25A21	-	MTDPS18|ODC|ODC1	MIM:607571|HGNC:HGNC:14411|Ensembl:ENSG00000183032	14	14q13.3	solute carrier family 25 member 21	protein-coding	SLC25A21	solute carrier family 25 member 21	O	mitochondrial 2-oxodicarboxylate carrier|oxodicarboxylate carrier|solute carrier family 25 (mitochondrial oxoadipate carrier), member 21|solute carrier family 25 (mitochondrial oxodicarboxylate carrier), member 21	20210123	-
9606	89876	CFAP91	-	AAT1|AAT1alpha|C3orf15|CaM-IP2|MAATS1|SPATA26	MIM:609910|HGNC:HGNC:24010|Ensembl:ENSG00000183833	3	3q13.33	cilia and flagella associated protein 91	protein-coding	CFAP91	cilia and flagella associated protein 91	O	cilia- and flagella-associated protein 91|AAT-1|AAT1-alpha|AMY-1-associating protein expressed in testis 1|MYCBP associated and testis expressed 1|MYCBP-associated, testis expressed 1|MYCBP-binding protein|MYCBP/AMY-1-associated testis-expressed protein 1|MYCBP/AMY-1-associated, testis expressed 1|protein MAATS1|spermatogenesis associated 26	20201124	-
9606	89882	TPD52L3	-	D55|NYDSP25|TPD55|hD55	MIM:617567|HGNC:HGNC:23382|Ensembl:ENSG00000170777	9	9p24.1	TPD52 like 3	protein-coding	TPD52L3	TPD52 like 3	O	tumor protein D55|protein kinase NYD-SP25|testis development protein NYD-SP25|testis tissue sperm-binding protein Li 87P|tumor protein D52 like 3	20201124	-
9606	89883	OR6W1P	-	OR6W1|sdolf	HGNC:HGNC:15091	7	7q34	olfactory receptor family 6 subfamily W member 1 pseudogene	pseudo	OR6W1P	olfactory receptor family 6 subfamily W member 1 pseudogene	O	olfactory receptor sdolf	20201124	-
9606	89884	LHX4	-	CPHD4	MIM:602146|HGNC:HGNC:21734|Ensembl:ENSG00000121454	1	1q25.2	LIM homeobox 4	protein-coding	LHX4	LIM homeobox 4	O	LIM/homeobox protein Lhx4|LIM homeobox protein 4	20201124	-
9606	89885	FATE1	-	CT43|FATE	MIM:300450|HGNC:HGNC:24683|Ensembl:ENSG00000147378	X	Xq28	fetal and adult testis expressed 1	protein-coding	FATE1	fetal and adult testis expressed 1	O	fetal and adult testis-expressed transcript protein|BJ-HCC-2 antigen|cancer/testis antigen 43|tumor antigen BJ-HCC-2	20201124	-
9606	89886	SLAMF9	-	CD2F-10|CD2F10|CD84-H1|CD84H1|SF2001	MIM:608589|HGNC:HGNC:18430|Ensembl:ENSG00000162723	1	1q23.2	SLAM family member 9	protein-coding	SLAMF9	SLAM family member 9	O	SLAM family member 9|CD2 family member 10|CD84 homolog 1|cluster of differentiation 2 antigen family member 10|cluster of differentiation 84 homolog 1|signaling lymphocytic activation molecule family member 2001|signaling lymphocytic activation molecule family member 9	20201124	-
9606	89887	ZNF628	-	ZEC|Zfp628	MIM:610671|HGNC:HGNC:28054|Ensembl:ENSG00000197483	19	19q13.42	zinc finger protein 628	protein-coding	ZNF628	zinc finger protein 628	O	zinc finger protein 628|zinc finger protein Zec	20201213	-
9606	89890	KBTBD6	-	-	MIM:617738|HGNC:HGNC:25340|Ensembl:ENSG00000165572	13	13q14.11	kelch repeat and BTB domain containing 6	protein-coding	KBTBD6	kelch repeat and BTB domain containing 6	O	kelch repeat and BTB domain-containing protein 6|kelch repeat and BTB (POZ) domain containing 6	20201124	-
9606	89891	DYNC2I2	-	CFAP133|DIC5|FAP133|SRTD11|WDR34|bA216B9.3	MIM:613363|HGNC:HGNC:28296|Ensembl:ENSG00000119333	9	9q34.11	dynein 2 intermediate chain 2	protein-coding	DYNC2I2	dynein 2 intermediate chain 2	O	cytoplasmic dynein 2 intermediate chain 2|WD repeat domain 34|WD repeat-containing protein 34	20201124	-
9606	89894	TMEM116	-	-	HGNC:HGNC:25084|Ensembl:ENSG00000198270	12	12q24.12-q24.13	transmembrane protein 116	protein-coding	TMEM116	transmembrane protein 116	O	transmembrane protein 116	20201124	-
9606	89910	UBE3B	-	BPIDS|KOS	MIM:608047|HGNC:HGNC:13478|Ensembl:ENSG00000151148	12	12q24.11	ubiquitin protein ligase E3B	protein-coding	UBE3B	ubiquitin protein ligase E3B	O	ubiquitin-protein ligase E3B|HECT-type ubiquitin transferase E3B	20210116	-
9606	89927	BMERB1	-	C16orf45|MINP	HGNC:HGNC:19213|Ensembl:ENSG00000166780	16	16p13.11	bMERB domain containing 1	protein-coding	BMERB1	bMERB domain containing 1	O	bMERB domain-containing protein 1|migration inhibitory protein|uncharacterized protein C16orf45	20201124	-
9606	89932	PAPLN	-	PPN	MIM:617785|HGNC:HGNC:19262|Ensembl:ENSG00000100767	14	14q24.2	papilin, proteoglycan like sulfated glycoprotein	protein-coding	PAPLN	papilin, proteoglycan like sulfated glycoprotein	O	papilin	20201124	-
9606	89941	RHOT2	-	ARHT2|C16orf39|MIRO-2|MIRO2|RASL	MIM:613889|HGNC:HGNC:21169|Ensembl:ENSG00000140983	16	16p13.3	ras homolog family member T2	protein-coding	RHOT2	ras homolog family member T2	O	mitochondrial Rho GTPase 2|mitochondrial Rho (MIRO) GTPase 2|ras homolog gene family, member T2	20201213	-
9606	89944	GLB1L2	-	MST114|MSTP114	HGNC:HGNC:25129|Ensembl:ENSG00000149328	11	11q25	galactosidase beta 1 like 2	protein-coding	GLB1L2	galactosidase beta 1 like 2	O	beta-galactosidase-1-like protein 2	20201124	-
9606	89953	KLC4	-	KNSL8|bA387M24.3	HGNC:HGNC:21624|Ensembl:ENSG00000137171	6	6p21.1	kinesin light chain 4	protein-coding	KLC4	kinesin light chain 4	O	kinesin light chain 4|kinesin-like protein 8	20201206	-
9606	89958	SAPCD2	-	C9orf140|p42.3	MIM:612057|HGNC:HGNC:28055|Ensembl:ENSG00000186193	9	9q34.3	suppressor APC domain containing 2	protein-coding	SAPCD2	suppressor APC domain containing 2	O	suppressor APC domain-containing protein 2|2010317E24Rik|TS/MDEP|protein C9orf140|tumor specificity and mitosis phase-dependent expression protein	20201124	-
9606	89970	RSPRY1	-	SEMDFA	MIM:616585|HGNC:HGNC:29420|Ensembl:ENSG00000159579	16	16q13	ring finger and SPRY domain containing 1	protein-coding	RSPRY1	ring finger and SPRY domain containing 1	O	RING finger and SPRY domain-containing protein 1	20210103	-
9606	89978	DPH6	-	ATPBD4	MIM:618391|HGNC:HGNC:30543|Ensembl:ENSG00000134146	15	15q14	diphthamine biosynthesis 6	protein-coding	DPH6	diphthamine biosynthesis 6	O	diphthine--ammonia ligase|ATP binding domain 4|ATP-binding domain-containing protein 4|DPH6 homolog|diphthamide synthase|diphthamide synthetase|protein DPH6 homolog	20201124	-
9606	90007	MIDN	-	-	MIM:606700|HGNC:HGNC:16298|Ensembl:ENSG00000167470	19	19p13.3	midnolin	protein-coding	MIDN	midnolin	O	midnolin|midbrain nucleolar protein	20201208	-
9606	90011	KIR3DX1	-	KIR3DL0|LENG12	HGNC:HGNC:25043|Ensembl:ENSG00000104970	19	19q13.42	killer cell immunoglobulin like receptor, three Ig domains X1 (pseudogene)	pseudo	KIR3DX1	killer cell immunoglobulin like receptor, three Ig domains X1 (pseudogene)	O	immunoglobulin-like receptor KIR3DL0|killer cell immunoglobulin-like receptor, three domains, X1|leukocyte receptor cluster (LRC) member 12	20201124	-
9606	90019	SYT8	-	-	MIM:607719|HGNC:HGNC:19264|Ensembl:ENSG00000149043	11	11p15.5	synaptotagmin 8	protein-coding	SYT8	synaptotagmin 8	O	synaptotagmin-8|synaptotagmin VIII|sytVIII	20201217	-
9606	90024	FLJ20021	-	-	Ensembl:ENSG00000254531	4	4q24	uncharacterized LOC90024	ncRNA	-	-	-	-	20201124	-
9606	90025	UBE3D	-	C6orf157|H10BH|UBE2CBP|YJR141W	MIM:612495|HGNC:HGNC:21381|Ensembl:ENSG00000118420	6	6q14.1	ubiquitin protein ligase E3D	protein-coding	UBE3D	ubiquitin protein ligase E3D	O	E3 ubiquitin-protein ligase E3D|HECT-type E3 ubiquitin transferase E3D|UBCH10 binding protein with a hect-like domain|ubcH10-binding protein with a HECT-like domain|ubiquitin-conjugating enzyme E2C-binding protein	20201124	-
9606	90050	FAM181A	-	C14orf152	HGNC:HGNC:20491|Ensembl:ENSG00000140067	14	14q32.12	family with sequence similarity 181 member A	protein-coding	FAM181A	family with sequence similarity 181 member A	O	protein FAM181A	20201124	-
9606	90060	CCDC120	-	JM11	MIM:300947|HGNC:HGNC:28910|Ensembl:ENSG00000147144	X	Xp11.23	coiled-coil domain containing 120	protein-coding	CCDC120	coiled-coil domain containing 120	O	coiled-coil domain-containing protein 120	20201124	-
9606	90070	LACRT	-	-	MIM:607360|HGNC:HGNC:16430|Ensembl:ENSG00000135413	12	12q13.2	lacritin	protein-coding	LACRT	lacritin	O	extracellular glycoprotein lacritin	20210103	-
9606	90075	ZNF30	-	KOX28	HGNC:HGNC:13090|Ensembl:ENSG00000168661	19	19q13.11	zinc finger protein 30	protein-coding	ZNF30	zinc finger protein 30	O	zinc finger protein 30|zinc finger protein 30 (KOX 28)|zinc finger protein KOX28	20201124	-
9606	90102	PHLDB2	-	LL5b|LL5beta	MIM:610298|HGNC:HGNC:29573|Ensembl:ENSG00000144824	3	3q13.2	pleckstrin homology like domain family B member 2	protein-coding	PHLDB2	pleckstrin homology like domain family B member 2	O	pleckstrin homology-like domain family B member 2|LL5 beta|protein LL5-beta	20210103	-
9606	90113	VWA5B2	-	-	HGNC:HGNC:25144|Ensembl:ENSG00000145198	3	3q27.1	von Willebrand factor A domain containing 5B2	protein-coding	VWA5B2	von Willebrand factor A domain containing 5B2	O	von Willebrand factor A domain-containing protein 5B2	20210115	-
9606	90120	TMEM250	-	C9orf69	HGNC:HGNC:31009|Ensembl:ENSG00000238227	9	9q34.3	transmembrane protein 250	protein-coding	TMEM250	transmembrane protein 250	O	transmembrane protein 250|herpes virus UL25-binding protein|protein C9orf69	20201124	-
9606	90121	TSR2	-	DBA14|DT1P1A10|WGG1	MIM:300945|HGNC:HGNC:25455|Ensembl:ENSG00000158526	X	Xp11.22	TSR2 ribosome maturation factor	protein-coding	TSR2	TSR2 ribosome maturation factor	O	pre-rRNA-processing protein TSR2 homolog|TSR2, 20S rRNA accumulation, homolog|WGG motif containing 1|escortin	20210103	-
9606	90133	KRT8P12	-	KRT8L2	HGNC:HGNC:28057|Ensembl:ENSG00000229320	3	3q25.33	keratin 8 pseudogene 12	pseudo	KRT8P12	keratin 8 pseudogene 12	O	keratin 8-like 2	20201124	-
9606	90134	KCNH7	-	ERG3|HERG3|Kv11.3	MIM:608169|HGNC:HGNC:18863|Ensembl:ENSG00000184611	2	2q24.2	potassium voltage-gated channel subfamily H member 7	protein-coding	KCNH7	potassium voltage-gated channel subfamily H member 7	O	potassium voltage-gated channel subfamily H member 7|ERG-3|eag-related protein 3|ether-a-go-go-related gene potassium channel 3|ether-a-go-go-related protein 3|potassium channel subunit HERG-3|potassium channel, voltage gated eag related subfamily H, member 7|voltage-gated potassium channel subunit Kv11.3	20201124	-
9606	90135	BTBD6	-	BDPL	HGNC:HGNC:19897|Ensembl:ENSG00000184887	14	14q32.33	BTB domain containing 6	protein-coding	BTBD6	BTB domain containing 6	O	BTB/POZ domain-containing protein 6|BTB (POZ) domain containing 6|BTB domain protein BDPL|epididymis secretory sperm binding protein|glucocorticoid receptor AF-1 coactivator-1|lens BTB domain protein	20201217	-
9606	90139	TSPAN18	-	TSPAN	HGNC:HGNC:20660|Ensembl:ENSG00000157570	11	11p11.2	tetraspanin 18	protein-coding	TSPAN18	tetraspanin 18	O	tetraspanin-18|tspan-18	20201124	-
9606	90141	EFCAB11	-	C14orf143	HGNC:HGNC:20357|Ensembl:ENSG00000140025	14	14q32.11	EF-hand calcium binding domain 11	protein-coding	EFCAB11	EF-hand calcium binding domain 11	O	EF-hand calcium-binding domain-containing protein 11|EF-hand domain-containing protein C14orf143	20201124	-
9606	90161	HS6ST2	-	MRXSPM	MIM:300545|HGNC:HGNC:19133|Ensembl:ENSG00000171004	X	Xq26.2	heparan sulfate 6-O-sulfotransferase 2	protein-coding	HS6ST2	heparan sulfate 6-O-sulfotransferase 2	O	heparan-sulfate 6-O-sulfotransferase 2|HS6ST-2	20210123	-
9606	90167	FRMD7	-	NYS|NYS1|XIPAN	MIM:300628|HGNC:HGNC:8079|Ensembl:ENSG00000165694	X	Xq26.2	FERM domain containing 7	protein-coding	FRMD7	FERM domain containing 7	O	FERM domain-containing protein 7	20210116	-
9606	90187	EMILIN3	-	C20orf130|EMILIN5|dJ620E11.4	MIM:608929|HGNC:HGNC:16123|Ensembl:ENSG00000183798	20	20q12	elastin microfibril interfacer 3	protein-coding	EMILIN3	elastin microfibril interfacer 3	O	EMILIN-3|EMILIN-5|elastin microfibril interface-located protein 3|elastin microfibril interface-located protein 5|elastin microfibril interfacer 5	20201124	-
9606	90193	RPL7P6	-	RPL7_20_1216	HGNC:HGNC:32430|Ensembl:ENSG00000227525	12	12p12.3	ribosomal protein L7 pseudogene 6	pseudo	RPL7P6	ribosomal protein L7 pseudogene 6	O	-	20201124	-
9606	90196	SYS1	-	C20orf169|dJ453C12.4|dJ453C12.4.1	MIM:612979|HGNC:HGNC:16162|Ensembl:ENSG00000204070	20	20q13.12	SYS1 golgi trafficking protein	protein-coding	SYS1	SYS1 golgi trafficking protein	O	protein SYS1 homolog|SYS1 Golgi-localized integral membrane protein homolog	20201124	-
9606	90199	WFDC8	-	C20orf170|HEL-S-292|WAP8|dJ461P17.1	HGNC:HGNC:16163|Ensembl:ENSG00000158901	20	20q13.12	WAP four-disulfide core domain 8	protein-coding	WFDC8	WAP four-disulfide core domain 8	O	WAP four-disulfide core domain protein 8|WAP motif protein 1|epididymis secretory protein Li 292|epididymis secretory sperm binding protein|protease inhibitor WAP8|putative protease inhibitor WAP8|testicular secretory protein Li 68	20201124	-
9606	90203	SNX21	-	C20orf161|PP3993|SNX-L|dJ337O18.4	HGNC:HGNC:16154|Ensembl:ENSG00000124104	20	20q13.12	sorting nexin family member 21	protein-coding	SNX21	sorting nexin family member 21	O	sorting nexin-21|sorting nexin L	20201124	-
9606	90204	ZSWIM1	-	C20orf162	HGNC:HGNC:16155|Ensembl:ENSG00000168612	20	20q13.12	zinc finger SWIM-type containing 1	protein-coding	ZSWIM1	zinc finger SWIM-type containing 1	O	zinc finger SWIM domain-containing protein 1|zinc finger, SWIM domain containing 1	20201124	-
9606	90226	UCN2	-	SRP|UCN-II|UCNI|UR|URP	MIM:605902|HGNC:HGNC:18414|Ensembl:ENSG00000145040	3	3p21.31	urocortin 2	protein-coding	UCN2	urocortin 2	O	urocortin-2|prepro-urocortin 2|stresscopin-related peptide|ucn II|urocortin II|urocortin-related peptide	20201124	-
9606	90231	KIAA2013	-	-	HGNC:HGNC:28513|Ensembl:ENSG00000116685	1	1p36.22	KIAA2013	protein-coding	KIAA2013	KIAA2013	O	uncharacterized protein KIAA2013|RP5-1077B9.1	20201124	-
9606	90233	ZNF551	-	-	HGNC:HGNC:25108|Ensembl:ENSG00000204519	19	19q13.43	zinc finger protein 551	protein-coding	ZNF551	zinc finger protein 551	O	zinc finger protein 551|KOX 23 protein (56 AA)|zinc finger protein KOX23	20201124	-
9606	90246	LOC90246	-	-	-	3	3q21.3	uncharacterized LOC90246	ncRNA	-	-	-	-	20201124	-
9606	90249	UNC5A	-	UNC5H1	MIM:607869|HGNC:HGNC:12567|Ensembl:ENSG00000113763	5	5q35.2	unc-5 netrin receptor A	protein-coding	UNC5A	unc-5 netrin receptor A	O	netrin receptor UNC5A|netrin receptor Unc5h1|protein unc-5 homolog 1|protein unc-5 homolog A|unc-5 homolog 1|unc-5 homolog A|unc5 (C.elegans homolog) a	20201124	-
9606	90268	OTULIN	-	AIPDS|FAM105B|GUM	MIM:615712|HGNC:HGNC:25118|Ensembl:ENSG00000154124	5	5p15.2	OTU deubiquitinase with linear linkage specificity	protein-coding	OTULIN	OTU deubiquitinase with linear linkage specificity	O	ubiquitin thioesterase otulin|OTU domain-containing deubiquitinase with linear linkage specificity|deubiquitinating enzyme otulin|family with sequence similarity 105, member B|ubiquitin thioesterase Gumby	20201213	-
9606	90271	OLMALINC	-	C10orf75|HI-LNC80|LINC00263|NCRNA00263|OLMALINCAS	MIM:616240|HGNC:HGNC:28060|Ensembl:ENSG00000235823	10	10q24.31	oligodendrocyte maturation-associated long intergenic non-coding RNA	ncRNA	OLMALINC	oligodendrocyte maturation-associated long intergenic non-coding RNA	O	Human Islet Long Non Coding RNA 80|long intergenic non-protein coding RNA 263|oligodendrocyte maturation-associated long intervening non-coding RNA	20201124	-
9606	90273	CEACAM21	-	CEACAM3|R29124_1	MIM:618191|HGNC:HGNC:28834|Ensembl:ENSG00000007129	19	19q13.2	CEA cell adhesion molecule 21	protein-coding	CEACAM21	CEA cell adhesion molecule 21	O	carcinoembryonic antigen-related cell adhesion molecule 21|carcinoembryonic antigen related cell adhesion molecule 21	20201124	-
9606	90288	EFCAB12	-	C3orf25	HGNC:HGNC:28061|Ensembl:ENSG00000172771	3	3q21.3	EF-hand calcium binding domain 12	protein-coding	EFCAB12	EF-hand calcium binding domain 12	O	EF-hand calcium-binding domain-containing protein 12|EF-hand domain-containing protein C3orf25	20201124	-
9606	90293	KLHL13	-	BKLHD2	MIM:300655|HGNC:HGNC:22931|Ensembl:ENSG00000003096	X	Xq24	kelch like family member 13	protein-coding	KLHL13	kelch like family member 13	O	kelch-like protein 13|BTB and kelch domain containing 2|kelch-like 13	20201124	-
9606	90313	TP53I13	-	DSCP1	HGNC:HGNC:25102|Ensembl:ENSG00000167543	17	17q11.2	tumor protein p53 inducible protein 13	protein-coding	TP53I13	tumor protein p53 inducible protein 13	O	tumor protein p53-inducible protein 13|damage-stimulated cytoplasmic protein 1	20201124	-
9606	90316	TGIF2LX	-	TGIFLX	MIM:300411|HGNC:HGNC:18570|Ensembl:ENSG00000153779	X	Xq21.31	TGFB induced factor homeobox 2 like X-linked	protein-coding	TGIF2LX	TGFB induced factor homeobox 2 like X-linked	O	homeobox protein TGIF2LX|TGF-beta-induced transcription factor 2-like protein|TGFB-induced factor 2-like protein, X-linked|TGFB-induced factor 2-like, X-linked|TGIF-like on the X	20201213	-
9606	90317	ZNF616	-	-	HGNC:HGNC:28062|Ensembl:ENSG00000204611	19	19q13.41	zinc finger protein 616	protein-coding	ZNF616	zinc finger protein 616	O	zinc finger protein 616	20201124	-
9606	90321	ZNF766	-	-	HGNC:HGNC:28063|Ensembl:ENSG00000196214	19	19q13.41	zinc finger protein 766	protein-coding	ZNF766	zinc finger protein 766	O	zinc finger protein 766	20201124	-
9606	90324	CCDC97	-	-	HGNC:HGNC:28289|Ensembl:ENSG00000142039	19	19q13.2	coiled-coil domain containing 97	protein-coding	CCDC97	coiled-coil domain containing 97	O	coiled-coil domain-containing protein 97	20201124	-
9606	90326	THAP3	-	-	MIM:612532|HGNC:HGNC:20855|Ensembl:ENSG00000041988	1	1p36.31	THAP domain containing 3	protein-coding	THAP3	THAP domain containing 3	O	THAP domain-containing protein 3|THAP domain containing, apoptosis associated protein 3	20201124	-
9606	90332	EXOC3L2	-	XTP7	MIM:616927|HGNC:HGNC:30162|Ensembl:ENSG00000283632	19	19q13.32	exocyst complex component 3 like 2	protein-coding	EXOC3L2	exocyst complex component 3 like 2	O	exocyst complex component 3-like protein 2|HBV X-transactivated gene 7 protein|HBV XAg-transactivated protein 7|protein 7 transactivated by hepatitis B virus X antigen (HBxAg)	20201124	-
9606	90333	ZNF468	-	-	MIM:616841|HGNC:HGNC:33105|Ensembl:ENSG00000204604	19	19q13.41	zinc finger protein 468	protein-coding	ZNF468	zinc finger protein 468	O	zinc finger protein 468|zinc finger protein ZNF468	20201124	-
9606	90338	ZNF160	-	F11|HKr18|HZF5|KR18	MIM:600398|HGNC:HGNC:12948|Ensembl:ENSG00000170949	19	19q13.41-q13.42	zinc finger protein 160	protein-coding	ZNF160	zinc finger protein 160	O	zinc finger protein 160|KRAB zinc finger protein KR18|zinc finger protein 5|zinc finger protein HZF5|zinc finger protein Kr18	20201124	-
9606	90342	FER1L5	-	-	HGNC:HGNC:19044|Ensembl:ENSG00000249715	2	2q11.2	fer-1 like family member 5	protein-coding	FER1L5	fer-1 like family member 5	O	fer-1-like protein 5|fer-1-like 5	20201124	-
9606	90352	MAGOH3P	-	MAGOHP|MAGOHP1	HGNC:HGNC:20020	14	14q24.1	mago homolog 3, pseudogene	pseudo	MAGOH3P	mago homolog 3, pseudogene	O	Putative protein mago nashi homolog 3|mago-nashi homolog 2, proliferation-associated, pseudogene|mago-nashi homolog 3, pseudogene|mago-nashi homolog, proliferation-associated pseudogene	20201124	-
9606	90353	CTU1	-	ATPBD3|NCS6	MIM:612694|HGNC:HGNC:29590|Ensembl:ENSG00000142544	19	19q13.41	cytosolic thiouridylase subunit 1	protein-coding	CTU1	cytosolic thiouridylase subunit 1	O	cytoplasmic tRNA 2-thiolation protein 1|ATP binding domain 3|ATP-binding domain-containing protein 3|cancer-associated gene protein|cancer-associated protein|cytoplasmic tRNA adenylyltransferase 1|cytosolic thiouridylase subunit 1 homolog	20201128	-
9606	90355	MACIR	-	C5orf30	MIM:616608|HGNC:HGNC:25052|Ensembl:ENSG00000181751	5	5q21.1	macrophage immunometabolism regulator	protein-coding	MACIR	macrophage immunometabolism regulator	O	macrophage immunometabolism regulator|UNC119-binding protein C5orf30|UPF0684 protein C5orf30	20201124	-
9606	90362	FAM110B	-	C8orf72	MIM:611394|HGNC:HGNC:28587|Ensembl:ENSG00000169122	8	8q12.1	family with sequence similarity 110 member B	protein-coding	FAM110B	family with sequence similarity 110 member B	O	protein FAM110B	20201124	-
9606	90378	SAMD1	-	-	HGNC:HGNC:17958|Ensembl:ENSG00000141858	19	19p13.12	sterile alpha motif domain containing 1	protein-coding	SAMD1	sterile alpha motif domain containing 1	O	atherin|SAM domain containing 1|sterile alpha motif domain-containing protein 1	20201124	-
9606	90379	DCAF15	-	C19orf72	HGNC:HGNC:25095|Ensembl:ENSG00000132017	19	19p13.12	DDB1 and CUL4 associated factor 15	protein-coding	DCAF15	DDB1 and CUL4 associated factor 15	O	DDB1- and CUL4-associated factor 15	20201124	-
9606	90381	TICRR	-	C15orf42|SLD3|Treslin	MIM:613298|HGNC:HGNC:28704|Ensembl:ENSG00000140534	15	15q26.1	TOPBP1 interacting checkpoint and replication regulator	protein-coding	TICRR	TOPBP1 interacting checkpoint and replication regulator	O	treslin|topBP1-interacting checkpoint and replication regulator|topBP1-interacting replication-stimulating protein	20201213	-
9606	90390	MED30	-	MED30S|THRAP6|TRAP25	MIM:610237|HGNC:HGNC:23032|Ensembl:ENSG00000164758	8	8q24.11	mediator complex subunit 30	protein-coding	MED30	mediator complex subunit 30	O	mediator of RNA polymerase II transcription subunit 30|TRAP/Mediator complex component TRAP25|putative mediator of RNA polymerase II transcription subunit 30|thyroid hormone receptor-associated protein 6|thyroid hormone receptor-associated protein complex 25 kDa component	20210123	-
9606	90407	TMEM41A	-	2900010K02Rik	HGNC:HGNC:30544|Ensembl:ENSG00000163900	3	3q27.2	transmembrane protein 41A	protein-coding	TMEM41A	transmembrane protein 41A	O	transmembrane protein 41A	20201124	-
9606	90410	IFT20	-	-	MIM:614394|HGNC:HGNC:30989|Ensembl:ENSG00000109083	17	17q11.2	intraflagellar transport 20	protein-coding	IFT20	intraflagellar transport 20	O	intraflagellar transport protein 20 homolog|intraflagellar transport 20 homolog|intraflagellar transport protein IFT20	20201124	-
9606	90411	MCFD2	-	F5F8D|F5F8D2|LMAN1IP|SDNSF	MIM:607788|HGNC:HGNC:18451|Ensembl:ENSG00000180398	2	2p21	multiple coagulation factor deficiency 2, ER cargo receptor complex subunit	protein-coding	MCFD2	multiple coagulation factor deficiency 2, ER cargo receptor complex subunit	O	multiple coagulation factor deficiency protein 2|neural stem cell-derived neuronal survival protein	20201124	-
9606	90416	CCDC32	-	C15orf57|CFNDS	MIM:618941|HGNC:HGNC:28295|Ensembl:ENSG00000128891	15	15q15.1	coiled-coil domain containing 32	protein-coding	CCDC32	coiled-coil domain containing 32	O	coiled-coil domain-containing protein 32|uncharacterized protein C15orf57	20210103	-
9606	90417	KNSTRN	-	C15orf23|HSD11|SKAP|TRAF4AF1	MIM:614718|HGNC:HGNC:30767|Ensembl:ENSG00000128944	15	15q15.1	kinetochore localized astrin (SPAG5) binding protein	protein-coding	KNSTRN	kinetochore localized astrin (SPAG5) binding protein	O	small kinetochore-associated protein|TRAF4 associated factor 1|kinastrin|kinetochore-localized astrin-binding protein|putative TRAF4-associated factor 1|small kinetochore associated protein|small kinetochore-associated protein, kinetochore-localized astrin-binding protein, TRAF4 associated factor 1	20201124	-
9606	90423	ATP6V1E2	-	ATP6E1|ATP6EL2|ATP6V1EL2|VMA4	MIM:617385|HGNC:HGNC:18125|Ensembl:ENSG00000250565	2	2p21|2p16-p12	ATPase H+ transporting V1 subunit E2	protein-coding	ATP6V1E2	ATPase H+ transporting V1 subunit E2	O	V-type proton ATPase subunit E 2|ATPase, H+ transporting, lysosomal 31kDa, V1 subunit E2|V-ATPase subunit E 2|testis secretory sperm-binding protein Li 235P|vacuolar proton pump subunit E 2|vacuolar-type proton-translocating ATPase subunit E1	20201124	-
9606	90427	BMF	-	-	MIM:606266|HGNC:HGNC:24132|Ensembl:ENSG00000104081	15	15q15.1	Bcl2 modifying factor	protein-coding	BMF	Bcl2 modifying factor	O	bcl-2-modifying factor	20201206	-
9606	90441	ZNF622	-	ZPR9	MIM:608694|HGNC:HGNC:30958|Ensembl:ENSG00000173545	5	5p15.1	zinc finger protein 622	protein-coding	ZNF622	zinc finger protein 622	O	zinc finger protein 622|zinc finger-like protein 9	20201206	-
9606	90459	ERI1	-	3'HEXO|HEXO|THEX1	MIM:608739|HGNC:HGNC:23994|Ensembl:ENSG00000104626	8	8p23.1	exoribonuclease 1	protein-coding	ERI1	exoribonuclease 1	O	3'-5' exoribonuclease 1|3' exoribonuclease|3'-5' exonuclease ERI1|enhanced RNAi three prime mRNA exonuclease homolog 1|histone mRNA 3' end-specific exonuclease|histone mRNA 3'-end-specific exoribonuclease|histone mRNA 3'-exonuclease 1|three prime histone mRNA exonuclease 1|three prime mRNA exonuclease 1	20201206	-
9606	90480	GADD45GIP1	-	CKBBP2|CKbetaBP2|CRIF1|MRP-L59|PLINP|PLINP-1|PRG6|Plinp1	MIM:605162|HGNC:HGNC:29996|Ensembl:ENSG00000179271	19	19p13.13	GADD45G interacting protein 1	protein-coding	GADD45GIP1	GADD45G interacting protein 1	O	growth arrest and DNA damage-inducible proteins-interacting protein 1|39S ribosomal protein L59, mitochondrial|CKII beta binding protein 2|CKII beta-associating protein|CR6 interacting factor 1|growth arrest and DNA-damage-inducible, gamma interacting protein 1|growth arrest- and DNA damage-inducible GADD45G-interacting protein|mitochondrial large ribosomal subunit protein CRIF1|mitochondrial large ribosomal subunit protein mL64|p53-responsive gene 6 protein|papillomavirus L2 interacting nuclear protein 1	20201213	-
9606	90485	ZNF835	-	BC37295_3	HGNC:HGNC:34332|Ensembl:ENSG00000127903	19	19q13.43	zinc finger protein 835	protein-coding	ZNF835	zinc finger protein 835	O	zinc finger protein 835	20201213	-
9606	90488	TMEM263	-	C12orf23	HGNC:HGNC:28281|Ensembl:ENSG00000151135	12	12q23.3	transmembrane protein 263	protein-coding	TMEM263	transmembrane protein 263	O	transmembrane protein 263|UPF0444 transmembrane protein C12orf23	20201124	-
9606	90499	FAM95A	-	-	HGNC:HGNC:28069	2	2q11.1	family with sequence similarity 95 member A	ncRNA	FAM95A	family with sequence similarity 95 member A	O	-	20201124	-
9606	90506	LRRC46	-	-	HGNC:HGNC:25047|Ensembl:ENSG00000141294	17	17q21.32	leucine rich repeat containing 46	protein-coding	LRRC46	leucine rich repeat containing 46	O	leucine-rich repeat-containing protein 46	20201124	-
9606	90507	SCRN2	-	Ses2	MIM:614966|HGNC:HGNC:30381|Ensembl:ENSG00000141295	17	17q21.32	secernin 2	protein-coding	SCRN2	secernin 2	O	secernin-2|epididymis secretory sperm binding protein	20201124	-
9606	90522	YIF1B	-	FinGER8|KABAMAS	MIM:619109|HGNC:HGNC:30511|Ensembl:ENSG00000167645	19	19q13.2	Yip1 interacting factor homolog B, membrane trafficking protein	protein-coding	YIF1B	Yip1 interacting factor homolog B, membrane trafficking protein	O	protein YIF1B|YIP1-interacting factor homolog B	20210103	-
9606	90523	MLIP	-	C6orf142|CIP	MIM:614106|HGNC:HGNC:21355|Ensembl:ENSG00000146147	6	6p12.1	muscular LMNA interacting protein	protein-coding	MLIP	muscular LMNA interacting protein	O	muscular LMNA-interacting protein|cardiac ISL1-interacting protein|muscle-enriched A-type lamin interacting protein|muscular-enriched A-type laminin-interacting protein	20201124	-
9606	90525	SHF	-	-	MIM:617313|HGNC:HGNC:25116|Ensembl:ENSG00000138606	15	15q21.1	Src homology 2 domain containing F	protein-coding	SHF	Src homology 2 domain containing F	O	SH2 domain-containing adapter protein F|CTD-2651B20.7	20201124	-
9606	90527	DUOXA1	-	NIP|NUMBIP|mol	MIM:612771|HGNC:HGNC:26507|Ensembl:ENSG00000140254	15	15q21.1	dual oxidase maturation factor 1	protein-coding	DUOXA1	dual oxidase maturation factor 1	O	dual oxidase maturation factor 1|dual oxidase activator 1|dual oxidase maturation factor 1 alpha|dual oxidase maturation factor 1 beta|dual oxidase maturation factor 1 delta|dual oxidase maturation factor 1 gamma|homolog of Drosophila Numb-interacting protein	20201124	-
9606	90529	STPG1	-	C1orf201|MAPO2	MIM:615826|HGNC:HGNC:28070|Ensembl:ENSG00000001460	1	1p36.11	sperm tail PG-rich repeat containing 1	protein-coding	STPG1	sperm tail PG-rich repeat containing 1	O	O(6)-methylguanine-induced apoptosis 2|O6-methylguanine-induced apoptosis 2|UPF0490 protein C1orf201|sperm-tail PG-rich repeat-containing protein 1	20201124	-
9606	90550	MCU	-	C10orf42|CCDC109A|HsMCU	MIM:614197|HGNC:HGNC:23526|Ensembl:ENSG00000156026	10	10q22.1	mitochondrial calcium uniporter	protein-coding	MCU	mitochondrial calcium uniporter	O	calcium uniporter protein, mitochondrial|coiled-coil domain-containing protein 109A	20201213	-
9606	90557	CCDC74A	-	-	HGNC:HGNC:25197|Ensembl:ENSG00000163040	2	2q21.1	coiled-coil domain containing 74A	protein-coding	CCDC74A	coiled-coil domain containing 74A	O	coiled-coil domain-containing protein 74A|epididymis secretory sperm binding protein	20201124	-
9606	90576	ZNF799	-	HIT-40|ZNF842	HGNC:HGNC:28071|Ensembl:ENSG00000196466	19	19p13.2	zinc finger protein 799	protein-coding	ZNF799	zinc finger protein 799	O	zinc finger protein 799|zinc finger protein 14|zinc finger protein 842|zinc finger protein HIT-40	20201124	-
9606	90580	TIMM29	-	C19orf52|TIM29	MIM:617380|HGNC:HGNC:25152|Ensembl:ENSG00000142444	19	19p13.2	translocase of inner mitochondrial membrane 29	protein-coding	TIMM29	translocase of inner mitochondrial membrane 29	O	mitochondrial import inner membrane translocase subunit Tim29|uncharacterized protein C19orf52	20201213	-
9606	90586	AOC4P	-	AOC4|UPAT	HGNC:HGNC:48869|Ensembl:ENSG00000260105	17	17q21.31	amine oxidase copper containing 4, pseudogene	pseudo	AOC4P	amine oxidase copper containing 4, pseudogene	O	amine oxidase pseudogene|amine oxidase, copper containing 3 (vascular adhesion protein 1) pseudogene|ubiquitin-like plant homeodomain (PHD) and really interesting new gene (RING) finger domain-containing protein 1 (UHRF1) protein associated transcript	20210103	-
9606	90589	ZNF625	-	-	HGNC:HGNC:30571|Ensembl:ENSG00000257591	19	19p13.2	zinc finger protein 625	protein-coding	ZNF625	zinc finger protein 625	O	zinc finger protein 625	20201124	-
9606	90592	ZNF700	-	-	HGNC:HGNC:25292|Ensembl:ENSG00000196757	19	19p13.2	zinc finger protein 700	protein-coding	ZNF700	zinc finger protein 700	O	zinc finger protein 700	20201124	-
9606	90594	ZNF439	-	-	HGNC:HGNC:20873|Ensembl:ENSG00000171291	19	19p13.2	zinc finger protein 439	protein-coding	ZNF439	zinc finger protein 439	O	zinc finger protein 439	20201213	-
9606	90624	LYRM7	-	C5orf31|MC3DN8|MZM1L	MIM:615831|HGNC:HGNC:28072|Ensembl:ENSG00000186687	5	5q23.3-q31.1	LYR motif containing 7	protein-coding	LYRM7	LYR motif containing 7	O	complex III assembly factor LYRM7|LYR motif-containing protein 7|Lyrm7 homolog	20201206	-
9606	90625	ERVH48-1	-	C21orf105|NDUFV3-AS1|SUPYN	HGNC:HGNC:17216|Ensembl:ENSG00000233056	21	21q22.3	endogenous retrovirus group 48 member 1	protein-coding	ERVH48-1	endogenous retrovirus group 48 member 1	O	suppressyn|NDUFV3 antisense RNA 1 (non-protein coding)|endogenous retrovirus group Fb member 1|suppresyn	20201208	-
9606	90627	STARD13	-	ARHGAP37|DLC2|GT650|LINC00464	MIM:609866|HGNC:HGNC:19164|Ensembl:ENSG00000133121	13	13q13.1-q13.2	StAR related lipid transfer domain containing 13	protein-coding	STARD13	StAR related lipid transfer domain containing 13	O	stAR-related lipid transfer protein 13|Rho GTPase activating protein on chromosome 13q12|StAR-related lipid transfer (START) domain containing 13|deleted in liver cancer 2 protein|long intergenic non-protein coding RNA 464	20201124	-
9606	90632	LINC00473	-	C6orf176|LNC473|bA142J11.1	HGNC:HGNC:21160|Ensembl:ENSG00000112541	6	6q27	long intergenic non-protein coding RNA 473	ncRNA	LINC00473	long intergenic non-protein coding RNA 473	O	-	20201213	-
9606	90634	N4BP2L1	-	CG018	HGNC:HGNC:25037|Ensembl:ENSG00000139597	13	13q13.1	NEDD4 binding protein 2 like 1	protein-coding	N4BP2L1	NEDD4 binding protein 2 like 1	O	NEDD4-binding protein 2-like 1|hypothetical gene CG018	20201124	-
9606	90637	ZFAND2A	-	AIRAP	MIM:610699|HGNC:HGNC:28073|Ensembl:ENSG00000178381	7	7p22.3	zinc finger AN1-type containing 2A	protein-coding	ZFAND2A	zinc finger AN1-type containing 2A	O	AN1-type zinc finger protein 2A|arsenite inducible RNA associated protein|zinc finger, AN1-type domain 2A	20201213	-
9606	90639	COX19	-	-	MIM:610429|HGNC:HGNC:28074|Ensembl:ENSG00000240230	7	7p22.3	cytochrome c oxidase assembly factor COX19	protein-coding	COX19	cytochrome c oxidase assembly factor COX19	O	cytochrome c oxidase assembly protein COX19|COX19 cytochrome c oxidase assembly homolog|COX19, cytochrome c oxidase assembly factor|cytochrome c oxidase assembly homolog 19|hCOX19	20201124	-
9606	90649	ZNF486	-	KRBO2	HGNC:HGNC:20807|Ensembl:ENSG00000256229	19	19p12	zinc finger protein 486	protein-coding	ZNF486	zinc finger protein 486	O	zinc finger protein 486|KRAB box only protein 2|KRAB domain only 2|KRAB domain only protein 2	20201213	-
9606	90655	TGIF2LY	-	TGIFLY	MIM:400025|HGNC:HGNC:18569|Ensembl:ENSG00000176679	Y	Yp11.2	TGFB induced factor homeobox 2 like Y-linked	protein-coding	TGIF2LY	TGFB induced factor homeobox 2 like Y-linked	O	homeobox protein TGIF2LY|TGF-beta-induced transcription factor 2-like protein|TGFB-induced factor 2-like protein, Y-linked|TGFB-induced factor 2-like, Y-linked|TGIF-like on the Y	20201213	-
9606	90665	TBL1Y	-	DFNY2|TBL1	MIM:400033|HGNC:HGNC:18502|Ensembl:ENSG00000092377	Y	Yp11.2	transducin beta like 1 Y-linked	protein-coding	TBL1Y	transducin beta like 1 Y-linked	O	F-box-like/WD repeat-containing protein TBL1Y|transducin beta-like 1|transducin beta-like protein 1Y|transducin-beta-like protein 1, Y-linked	20201213	-
9606	90668	CARMIL3	-	C14orf121|LRRC16B|crml-1	MIM:614716|HGNC:HGNC:20272|Ensembl:ENSG00000186648	14	14q11.2	capping protein regulator and myosin 1 linker 3	protein-coding	CARMIL3	capping protein regulator and myosin 1 linker 3	O	capping protein, Arp2/3 and myosin-I linker protein 3|capping protein regulator and myosin 1 linker protein 3|leucine rich repeat containing 16B|leucine-rich repeat-containing protein 16B	20210103	-
9606	90673	PPP1R3E	-	-	HGNC:HGNC:14943|Ensembl:ENSG00000235194	14	14q11.2	protein phosphatase 1 regulatory subunit 3E	protein-coding	PPP1R3E	protein phosphatase 1 regulatory subunit 3E	O	protein phosphatase 1 regulatory subunit 3E|protein phosphatase 1, regulatory (inhibitor) subunit 3E	20201124	-
9606	90678	LRSAM1	-	CMT2P|RIFLE|TAL	MIM:610933|HGNC:HGNC:25135|Ensembl:ENSG00000148356	9	9q33.3-q34.11	leucine rich repeat and sterile alpha motif containing 1	protein-coding	LRSAM1	leucine rich repeat and sterile alpha motif containing 1	O	E3 ubiquitin-protein ligase LRSAM1|RING finger leucine repeat rich|RING-type E3 ubiquitin transferase LRSAM1|Tsg101-associated ligase	20201124	-
9606	90693	CCDC126	-	-	HGNC:HGNC:22398|Ensembl:ENSG00000169193	7	7p15.3	coiled-coil domain containing 126	protein-coding	CCDC126	coiled-coil domain containing 126	O	coiled-coil domain-containing protein 126	20201124	-
9606	90701	SEC11C	-	SEC11L3|SPC21|SPCS4C	HGNC:HGNC:23400|Ensembl:ENSG00000166562	18	18q21.32	SEC11 homolog C, signal peptidase complex subunit	protein-coding	SEC11C	SEC11 homolog C, signal peptidase complex subunit	O	signal peptidase complex catalytic subunit SEC11C|SEC11-like 3|SEC11-like protein 3|SPase 21 kDa subunit|microsomal signal peptidase 21 kDa subunit|signal peptidase complex 21	20201124	-
9606	90736	FAM104B	-	CXorf44	HGNC:HGNC:25085|Ensembl:ENSG00000182518	X	Xp11.21	family with sequence similarity 104 member B	protein-coding	FAM104B	family with sequence similarity 104 member B	O	protein FAM104B	20201124	-
9606	90737	PAGE5	-	CT16|CT16.1|CT16.2|GAGEE1|PAGE-5	MIM:301009|HGNC:HGNC:29992|Ensembl:ENSG00000158639	X	Xp11.21	PAGE family member 5	protein-coding	PAGE5	PAGE family member 5	O	P antigen family member 5|P antigen family, member 5 (prostate associated)|cancer/testis antigen 16.1|cancer/testis antigen family 16, member 1|cancer/testis antigen family 16, member 2|g antigen family E member 1|prostate-associated gene 5 protein	20201124	-
9606	90768	TENM3-AS1	-	-	HGNC:HGNC:28076	4	4q34.3	TENM3 antisense RNA 1	ncRNA	TENM3-AS1	TENM3 antisense RNA 1	O	-	20201124	-
9606	90780	PYGO2	-	1190004M21Rik	MIM:606903|HGNC:HGNC:30257|Ensembl:ENSG00000163348	1	1q21.3	pygopus family PHD finger 2	protein-coding	PYGO2	pygopus family PHD finger 2	O	pygopus homolog 2|pygopus 2	20201124	-
9606	90799	CEP95	-	CCDC45	HGNC:HGNC:25141|Ensembl:ENSG00000258890	17	17q23.3	centrosomal protein 95	protein-coding	CEP95	centrosomal protein 95	O	centrosomal protein of 95 kDa|centrosomal protein 95kDa|coiled-coil domain containing 45|coiled-coil domain-containing protein 45	20201124	-
9606	90806	ANGEL2	-	Ccr4d|KIAA0759L	MIM:619001|HGNC:HGNC:30534|Ensembl:ENSG00000174606	1	1q32.3	angel homolog 2	protein-coding	ANGEL2	angel homolog 2	O	protein angel homolog 2	20201124	-
9606	90809	PIP4P1	-	C14orf9|TMEM55B	MIM:609865|HGNC:HGNC:19299|Ensembl:ENSG00000165782	14	14q11.2	phosphatidylinositol-4,5-bisphosphate 4-phosphatase 1	protein-coding	PIP4P1	phosphatidylinositol-4,5-bisphosphate 4-phosphatase 1	O	type 1 phosphatidylinositol 4,5-bisphosphate 4-phosphatase|ptdIns-4,5-P(2) 4-phosphatase type I|ptdIns-4,5-P2 4-Ptase I|transmembrane protein 55B|type 1 PtdIns-4,5-P2 4-Ptase|type I PtdIns-4,5-P(2) 4-phosphatase|type I phosphatidylinositol-4,5-bisphosphate 4-phosphatase	20210103	-
9606	90826	PRMT9	-	PRMT10	MIM:616125|HGNC:HGNC:25099|Ensembl:ENSG00000164169	4	4q31.23	protein arginine methyltransferase 9	protein-coding	PRMT9	protein arginine methyltransferase 9	O	protein arginine N-methyltransferase 9|protein arginine N-methyltransferase 10|protein arginine methyltransferase 10 (putative)|putative protein arginine N-methyltransferase 10|putative protein arginine N-methyltransferase 9	20201124	-
9606	90827	ZNF479	-	HKr19|KR19	MIM:617444|HGNC:HGNC:23258|Ensembl:ENSG00000185177	7	7p11.2	zinc finger protein 479	protein-coding	ZNF479	zinc finger protein 479	O	zinc finger protein 479|KRAB zinc finger protein KR19|zinc finger protein Kr19	20201213	-
9606	90835	CCDC189	-	C16orf93	MIM:618318|HGNC:HGNC:28078|Ensembl:ENSG00000196118	16	16p11.2	coiled-coil domain containing 189	protein-coding	CCDC189	coiled-coil domain containing 189	O	coiled-coil domain-containing protein 189	20201124	-
9606	90843	TCEAL8	-	WEX3	HGNC:HGNC:28683|Ensembl:ENSG00000180964	X	Xq22.1	transcription elongation factor A like 8	protein-coding	TCEAL8	transcription elongation factor A like 8	O	transcription elongation factor A protein-like 8|TCEA-like protein 8|transcription elongation factor A (SII)-like 8|transcription elongation factor S-II protein-like 8	20201124	-
9606	90850	ZNF598	-	HEL2	MIM:617508|HGNC:HGNC:28079|Ensembl:ENSG00000167962	16	16p13.3	zinc finger protein 598, E3 ubiquitin ligase	protein-coding	ZNF598	zinc finger protein 598, E3 ubiquitin ligase	O	E3 ubiquitin-protein ligase ZNF598	20201124	-
9606	90853	SPOCD1	-	PPP1R146	MIM:619038|HGNC:HGNC:26338|Ensembl:ENSG00000134668	1	1p35.2	SPOC domain containing 1	protein-coding	SPOCD1	SPOC domain containing 1	O	SPOC domain-containing protein 1|protein phosphatase 1, regulatory subunit 146	20201213	-
9606	90859	NT5C3AP1	-	NT5C3P1|UMPH1P	HGNC:HGNC:18530|Ensembl:ENSG00000213492	4	4q26	NT5C3A pseudogene 1	pseudo	NT5C3AP1	NT5C3A pseudogene 1	O	5'-nucleotidase, cytosolic III pseudogene 1|5'-nucleotidase, cytosolic IIIA pseudogene 1|uridine 5'-monophosphate hydrolase 1 pseudogene	20201208	-
9606	90861	JPT2	-	C16orf34|HN1L|L11	HGNC:HGNC:14137|Ensembl:ENSG00000206053	16	16p13.3	Jupiter microtubule associated homolog 2	protein-coding	JPT2	Jupiter microtubule associated homolog 2	O	jupiter microtubule associated homolog 2|CRAMP_1 like|HN1 like|HN1-like protein|hematological and neurological expressed 1 like|hematological and neurological expressed 1-like protein	20201206	-
9606	90864	SPSB3	-	C16orf31|SSB3	MIM:611659|HGNC:HGNC:30629|Ensembl:ENSG00000162032	16	16p13.3	splA/ryanodine receptor domain and SOCS box containing 3	protein-coding	SPSB3	splA/ryanodine receptor domain and SOCS box containing 3	O	SPRY domain-containing SOCS box protein 3|SPRY domain-containing SOCS box protein SSB-3	20201124	-
9606	90865	IL33	-	C9orf26|DVS27|IL1F11|NF-HEV|NFEHEV	MIM:608678|HGNC:HGNC:16028|Ensembl:ENSG00000137033	9	9p24.1	interleukin 33	protein-coding	IL33	interleukin 33	O	interleukin-33|DVS27-related protein|interleukin-1 family member 11|nuclear factor for high endothelial venules|nuclear factor from high endothelial venules	20210110	-
9606	90871	DMAC1	-	C9orf123|TMEM261	MIM:617261|HGNC:HGNC:30536|Ensembl:ENSG00000137038	9	9p24.1	distal membrane arm assembly complex 1	protein-coding	DMAC1	distal membrane arm assembly complex 1	O	distal membrane-arm assembly complex protein 1|transmembrane protein 261|transmembrane protein C9orf123	20201124	-
9606	90874	ZNF697	-	-	HGNC:HGNC:32034|Ensembl:ENSG00000143067	1	1p12	zinc finger protein 697	protein-coding	ZNF697	zinc finger protein 697	O	zinc finger protein 697	20201213	-
9606	90933	TRIM41	-	RINCK	MIM:610530|HGNC:HGNC:19013|Ensembl:ENSG00000146063	5	5q35.3	tripartite motif containing 41	protein-coding	TRIM41	tripartite motif containing 41	O	E3 ubiquitin-protein ligase TRIM41|RING finger-interacting protein with C kinase|RING-finger protein that interacts with C kinase|RING-type E3 ubiquitin transferase TRIM41	20201124	-
9606	90952	ESAM	-	W117m	MIM:614281|HGNC:HGNC:17474|Ensembl:ENSG00000149564	11	11q24.2	endothelial cell adhesion molecule	protein-coding	ESAM	endothelial cell adhesion molecule	O	endothelial cell-selective adhesion molecule|2310008D05Rik|HUEL (C4orf1)-interacting protein|LP4791 protein	20201124	-
9606	90956	ADCK2	-	AARF	HGNC:HGNC:19039|Ensembl:ENSG00000133597	7	7q34	aarF domain containing kinase 2	protein-coding	ADCK2	aarF domain containing kinase 2	O	uncharacterized aarF domain-containing protein kinase 2|putative ubiquinone biosynthesis protein AarF	20201124	-
9606	90957	DHX57	-	DDX57	HGNC:HGNC:20086|Ensembl:ENSG00000163214	2	2p22.1	DExH-box helicase 57	protein-coding	DHX57	DExH-box helicase 57	O	putative ATP-dependent RNA helicase DHX57|DEAH (Asp-Glu-Ala-Asp/His) box polypeptide 57|DEAH box protein 57|DEAH-box RNA/DNA helicase AAM73547|DEAH-box helicase 57	20210103	-
9606	90987	ZNF251	-	-	HGNC:HGNC:13045|Ensembl:ENSG00000198169	8	8q24.3	zinc finger protein 251	protein-coding	ZNF251	zinc finger protein 251	O	zinc finger protein 251	20201124	-
9606	90990	KIFC2	-	-	MIM:615216|HGNC:HGNC:29530|Ensembl:ENSG00000167702	8	8q24.3	kinesin family member C2	protein-coding	KIFC2	kinesin family member C2	O	kinesin-like protein KIFC2	20201124	-
9606	90993	CREB3L1	-	OASIS|OI16	MIM:616215|HGNC:HGNC:18856|Ensembl:ENSG00000157613	11	11p11.2	cAMP responsive element binding protein 3 like 1	protein-coding	CREB3L1	cAMP responsive element binding protein 3 like 1	O	cyclic AMP-responsive element-binding protein 3-like protein 1|BBF-2 homolog|cAMP-responsive element-binding protein 3-like protein 1|old astrocyte specifically-induced substance	20210103	-
9606	91010	FMNL3	-	FHOD3|FRL2|WBP-3|WBP3	MIM:616288|HGNC:HGNC:23698|Ensembl:ENSG00000161791	12	12q13.12	formin like 3	protein-coding	FMNL3	formin like 3	O	formin-like protein 3|WW domain binding protein 3|formin homology 2 domain-containing protein 3	20201213	-
9606	91012	CERS5	-	LASS5|Trh4	MIM:615335|HGNC:HGNC:23749|Ensembl:ENSG00000139624	12	12q13.12	ceramide synthase 5	protein-coding	CERS5	ceramide synthase 5	O	ceramide synthase 5|LAG1 homolog, ceramide synthase 5|LAG1 longevity assurance homolog 5|TRAM homolog 4|sphingosine N-acyltransferase CERS5	20201124	-
9606	91039	DPP9	-	DP9|DPLP9|DPP IX|DPRP-2|DPRP2	MIM:608258|HGNC:HGNC:18648|Ensembl:ENSG00000142002	19	19p13.3	dipeptidyl peptidase 9	protein-coding	DPP9	dipeptidyl peptidase 9	O	dipeptidyl peptidase 9|dipeptidyl peptidase IV-related protein-2|dipeptidyl peptidase IX|dipeptidyl peptidase-like protein 9	20201213	-
9606	91050	CCDC149	-	-	HGNC:HGNC:25405|Ensembl:ENSG00000181982	4	4p15.2	coiled-coil domain containing 149	protein-coding	CCDC149	coiled-coil domain containing 149	O	coiled-coil domain-containing protein 149	20201124	-
9606	91056	AP5B1	-	AP-5|PP1030	MIM:614367|HGNC:HGNC:25104|Ensembl:ENSG00000254470	11	11q13.1	adaptor related protein complex 5 subunit beta 1	protein-coding	AP5B1	adaptor related protein complex 5 subunit beta 1	O	AP-5 complex subunit beta-1|AP-5 complex subunit beta|adaptor related protein complex 5 beta 1 subunit|adaptor-related protein complex 5 beta subunit|beta5	20201124	-
9606	91057	CCDC34	-	L15|NY-REN-41|RAMA3	MIM:612324|HGNC:HGNC:25079|Ensembl:ENSG00000109881	11	11p14.1	coiled-coil domain containing 34	protein-coding	CCDC34	coiled-coil domain containing 34	O	coiled-coil domain-containing protein 34|NY-REN-41 antigen|renal carcinoma antigen NY-REN-41	20201124	-
9606	91074	ANKRD30A	-	NY-BR-1	MIM:610856|HGNC:HGNC:17234|Ensembl:ENSG00000148513	10	10p11.21	ankyrin repeat domain 30A	protein-coding	ANKRD30A	ankyrin repeat domain 30A	O	ankyrin repeat domain-containing protein 30A|serologically defined breast cancer antigen NY-BR-1	20201208	-
9606	91107	TRIM47	-	GOA|RNF100	MIM:611041|HGNC:HGNC:19020|Ensembl:ENSG00000132481	17	17q25.1	tripartite motif containing 47	protein-coding	TRIM47	tripartite motif containing 47	O	E3 ubiquitin-protein ligase TRIM47|RING finger protein 100|gene overexpressed in astrocytoma protein|tripartite motif-containing protein 47	20201124	-
9606	91120	ZNF682	-	BC39498_3	HGNC:HGNC:28857|Ensembl:ENSG00000197124	19	19p12	zinc finger protein 682	protein-coding	ZNF682	zinc finger protein 682	O	zinc finger protein 682	20201213	-
9606	91133	L3MBTL4	-	HsT1031	MIM:617135|HGNC:HGNC:26677|Ensembl:ENSG00000154655	18	18p11.31	L3MBTL histone methyl-lysine binding protein 4	protein-coding	L3MBTL4	L3MBTL histone methyl-lysine binding protein 4	O	lethal(3)malignant brain tumor-like protein 4|H-l(3)mbt-like protein 4|L3MBTL4, histone methyl-lysine binding protein	20201124	-
9606	91137	SLC25A46	-	HMSN6B	MIM:610826|HGNC:HGNC:25198|Ensembl:ENSG00000164209	5	5q22.1	solute carrier family 25 member 46	protein-coding	SLC25A46	solute carrier family 25 member 46	O	solute carrier family 25 member 46	20210123	-
9606	91147	TMEM67	-	JBTS6|MECKELIN|MKS3|NPHP11|TNEM67	MIM:609884|HGNC:HGNC:28396|Ensembl:ENSG00000164953	8	8q22.1	transmembrane protein 67	protein-coding	TMEM67	transmembrane protein 67	O	meckelin|meckel syndrome type 3 protein	20201223	-
9606	91149	RAPGEF4-AS1	-	-	HGNC:HGNC:28081|Ensembl:ENSG00000228016	2	2q31.1	RAPGEF4 antisense RNA 1	ncRNA	RAPGEF4-AS1	RAPGEF4 antisense RNA 1	O	RAPGEF4 antisense RNA 1 (non-protein coding)	20201124	-
9606	91151	TIGD7	-	Sancho	MIM:612969|HGNC:HGNC:18331|Ensembl:ENSG00000140993	16	16p13.3	tigger transposable element derived 7	protein-coding	TIGD7	tigger transposable element derived 7	O	tigger transposable element-derived protein 7	20201124	-
9606	91156	IGFN1	-	EEF1A2BP1	MIM:617309|HGNC:HGNC:24607|Ensembl:ENSG00000163395	1	1q32.1	immunoglobulin like and fibronectin type III domain containing 1	protein-coding	IGFN1	immunoglobulin like and fibronectin type III domain containing 1	O	immunoglobulin-like and fibronectin type III domain-containing protein 1|EEF1A2-binding protein 1|KY-interacting protein 1|eEF1A2 binding protein	20201124	-
9606	91179	SCARF2	-	NSR1|SREC-II|SREC2|SRECRP-1|VDEGS	MIM:613619|HGNC:HGNC:19869|Ensembl:ENSG00000244486	22	22q11.21	scavenger receptor class F member 2	protein-coding	SCARF2	scavenger receptor class F member 2	O	scavenger receptor class F member 2|scavenger receptor expressed by endothelial cells 2 protein	20201206	-
9606	91181	NUP210L	-	-	HGNC:HGNC:29915|Ensembl:ENSG00000143552	1	1q21.3	nucleoporin 210 like	protein-coding	NUP210L	nucleoporin 210 like	O	nuclear pore membrane glycoprotein 210-like|nuclear pore membrane glycoprotein 210-like (LOC91181)|nucleoporin 210kDa like|nucleoporin Nup210-like	20201213	-
9606	91219	ABHD17AP5	-	FAM108A6|FAM108A6P	HGNC:HGNC:34043	22	22q11.22	ABHD17A pseudogene 5	pseudo	ABHD17AP5	ABHD17A pseudogene 5	O	abhydrolase domain containing 17A pseudogene 5|family with sequence similarity 108, member A1 pseudogene|family with sequence similarity 108, member A6, pseudogene	20201124	-
9606	91227	GGTLC2	-	GGTL4	MIM:612339|HGNC:HGNC:18596|Ensembl:ENSG00000100121	22	22q11.22	gamma-glutamyltransferase light chain 2	protein-coding	GGTLC2	gamma-glutamyltransferase light chain 2	O	glutathione hydrolase light chain 2|gamma-glutamyltransferase-like 4|gamma-glutamyltransferase-like protein 4	20210116	-
9606	91252	SLC39A13	-	EDSSPD3|LZT-Hs9|SCDEDS|ZIP13	MIM:608735|HGNC:HGNC:20859|Ensembl:ENSG00000165915	11	11p11.2	solute carrier family 39 member 13	protein-coding	SLC39A13	solute carrier family 39 member 13	O	zinc transporter ZIP13|LIV-1 subfamily of ZIP zinc transporter 9|solute carrier family 39 (metal ion transporter), member 13|solute carrier family 39 (zinc transporter), member 13|zrt- and Irt-like protein 13	20201124	-
9606	91272	BOD1	-	FAM44B	MIM:616745|HGNC:HGNC:25114|Ensembl:ENSG00000145919	5	5q35.2	biorientation of chromosomes in cell division 1	protein-coding	BOD1	biorientation of chromosomes in cell division 1	O	biorientation of chromosomes in cell division protein 1|biorientation defective 1|family with sequence similarity 44, member B	20201124	-
9606	91283	MSANTD3	-	C9orf30|L8	HGNC:HGNC:23370|Ensembl:ENSG00000066697	9	9q31.1	Myb/SANT DNA binding domain containing 3	protein-coding	MSANTD3	Myb/SANT DNA binding domain containing 3	O	myb/SANT-like DNA-binding domain-containing protein 3|Myb/SANT-like DNA-binding domain containing 3|UPF0439 protein C9orf30	20201124	-
9606	91289	LMF2	-	TMEM112B|TMEM153	HGNC:HGNC:25096|Ensembl:ENSG00000100258	22	22q13.33	lipase maturation factor 2	protein-coding	LMF2	lipase maturation factor 2	O	lipase maturation factor 2|transmembrane protein 112B|transmembrane protein 153	20201206	-
9606	91298	C12orf29	-	-	HGNC:HGNC:25322|Ensembl:ENSG00000133641	12	12q21.32	chromosome 12 open reading frame 29	protein-coding	C12orf29	chromosome 12 open reading frame 29	O	uncharacterized protein C12orf29	20201124	-
9606	91300	R3HDM4	-	C19orf22	HGNC:HGNC:28270|Ensembl:ENSG00000198858	19	19p13.3	R3H domain containing 4	protein-coding	R3HDM4	R3H domain containing 4	O	R3H domain-containing protein 4|R3H domain-containing protein C19orf22	20201124	-
9606	91304	TMEM259	-	ASBABP1|C19orf6|MBRL|MEMBRALIN|R32184_3	MIM:611011|HGNC:HGNC:17039|Ensembl:ENSG00000182087	19	19p13.3	transmembrane protein 259	protein-coding	TMEM259	transmembrane protein 259	O	membralin|aspecific BCL2 ARE-binding protein 1	20210103	-
9606	91316	GUSBP11	-	-	HGNC:HGNC:42325|Ensembl:ENSG00000228315	22	22q11.23	GUSB pseudogene 11	pseudo	GUSBP11	GUSB pseudogene 11	O	glucuronidase, beta pseudogene 11|glucuronidase, beta/immunoglobulin lambda-like polypeptide 1 pseudogene	20201124	-
9606	91319	DERL3	-	C22orf14|IZP6|LLN2|derlin-3	MIM:610305|HGNC:HGNC:14236|Ensembl:ENSG00000099958	22	22q11.23	derlin 3	protein-coding	DERL3	derlin 3	O	derlin-3|DERtrin 3|Der1-like domain family, member 3|degradation in endoplasmic reticulum protein 3|der1-like protein 3	20201213	-
9606	91351	DDX60L	-	-	MIM:616725|HGNC:HGNC:26429|Ensembl:ENSG00000181381	4	4q32.3	DExD/H-box 60 like	protein-coding	DDX60L	DExD/H-box 60 like	O	probable ATP-dependent RNA helicase DDX60-like|DEAD (Asp-Glu-Ala-Asp) box polypeptide 60-like|DEAD box protein 60-like|DEAD-box helicase 60 like|putative ATP-dependent RNA helicase DDX60	20210123	-
9606	91353	IGLL3P	-	16.1|IGLL3	HGNC:HGNC:5872	22	22q11.23	immunoglobulin lambda like polypeptide 3, pseudogene	pseudo	IGLL3P	immunoglobulin lambda like polypeptide 3, pseudogene	O	omega protein	20201124	-
9606	91355	LRP5L	-	-	HGNC:HGNC:25323	22	22q11.23	LDL receptor related protein 5 like	pseudo	LRP5L	LDL receptor related protein 5 like	O	LRP-5-like|low density lipoprotein receptor-related protein 5-like|low-density lipoprotein receptor-related protein 5-like protein	20201213	-
9606	91368	CDKN2AIPNL	-	C2AIL	HGNC:HGNC:30545|Ensembl:ENSG00000237190	5	5q31.1	CDKN2A interacting protein N-terminal like	protein-coding	CDKN2AIPNL	CDKN2A interacting protein N-terminal like	O	CDKN2AIP N-terminal-like protein|CDKN2A-interacting protein N-terminal-like protein	20201124	-
9606	91369	ANKRD40	-	-	HGNC:HGNC:28233|Ensembl:ENSG00000154945	17	17q21.33	ankyrin repeat domain 40	protein-coding	ANKRD40	ankyrin repeat domain 40	O	ankyrin repeat domain-containing protein 40	20201124	-
9606	91370	LIF-AS2	-	-	HGNC:HGNC:28298|Ensembl:ENSG00000268812	22	22q12.2	LIF antisense RNA 2	ncRNA	LIF-AS2	LIF antisense RNA 2	O	-	20201124	-
9606	91373	UAP1L1	-	-	HGNC:HGNC:28082|Ensembl:ENSG00000197355	9	9q34.3	UDP-N-acetylglucosamine pyrophosphorylase 1 like 1	protein-coding	UAP1L1	UDP-N-acetylglucosamine pyrophosphorylase 1 like 1	O	UDP-N-acetylhexosamine pyrophosphorylase-like protein 1|UDP-N-acteylglucosamine pyrophosphorylase 1-like 1	20201128	-
9606	91380	SNORD107	-	HBII-436	HGNC:HGNC:32771|Ensembl:ENSG00000276314	15	15q11.2	small nucleolar RNA, C/D box 107	snoRNA	SNORD107	small nucleolar RNA, C/D box 107	O	HBII-436 C/D box snoRNA	20201124	-
9606	91392	ZNF502	-	-	HGNC:HGNC:23718|Ensembl:ENSG00000196653	3	3p21.31	zinc finger protein 502	protein-coding	ZNF502	zinc finger protein 502	O	zinc finger protein 502	20201213	-
9606	91404	SESTD1	-	SOLO	HGNC:HGNC:18379|Ensembl:ENSG00000187231	2	2q31.2	SEC14 and spectrin domain containing 1	protein-coding	SESTD1	SEC14 and spectrin domain containing 1	O	SEC14 domain and spectrin repeat-containing protein 1|SEC14 and spectrin domains 1|huntingtin-interacting protein-like protein|protein Solo	20201124	-
9606	91405	PLEKHA3P1	-	PLEKHA3P	HGNC:HGNC:19648	19	19q13.2	pleckstrin homology domain containing A3 pseudogene 1	pseudo	PLEKHA3P1	pleckstrin homology domain containing A3 pseudogene 1	O	pleckstrin homology domain containing, family A member 3 pseudogene 1|pleckstrin homology domain-containing, family A (phosphoinositide binding specific) member 3 pseudogene	20201124	-
9606	91408	BTF3L4	-	-	HGNC:HGNC:30547|Ensembl:ENSG00000134717	1	1p32.3	basic transcription factor 3 like 4	protein-coding	BTF3L4	basic transcription factor 3 like 4	O	transcription factor BTF3 homolog 4	20201124	-
9606	91409	CCDC74B	-	-	HGNC:HGNC:25267|Ensembl:ENSG00000152076	2	2q21.1	coiled-coil domain containing 74B	protein-coding	CCDC74B	coiled-coil domain containing 74B	O	coiled-coil domain-containing protein 74B	20201124	-
9606	91419	ATP23	-	KUB3|XRCC6BP1	HGNC:HGNC:29452|Ensembl:ENSG00000166896	12	12q14.1	ATP23 metallopeptidase and ATP synthase assembly factor homolog	protein-coding	ATP23	ATP23 metallopeptidase and ATP synthase assembly factor homolog	O	mitochondrial inner membrane protease ATP23 homolog|Ku70-binding protein 3|XRCC6-binding protein 1	20201124	-
9606	91433	RCCD1	-	-	MIM:617997|HGNC:HGNC:30457|Ensembl:ENSG00000166965	15	15q26.1	RCC1 domain containing 1	protein-coding	RCCD1	RCC1 domain containing 1	O	RCC1 domain-containing protein 1	20201124	-
9606	91442	FAAP24	-	C19orf40	MIM:610884|HGNC:HGNC:28467|Ensembl:ENSG00000131944	19	19q13.11	FA core complex associated protein 24	protein-coding	FAAP24	FA core complex associated protein 24	O	Fanconi anemia core complex-associated protein 24|Fanconi anemia core complex associated protein 24|Fanconi anemia-associated protein of 24 kDa	20201124	-
9606	91445	RNF185	-	-	HGNC:HGNC:26783|Ensembl:ENSG00000138942	22	22q12.2	ring finger protein 185	protein-coding	RNF185	ring finger protein 185	O	E3 ubiquitin-protein ligase RNF185|BSK65-MONO1|BSK65-MONO2|BSK65-PANC1|BSK65-PANC2|BSK65-TEST1|BSK65-TEST2|BSK65-TEST3|RING-type E3 ubiquitin transferase RNF185	20201124	-
9606	91450	LOC91450	-	-	-	15	15q24.3	uncharacterized LOC91450	ncRNA	-	-	-	-	20201124	-
9606	91452	ACBD5	-	RDLKD	MIM:616618|HGNC:HGNC:23338|Ensembl:ENSG00000107897	10	10p12.1	acyl-CoA binding domain containing 5	protein-coding	ACBD5	acyl-CoA binding domain containing 5	O	acyl-CoA-binding domain-containing protein 5|acyl-Coenzyme A binding domain containing 5|endozepine-related protein|membrane-associated diazepam binding inhibitor	20210123	-
9606	91461	PKDCC	-	RLSDF|SGK493|Vlk	MIM:614150|HGNC:HGNC:25123|Ensembl:ENSG00000162878	2	2p21	protein kinase domain containing, cytoplasmic	protein-coding	PKDCC	protein kinase domain containing, cytoplasmic	O	extracellular tyrosine-protein kinase PKDCC|protein kinase domain containing, cytoplasmic homolog|protein kinase domain-containing protein, cytoplasmic|protein kinase-like protein SgK493|sugen kinase 493|vertebrate lonesome kinase	20210123	-
9606	91464	ISX	-	Pix-1|RAXLX	MIM:612019|HGNC:HGNC:28084|Ensembl:ENSG00000175329	22	22q12.3	intestine specific homeobox	protein-coding	ISX	intestine specific homeobox	O	intestine-specific homeobox|RAX-like homeobox|pancreas-intestine homeodomain transcription factor	20201213	-
9606	91522	COL23A1	-	-	MIM:610043|HGNC:HGNC:22990|Ensembl:ENSG00000050767	5	5q35.3	collagen type XXIII alpha 1 chain	protein-coding	COL23A1	collagen type XXIII alpha 1 chain	O	collagen alpha-1(XXIII) chain|collagen, type XXIII, alpha 1|procollagen, type XXIII, alpha 1	20201124	-
9606	91523	PCED1B	-	FAM113B	HGNC:HGNC:28255|Ensembl:ENSG00000179715	12	12q13.11	PC-esterase domain containing 1B	protein-coding	PCED1B	PC-esterase domain containing 1B	O	PC-esterase domain-containing protein 1B|family with sequence similarity 113, member B	20201124	-
9606	91526	ANKRD44	-	PP6-ARS-B	HGNC:HGNC:25259|Ensembl:ENSG00000065413	2	2q33.1	ankyrin repeat domain 44	protein-coding	ANKRD44	ankyrin repeat domain 44	O	serine/threonine-protein phosphatase 6 regulatory ankyrin repeat subunit B|ankyrin repeat domain-containing protein 44|serine/threonine-protein phosphatase 6 regulatory subunit ARS-B	20201124	-
9606	91543	RSAD2	-	cig33|cig5|vig1	MIM:607810|HGNC:HGNC:30908|Ensembl:ENSG00000134321	2	2p25.2	radical S-adenosyl methionine domain containing 2	protein-coding	RSAD2	radical S-adenosyl methionine domain containing 2	O	radical S-adenosyl methionine domain-containing protein 2|cytomegalovirus-induced gene 5 protein|viperin|virus inhibitory protein, endoplasmic reticulum-associated, interferon-inducible	20210103	-
9606	91544	UBXN11	-	COA-1|PP2243|SOC|SOCI|UBXD5	MIM:609151|HGNC:HGNC:30600|Ensembl:ENSG00000158062	1	1p36.11	UBX domain protein 11	protein-coding	UBXN11	UBX domain protein 11	O	UBX domain-containing protein 11|UBX domain-containing protein 5|colorectal tumor-associated antigen COA-1|colorectal tumor-associated antigen-1|socius	20210107	-
9606	91548	LOC91548	-	-	-	1	1q32.3	uncharacterized LOC91548	ncRNA	-	-	-	-	20201124	-
9606	91561	RPS2P40	-	RPS2_17_1125	HGNC:HGNC:35541|Ensembl:ENSG00000197149	11	11p15.1	ribosomal protein S2 pseudogene 40	pseudo	RPS2P40	ribosomal protein S2 pseudogene 40	O	hCG1992539	20201124	-
9606	91574	MTRFR	-	C12orf65|COXPD7|SPG55	MIM:613541|HGNC:HGNC:26784|Ensembl:ENSG00000130921	12	12q24.31	mitochondrial translation release factor in rescue	protein-coding	MTRFR	mitochondrial translation release factor in rescue	O	probable peptide chain release factor C12orf65, mitochondrial	20210108	-
9606	91582	RPS19BP1	-	AROS|S19BP	MIM:610225|HGNC:HGNC:28749|Ensembl:ENSG00000187051	22	22q13.1	ribosomal protein S19 binding protein 1	protein-coding	RPS19BP1	ribosomal protein S19 binding protein 1	O	active regulator of SIRT1|40S ribosomal protein S19-binding protein 1|RPS19-binding protein 1|homolog of mouse S19 binding protein	20201124	-
9606	91584	PLXNA4	-	FAYV2820|PLEXA4|PLXNA4A|PLXNA4B|PRO34003	MIM:604280|HGNC:HGNC:9102|Ensembl:ENSG00000221866	7	7q32.3	plexin A4	protein-coding	PLXNA4	plexin A4	O	plexin-A4|epididymis secretory sperm binding protein	20201220	-
9606	91603	ZNF830	-	CCDC16|OMCG1	HGNC:HGNC:28291|Ensembl:ENSG00000198783	17	17q12	zinc finger protein 830	protein-coding	ZNF830	zinc finger protein 830	O	zinc finger protein 830|coiled-coil domain containing 16|coiled-coil domain-containing protein 16|hypothetical protein MGC20398|orphan maintenance of genome 1	20201124	-
9606	91607	SLFN11	-	SLFN8/9	MIM:614953|HGNC:HGNC:26633|Ensembl:ENSG00000172716	17	17q12	schlafen family member 11	protein-coding	SLFN11	schlafen family member 11	O	schlafen family member 11	20201125	-
9606	91608	RASL10B	-	RRP17|VTS58635	MIM:612128|HGNC:HGNC:30295|Ensembl:ENSG00000270885	17	17q12	RAS like family 10 member B	protein-coding	RASL10B	RAS like family 10 member B	O	ras-like protein family member 10B|Ras-related protein 17|alternative protein RASL10B|ras-like protein VTS58635	20201124	-
9606	91612	CHURC1	-	C14orf52|My015|chch	MIM:608577|HGNC:HGNC:20099|Ensembl:ENSG00000258289	14	14q23.3	churchill domain containing 1	protein-coding	CHURC1	churchill domain containing 1	O	protein Churchill	20201208	-
9606	91614	DEPDC7	-	TR2|dJ85M6.4	MIM:612294|HGNC:HGNC:29899|Ensembl:ENSG00000121690	11	11p13	DEP domain containing 7	protein-coding	DEPDC7	DEP domain containing 7	O	DEP domain-containing protein 7|dJ85M6.4 (novel 58.3 KDA protein)|novel 58.3 KDA protein	20201124	-
9606	91624	NEXN	-	CMH20|NELIN	MIM:613121|HGNC:HGNC:29557|Ensembl:ENSG00000162614	1	1p31.1	nexilin F-actin binding protein	protein-coding	NEXN	nexilin F-actin binding protein	O	nexilin	20210111	-
9606	91646	TDRD12	-	ECAT8	HGNC:HGNC:25044|Ensembl:ENSG00000173809	19	19q13.11	tudor domain containing 12	protein-coding	TDRD12	tudor domain containing 12	O	putative ATP-dependent RNA helicase TDRD12|ES cell associated transcript 8|ES cell-associated transcript 8 protein|tudor domain-containing protein 12	20201124	-
9606	91647	ATPAF2	-	ATP12|ATP12p|LP3663|MC5DN1	MIM:608918|HGNC:HGNC:18802|Ensembl:ENSG00000171953	17	17p11.2	ATP synthase mitochondrial F1 complex assembly factor 2	protein-coding	ATPAF2	ATP synthase mitochondrial F1 complex assembly factor 2	O	ATP synthase mitochondrial F1 complex assembly factor 2|ATP12 homolog	20201206	-
9606	91653	BOC	-	CDON2	MIM:608708|HGNC:HGNC:17173|Ensembl:ENSG00000144857	3	3q13.2	BOC cell adhesion associated, oncogene regulated	protein-coding	BOC	BOC cell adhesion associated, oncogene regulated	O	brother of CDO|Boc homolog|brother of CDON|cell adhesion associated, oncogene regulated 2	20210103	-
9606	91661	ZNF765	-	-	HGNC:HGNC:25092|Ensembl:ENSG00000196417	19	19q13.42	zinc finger protein 765	protein-coding	ZNF765	zinc finger protein 765	O	zinc finger protein 765	20201124	-
9606	91662	NLRP12	-	CLR19.3|FCAS2|NALP12|PAN6|PYPAF7|RNO|RNO2	MIM:609648|HGNC:HGNC:22938|Ensembl:ENSG00000142405	19	19q13.42	NLR family pyrin domain containing 12	protein-coding	NLRP12	NLR family pyrin domain containing 12	O	NACHT, LRR and PYD domains-containing protein 12|PYRIN-containing APAF1-like protein 7|monarch 1|nucleotide-binding oligomerization domain, leucine rich repeat and pyrin domain containing 12|regulated by nitric oxide	20201213	-
9606	91663	MYADM	-	SB135	MIM:609959|HGNC:HGNC:7544|Ensembl:ENSG00000179820	19	19q13.42	myeloid associated differentiation marker	protein-coding	MYADM	myeloid associated differentiation marker	O	myeloid-associated differentiation marker|myeloid upregulated protein	20210103	-
9606	91664	ZNF845	-	-	HGNC:HGNC:25112|Ensembl:ENSG00000213799	19	19q13.42	zinc finger protein 845	protein-coding	ZNF845	zinc finger protein 845	O	zinc finger protein 845	20201124	-
9606	91683	SYT12	-	SYT11|sytXII	MIM:606436|HGNC:HGNC:18381|Ensembl:ENSG00000173227	11	11q13.2	synaptotagmin 12	protein-coding	SYT12	synaptotagmin 12	O	synaptotagmin-12|synaptotagmin-XII	20201213	-
9606	91687	CENPL	-	C1orf155|CENP-L|dJ383J4.3	MIM:611503|HGNC:HGNC:17879|Ensembl:ENSG00000120334	1	1q25.1	centromere protein L	protein-coding	CENPL	centromere protein L	O	centromere protein L|interphase centromere complex protein 33	20201124	-
9606	91689	SMDT1	-	C22orf32|DDDD|EMRE	MIM:615588|HGNC:HGNC:25055|Ensembl:ENSG00000183172	22	22q13.2	single-pass membrane protein with aspartate rich tail 1	protein-coding	SMDT1	single-pass membrane protein with aspartate rich tail 1	O	essential MCU regulator, mitochondrial|UPF0466 protein C22orf32, mitochondrial|single-pass membrane protein with aspartate-rich tail 1, mitochondrial	20201213	-
9606	91694	LONRF1	-	RNF191	HGNC:HGNC:26302|Ensembl:ENSG00000154359	8	8p23.1	LON peptidase N-terminal domain and ring finger 1	protein-coding	LONRF1	LON peptidase N-terminal domain and ring finger 1	O	LON peptidase N-terminal domain and RING finger protein 1|RING finger protein 191	20201124	-
9606	91695	RRP7BP	-	RRP7B|dJ222E13.2	HGNC:HGNC:30454|Ensembl:ENSG00000182841	22	22q13.2	ribosomal RNA processing 7 homolog B, pseudogene	pseudo	RRP7BP	ribosomal RNA processing 7 homolog B, pseudogene	O	-	20201124	-
9606	91703	ACY3	-	ACY-3|HCBP1	MIM:614413|HGNC:HGNC:24104|Ensembl:ENSG00000132744	11	11q13.2	aminoacylase 3	protein-coding	ACY3	aminoacylase 3	O	N-acyl-aromatic-L-amino acid amidohydrolase (carboxylate-forming)|HCV core-binding protein 1|acylase III|aspartoacylase (aminoacylase) 3|aspartoacylase (aminocyclase) 3|aspartoacylase-2|hepatitis C virus core-binding protein 1	20201124	-
9606	91734	IDI2	-	IPPI2	MIM:615389|HGNC:HGNC:23487|Ensembl:ENSG00000148377	10	10p15.3	isopentenyl-diphosphate delta isomerase 2	protein-coding	IDI2	isopentenyl-diphosphate delta isomerase 2	O	isopentenyl-diphosphate delta-isomerase 2|IPP isomerase 2|diphosphate dimethylallyl diphosphate isomerase 2|isopentenyl pyrophosphate isomerase 2|isopentenyl-diphosphate Delta-isomerase 2	20201213	-
9606	91746	YTHDC1	-	YT521|YT521-B	MIM:617283|HGNC:HGNC:30626|Ensembl:ENSG00000083896	4	4q13.2	YTH domain containing 1	protein-coding	YTHDC1	YTH domain containing 1	O	YTH domain-containing protein 1|putative splicing factor YT521|splicing factor YT521|splicing factor YT521-B	20210103	-
9606	91748	MIDEAS	-	C14orf117|C14orf43|ELMSAN1|LSR68|c14_5541	HGNC:HGNC:19853|Ensembl:ENSG00000156030	14	14q24.3	mitotic deacetylase associated SANT domain protein	protein-coding	MIDEAS	mitotic deacetylase associated SANT domain protein	O	mitotic deacetylase-associated SANT domain protein|ELM2 and Myb/SANT domain containing 1|ELM2 and Myb/SANT-like domain containing 1|ELM2 and SANT domain-containing protein 1	20201124	-
9606	91749	MFSD4B	-	KIAA1919|NaGLT1|SLC60A2	MIM:617331|HGNC:HGNC:21053|Ensembl:ENSG00000173214	6	6q21	major facilitator superfamily domain containing 4B	protein-coding	MFSD4B	major facilitator superfamily domain containing 4B	O	sodium-dependent glucose transporter 1|major facilitator superfamily domain-containing protein 4B	20201124	-
9606	91750	LIN52	-	C14orf46|c14_5549	HGNC:HGNC:19856|Ensembl:ENSG00000205659	14	14q24.3	lin-52 DREAM MuvB core complex component	protein-coding	LIN52	lin-52 DREAM MuvB core complex component	O	protein lin-52 homolog|lin-52 homolog	20210116	-
9606	91752	ZNF804A	-	C2orf10	MIM:612282|HGNC:HGNC:21711|Ensembl:ENSG00000170396	2	2q32.1	zinc finger protein 804A	protein-coding	ZNF804A	zinc finger protein 804A	O	zinc finger protein 804A	20201124	-
9606	91754	NEK9	-	APUG|LCCS10|NC|NERCC|NERCC1	MIM:609798|HGNC:HGNC:18591|Ensembl:ENSG00000119638	14	14q24.3	NIMA related kinase 9	protein-coding	NEK9	NIMA related kinase 9	O	serine/threonine-protein kinase Nek9|NIMA (never in mitosis gene a)- related kinase 9|nercc1 kinase|nimA-related protein kinase 9	20201220	-
9606	91768	CABLES1	-	CABL1|CABLES|HsT2563|IK3-1	MIM:609194|HGNC:HGNC:25097|Ensembl:ENSG00000134508	18	18q11.2	Cdk5 and Abl enzyme substrate 1	protein-coding	CABLES1	Cdk5 and Abl enzyme substrate 1	O	CDK5 and ABL1 enzyme substrate 1|interactor with CDK3 1	20201124	-
9606	91775	NXPE3	-	FAM55C|MST115|MSTP115	HGNC:HGNC:28238|Ensembl:ENSG00000144815	3	3q12.3	neurexophilin and PC-esterase domain family member 3	protein-coding	NXPE3	neurexophilin and PC-esterase domain family member 3	O	NXPE family member 3|family with sequence similarity 55, member C	20201124	-
9606	91782	CHMP7	-	-	MIM:611130|HGNC:HGNC:28439|Ensembl:ENSG00000147457	8	8p21.3	charged multivesicular body protein 7	protein-coding	CHMP7	charged multivesicular body protein 7	O	charged multivesicular body protein 7|CHMP family, member 7|chromatin-modifying protein 7	20201124	-
9606	91801	ALKBH8	-	ABH8|MRT71|TRM9|TRMT9|TRMT9A	MIM:613306|HGNC:HGNC:25189|Ensembl:ENSG00000137760	11	11q22.3	alkB homolog 8, tRNA methyltransferase	protein-coding	ALKBH8	alkB homolog 8, tRNA methyltransferase	O	alkylated DNA repair protein alkB homolog 8|AlkB homologue 8|S-adenosyl-L-methionine-dependent tRNA methyltransferase ABH8|alkB, alkylation repair homolog 8|probable alpha-ketoglutarate-dependent dioxygenase ABH8|tRNA (carboxymethyluridine(34)-5-O)-methyltransferase ABH8|tRNA methyltransferase 9 homolog|tRNA methyltransferase 9 related	20210123	-
9606	91807	MYLK3	-	MLCK|MLCK2|caMLCK	MIM:612147|HGNC:HGNC:29826|Ensembl:ENSG00000140795	16	16q11.2	myosin light chain kinase 3	protein-coding	MYLK3	myosin light chain kinase 3	O	myosin light chain kinase 3|MLC kinase|cardiac-MLCK|cardiac-MyBP-C associated Ca/CaM kinase|putative myosin light chain kinase 3	20201124	-
9606	91828	EXOC3L4	-	C14orf73	HGNC:HGNC:20120|Ensembl:ENSG00000205436	14	14q32.32	exocyst complex component 3 like 4	protein-coding	EXOC3L4	exocyst complex component 3 like 4	O	exocyst complex component 3-like protein 4|SEC6-like protein C14orf73	20201124	-
9606	91833	WDR20	-	DMR	MIM:617741|HGNC:HGNC:19667|Ensembl:ENSG00000140153	14	14q32.31	WD repeat domain 20	protein-coding	WDR20	WD repeat domain 20	O	WD repeat-containing protein 20	20201124	-
9606	91851	CHRDL1	-	CHL|MGC1|MGCN|NRLN1|VOPT|dA141H5.1	MIM:300350|HGNC:HGNC:29861|Ensembl:ENSG00000101938	X	Xq23	chordin like 1	protein-coding	CHRDL1	chordin like 1	O	chordin-like protein 1|neuralin-1|neurogenesin-1|ventroptin	20201124	-
9606	91860	CALML4	-	NY-BR-20	HGNC:HGNC:18445|Ensembl:ENSG00000129007	15	15q23	calmodulin like 4	protein-coding	CALML4	calmodulin like 4	O	calmodulin-like protein 4|serologically defined breast cancer antigen NY-BR-20	20210118	-
9606	91862	MARVELD3	-	MARVD3|MRVLDC3	MIM:614094|HGNC:HGNC:30525|Ensembl:ENSG00000140832	16	16q22.2	MARVEL domain containing 3	protein-coding	MARVELD3	MARVEL domain containing 3	O	MARVEL domain-containing protein 3|MARVEL (membrane-associating) domain containing 3	20201124	-
9606	91869	RFT1	-	CDG1N	MIM:611908|HGNC:HGNC:30220|Ensembl:ENSG00000163933	3	3p21.1	RFT1 homolog	protein-coding	RFT1	RFT1 homolog	O	protein RFT1 homolog|RFT1, requiring fifty three 1 homolog|congenital disorder of glycosylation 1N|putative endoplasmic reticulum multispan transmembrane protein	20210103	-
9606	91875	TTC5	-	Strap	MIM:619014|HGNC:HGNC:19274|Ensembl:ENSG00000136319	14	14q11.2	tetratricopeptide repeat domain 5	protein-coding	TTC5	tetratricopeptide repeat domain 5	O	tetratricopeptide repeat protein 5|TPR repeat protein 5|stress-responsive activator of p300	20201124	-
9606	91893	FDXACB1	-	hCG_2033039	HGNC:HGNC:25110|Ensembl:ENSG00000255561	11	11q23.1	ferredoxin-fold anticodon binding domain containing 1	protein-coding	FDXACB1	ferredoxin-fold anticodon binding domain containing 1	O	ferredoxin-fold anticodon-binding domain-containing protein 1|FDX-ACDB domain-containing protein 1|hypothetical protein BC006136	20201124	-
9606	91894	C11orf52	-	-	HGNC:HGNC:30531|Ensembl:ENSG00000149300	11	11q23.1	chromosome 11 open reading frame 52	protein-coding	C11orf52	chromosome 11 open reading frame 52	O	uncharacterized protein C11orf52	20201124	-
9606	91937	TIMD4	-	SMUCKLER|TIM4	MIM:610096|HGNC:HGNC:25132|Ensembl:ENSG00000145850	5	5q33.3	T cell immunoglobulin and mucin domain containing 4	protein-coding	TIMD4	T cell immunoglobulin and mucin domain containing 4	O	T-cell immunoglobulin and mucin domain-containing protein 4|T-cell immunoglobulin mucin receptor 4|T-cell membrane protein 4|TIM-4|TIMD-4	20201124	-
9606	91942	NDUFAF2	-	B17.2L|MC1DN10|MMTN|NDUFA12L|mimitin	MIM:609653|HGNC:HGNC:28086|Ensembl:ENSG00000164182	5	5q12.1	NADH:ubiquinone oxidoreductase complex assembly factor 2	protein-coding	NDUFAF2	NADH:ubiquinone oxidoreductase complex assembly factor 2	O	NADH dehydrogenase [ubiquinone] 1 alpha subcomplex assembly factor 2|Myc-induced mitochondrial protein|NADH dehydrogenase (ubiquinone) 1 alpha subcomplex, assembly factor 2|NADH dehydrogenase (ubiquinone) complex I, assembly factor 2|NADH dehydrogenase 1 alpha subcomplex assembly factor 2|NDUFA12-like protein|mimitin, mitochondrial	20201213	-
9606	91947	ARRDC4	-	-	HGNC:HGNC:28087|Ensembl:ENSG00000140450	15	15q26.2	arrestin domain containing 4	protein-coding	ARRDC4	arrestin domain containing 4	O	arrestin domain-containing protein 4	20201124	-
9606	91948	LINC00923	-	-	HGNC:HGNC:28088|Ensembl:ENSG00000251209	15	15q26.2	long intergenic non-protein coding RNA 923	ncRNA	LINC00923	long intergenic non-protein coding RNA 923	O	-	20201124	-
9606	91949	COG7	-	CDG2E	MIM:606978|HGNC:HGNC:18622|Ensembl:ENSG00000168434	16	16p12.2	component of oligomeric golgi complex 7	protein-coding	COG7	component of oligomeric golgi complex 7	O	conserved oligomeric Golgi complex subunit 7|COG complex subunit 7	20201124	-
9606	91966	EOLA1	-	CXorf40|CXorf40A	MIM:300954|HGNC:HGNC:28089|Ensembl:ENSG00000197620	X	Xq28	endothelium and lymphocyte associated ASCH domain 1	protein-coding	EOLA1	endothelium and lymphocyte associated ASCH domain 1	O	protein EOLA1|endothelial-overexpressed lipopolysaccharide-associated factor 1|protein CXorf40A	20201124	-
9606	91975	ZNF300	-	-	MIM:612429|HGNC:HGNC:13091|Ensembl:ENSG00000145908	5	5q33.1	zinc finger protein 300	protein-coding	ZNF300	zinc finger protein 300	O	zinc finger protein 300|kruppel-like zinc finger protein	20201124	-
9606	91977	MYOZ3	-	CS-3|CS3|FATZ-3|FRP3	MIM:610735|HGNC:HGNC:18565|Ensembl:ENSG00000164591	5	5q33.1	myozenin 3	protein-coding	MYOZ3	myozenin 3	O	myozenin-3|FATZ-related protein 3|calsarcin-3	20201124	-
9606	91978	TPGS1	-	C19orf20|GTRGEO22|PGs1	HGNC:HGNC:25058|Ensembl:ENSG00000141933	19	19p13.3	tubulin polyglutamylase complex subunit 1	protein-coding	TPGS1	tubulin polyglutamylase complex subunit 1	O	tubulin polyglutamylase complex subunit 1|gene trap ROSA b-geo 22	20201213	-
9606	92002	CCNQ	-	CycM|FAM58A	MIM:300708|HGNC:HGNC:28434|Ensembl:ENSG00000262919	X	Xq28	cyclin Q	protein-coding	CCNQ	cyclin Q	O	cyclin-Q|CDK10-activating cyclin|cyclin M|cyclin-related protein FAM58A|family with sequence similarity 58 member A	20201124	-
9606	92014	SLC25A51	-	CG7943|MCART1	MIM:619153|HGNC:HGNC:23323|Ensembl:ENSG00000122696	9	9p13.2-p13.1	solute carrier family 25 member 51	protein-coding	SLC25A51	solute carrier family 25 member 51	O	mitochondrial nicotinamide adenine dinucleotide transporter SLC25A51|mitochondrial NAD(+) transporter SLC25A51|mitochondrial NAD+ transporter|mitochondrial carrier triple repeat 1|mitochondrial carrier triple repeat protein 1	20210114	-
9606	92017	SNX29	-	A-388D4.1|RUNDC2A	HGNC:HGNC:30542|Ensembl:ENSG00000048471	16	16p13.13-p13.12	sorting nexin 29	protein-coding	SNX29	sorting nexin 29	O	sorting nexin-29|RUN domain containing 2A|RUN domain-containing protein 2A	20201124	-
9606	92070	CTBP1-DT	-	C4orf42|CTBP1-AS1|CTBP1-AS2	HGNC:HGNC:28307	4	4p16.3	CTBP1 divergent transcript	ncRNA	CTBP1-DT	CTBP1 divergent transcript	O	CTBP1 antisense RNA 1 (head to head)|CTBP1 antisense RNA 1 (non-protein coding)|CTBP1 antisense RNA 2 (head to head)	20210103	-
9606	92086	GGTLC1	-	GGTL6|GGTLA3|GGTLA4|dJ831C21.1|dJ831C21.2	MIM:612338|HGNC:HGNC:16437|Ensembl:ENSG00000149435	20	20p11.21	gamma-glutamyltransferase light chain 1	protein-coding	GGTLC1	gamma-glutamyltransferase light chain 1	O	glutathione hydrolase light chain 1|gamma-glutamyl transpeptidase|gamma-glutamyltransferase-like activity 3|gamma-glutamyltransferase-like activity 4|gamma-glutamyltransferase-like protein 6	20201124	-
9606	92092	ZC3HAV1L	-	C7orf39	HGNC:HGNC:22423|Ensembl:ENSG00000146858	7	7q34	zinc finger CCCH-type containing, antiviral 1 like	protein-coding	ZC3HAV1L	zinc finger CCCH-type containing, antiviral 1 like	O	zinc finger CCCH-type antiviral protein 1-like|zinc finger CCCH-type, antiviral 1-like	20201206	-
9606	92104	TTC30A	-	FAP259|IFT70A|TTC30B	HGNC:HGNC:25853|Ensembl:ENSG00000197557	2	2q31.2	tetratricopeptide repeat domain 30A	protein-coding	TTC30A	tetratricopeptide repeat domain 30A	O	tetratricopeptide repeat protein 30A|TPR repeat protein 30A|TPR repeat protein 30B|Tetratricopeptide repeat protein 30B	20201124	-
9606	92105	INTS4	-	INT4|MST093	MIM:611348|HGNC:HGNC:25048|Ensembl:ENSG00000149262	11	11q14.1	integrator complex subunit 4	protein-coding	INTS4	integrator complex subunit 4	O	integrator complex subunit 4|MSTP093	20201124	-
9606	92106	OXNAD1	-	-	HGNC:HGNC:25128|Ensembl:ENSG00000154814	3	3p25.1-p24.3	oxidoreductase NAD binding domain containing 1	protein-coding	OXNAD1	oxidoreductase NAD binding domain containing 1	O	oxidoreductase NAD-binding domain-containing protein 1	20210114	-
9606	92126	DSEL	-	C18orf4|DE-epi2	MIM:611125|HGNC:HGNC:18144|Ensembl:ENSG00000171451	18	18q22.1	dermatan sulfate epimerase like	protein-coding	DSEL	dermatan sulfate epimerase like	O	dermatan-sulfate epimerase-like protein|NCAG1	20201124	-
9606	92129	RIPPLY1	-	-	MIM:300575|HGNC:HGNC:25117|Ensembl:ENSG00000147223	X	Xq22.3	ripply transcriptional repressor 1	protein-coding	RIPPLY1	ripply transcriptional repressor 1	O	protein ripply1|ripply1 homolog	20201124	-
9606	92140	MTDH	-	3D3|AEG-1|AEG1|LYRIC|LYRIC/3D3	MIM:610323|HGNC:HGNC:29608|Ensembl:ENSG00000147649	8	8q22.1	metadherin	protein-coding	MTDH	metadherin	O	protein LYRIC|3D3/LYRIC|astrocyte elevated gene 1|astrocyte elevated gene-1 protein|lysine-rich CEACAM1 co-isolated protein|metastasis adhesion protein	20210103	-
9606	92154	MTSS2	-	ABBA|ABBA-1|ABBA1|MTSS1L	MIM:616951|HGNC:HGNC:25094|Ensembl:ENSG00000132613	16	16q22.1	MTSS I-BAR domain containing 2	protein-coding	MTSS2	MTSS I-BAR domain containing 2	O	protein MTSS 2|MTSS1-like protein|MTSS1L, I-BAR domain containing|actin-bundling with BAIAP2 homology protein 1|metastasis suppressor 1-like	20201124	-
9606	92162	TMEM88	-	-	MIM:617813|HGNC:HGNC:32371|Ensembl:ENSG00000167874	17	17p13.1	transmembrane protein 88	protein-coding	TMEM88	transmembrane protein 88	O	transmembrane protein 88	20201124	-
9606	92170	MTG1	-	GTP|GTPBP7	HGNC:HGNC:32159|Ensembl:ENSG00000148824	10	10q26.3	mitochondrial ribosome associated GTPase 1	protein-coding	MTG1	mitochondrial ribosome associated GTPase 1	O	mitochondrial ribosome-associated GTPase 1|GTP-binding protein 7 (putative)|mitochondrial GTPase 1 homolog	20201124	-
9606	92181	UBTD2	-	DCUBP	MIM:610174|HGNC:HGNC:24463|Ensembl:ENSG00000168246	5	5q35.1	ubiquitin domain containing 2	protein-coding	UBTD2	ubiquitin domain containing 2	O	ubiquitin domain-containing protein 2|ubiquitin-like protein SB72	20201124	-
9606	92196	DAPL1	-	-	HGNC:HGNC:21490|Ensembl:ENSG00000163331	2	2q24.1	death associated protein like 1	protein-coding	DAPL1	death associated protein like 1	O	death-associated protein-like 1|early epithelial differentiation-associated protein	20201124	-
9606	92211	CDHR1	-	CORD15|PCDH21|PRCAD|RP65	MIM:609502|HGNC:HGNC:14550|Ensembl:ENSG00000148600	10	10q23.1	cadherin related family member 1	protein-coding	CDHR1	cadherin related family member 1	O	cadherin-related family member 1|MT-protocadherin|photoreceptor cadherin|protocadherin-21	20210118	-
9606	92235	STYXL2	-	DUSP27	HGNC:HGNC:25034|Ensembl:ENSG00000198842	1	1q24.1	serine/threonine/tyrosine interacting like 2	protein-coding	STYXL2	serine/threonine/tyrosine interacting like 2	O	serine/threonine/tyrosine-interacting-like protein 2|dual specificity phosphatase 27 (putative)|dual specificity phosphatase 27, atypical|inactive dual specificity phosphatase 27	20201124	-
9606	92241	RCSD1	-	CAPZIP|MK2S4	MIM:610579|HGNC:HGNC:28310|Ensembl:ENSG00000198771	1	1q24.2	RCSD domain containing 1	protein-coding	RCSD1	RCSD domain containing 1	O	capZ-interacting protein|RCSD domain-containing protein 1|protein kinase substrate CapZIP|protein kinase substrate MK2S4	20201124	-
9606	92249	LINC01278	-	-	HGNC:HGNC:28090|Ensembl:ENSG00000235437	X	Xq11.1	long intergenic non-protein coding RNA 1278	ncRNA	LINC01278	long intergenic non-protein coding RNA 1278	O	-	20201124	-
9606	92255	LMBRD2	-	-	HGNC:HGNC:25287|Ensembl:ENSG00000164187	5	5p13.2	LMBR1 domain containing 2	protein-coding	LMBRD2	LMBR1 domain containing 2	O	G-protein coupled receptor-associated protein LMBRD2|LMBR1 domain-containing protein 2	20201124	-
9606	92259	MRPS36	-	DC47|MRP-S36	MIM:611996|HGNC:HGNC:16631|Ensembl:ENSG00000134056	5	5q13.2	mitochondrial ribosomal protein S36	protein-coding	MRPS36	mitochondrial ribosomal protein S36	O	28S ribosomal protein S36, mitochondrial|S36mt|alpha-ketoglutarate dehydrogenase component 4	20201206	-
9606	92270	ATP6AP1L	-	-	HGNC:HGNC:28091|Ensembl:ENSG00000205464	5	5q14.2	ATPase H+ transporting accessory protein 1 like	protein-coding	ATP6AP1L	ATPase H+ transporting accessory protein 1 like	O	V-type proton ATPase subunit S1-like protein|ATPase, H+ transporting, lysosomal accessory protein 1-like|vacuolar proton pump subunit S1-like protein	20201208	-
9606	92283	ZNF461	-	GIOT-1|GIOT1|HZF28	MIM:608640|HGNC:HGNC:21629|Ensembl:ENSG00000197808	19	19q13.12	zinc finger protein 461	protein-coding	ZNF461	zinc finger protein 461	O	zinc finger protein 461|gonadotropin-inducible ovary transcription repressor 1|zinc finger protein 28	20201124	-
9606	92285	ZNF585B	-	SZFP41|Zfp27	HGNC:HGNC:30948|Ensembl:ENSG00000245680	19	19q13.12	zinc finger protein 585B	protein-coding	ZNF585B	zinc finger protein 585B	O	zinc finger protein 585B|zinc finger protein 41-like protein	20201124	-
9606	92291	CAPN13	-	-	MIM:610228|HGNC:HGNC:16663|Ensembl:ENSG00000162949	2	2p23.1	calpain 13	protein-coding	CAPN13	calpain 13	O	calpain-13|CANP 13|calcium-activated neutral proteinase 13	20201124	-
9606	92292	GLYATL1	-	GATF-C|GNAT	MIM:614761|HGNC:HGNC:30519|Ensembl:ENSG00000166840	11	11q12.1	glycine-N-acyltransferase like 1	protein-coding	GLYATL1	glycine-N-acyltransferase like 1	O	glycine N-acyltransferase-like protein 1|acyl-CoA:glycine N-acyltransferase-like protein 1|glutamine N-acyltransferase	20210113	-
9606	92293	TMEM132C	-	PPP1R152	HGNC:HGNC:25436|Ensembl:ENSG00000181234	12	12q24.32-q24.33	transmembrane protein 132C	protein-coding	TMEM132C	transmembrane protein 132C	O	transmembrane protein 132C|protein phosphatase 1, regulatory subunit 152	20201124	-
9606	92304	SCGB3A1	-	HIN-1|HIN1|LU105|PnSP-2|UGRP2	MIM:606500|HGNC:HGNC:18384|Ensembl:ENSG00000161055	5	5q35.3	secretoglobin family 3A member 1	protein-coding	SCGB3A1	secretoglobin family 3A member 1	O	secretoglobin family 3A member 1|cytokine HIN-1|cytokine high in normal-1|high in normal 1|pneumo secretory protein 2|uteroglobin-related protein 2	20201124	-
9606	92305	TMEM129	-	D4S2561E	MIM:615975|HGNC:HGNC:25137|Ensembl:ENSG00000168936	4	4p16.3	transmembrane protein 129, E3 ubiquitin ligase	protein-coding	TMEM129	transmembrane protein 129, E3 ubiquitin ligase	O	E3 ubiquitin-protein ligase TM129|RING-type E3 ubiquitin transferase TM129|transmembrane protein 129, E3 ubiquitin protein ligase	20201124	-
9606	92312	MEX3A	-	MEX-3A|RKHD4|RNF162	MIM:611007|HGNC:HGNC:33482|Ensembl:ENSG00000254726	1	1q22	mex-3 RNA binding family member A	protein-coding	MEX3A	mex-3 RNA binding family member A	O	RNA-binding protein MEX3A|RING finger and KH domain-containing protein 4|ring finger and KH domain containing 4|ring finger and KH domain containing protein	20201124	-
9606	92335	STRADA	-	LYK5|NY-BR-96|PMSE|STRAD|STRAD alpha|Stlk	MIM:608626|HGNC:HGNC:30172|Ensembl:ENSG00000266173	17	17q23.3	STE20 related adaptor alpha	protein-coding	STRADA	STE20 related adaptor alpha	O	STE20-related kinase adapter protein alpha|STE20-like pseudokinase|STE20-related kinase adaptor alpha|protein kinase LYK5|serologically defined breast cancer antigen NY-BR-96	20201124	-
9606	92340	PRR29	-	C17orf72	HGNC:HGNC:25673|Ensembl:ENSG00000224383	17	17q23.3	proline rich 29	protein-coding	PRR29	proline rich 29	O	proline-rich protein 29	20201124	-
9606	92342	METTL18	-	AsTP2|C1orf156|HPM1	MIM:615255|HGNC:HGNC:28793|Ensembl:ENSG00000171806	1	1q24.2	methyltransferase like 18	protein-coding	METTL18	methyltransferase like 18	O	histidine protein methyltransferase 1 homolog|arsenic-transactivated protein 2|methyltransferase-like protein 18	20201124	-
9606	92344	GORAB	-	GO|NTKLBP1|SCYL1BP1	MIM:607983|HGNC:HGNC:25676|Ensembl:ENSG00000120370	1	1q24.2	golgin, RAB6 interacting	protein-coding	GORAB	golgin, RAB6 interacting	O	RAB6-interacting golgin|N-terminal kinase-like-binding protein 1|NTKL-binding protein 1|SCY1-like 1-binding protein 1|SCYL1-binding protein 1	20201217	-
9606	92345	NAF1	-	-	MIM:617868|HGNC:HGNC:25126|Ensembl:ENSG00000145414	4	4q32.2	nuclear assembly factor 1 ribonucleoprotein	protein-coding	NAF1	nuclear assembly factor 1 ribonucleoprotein	O	H/ACA ribonucleoprotein complex non-core subunit NAF1|nuclear assembly factor 1 homolog	20201213	-
9606	92346	C1orf105	-	-	HGNC:HGNC:29591|Ensembl:ENSG00000180999	1	1q24.3	chromosome 1 open reading frame 105	protein-coding	C1orf105	chromosome 1 open reading frame 105	O	uncharacterized protein C1orf105	20201124	-
9606	92359	CRB3	-	-	MIM:609737|HGNC:HGNC:20237|Ensembl:ENSG00000130545	19	19p13.3	crumbs cell polarity complex component 3	protein-coding	CRB3	crumbs cell polarity complex component 3	O	protein crumbs homolog 3|crumbs 3, cell polarity complex component|crumbs family member 3	20201213	-
9606	92369	SPSB4	-	SSB-4|SSB4	MIM:611660|HGNC:HGNC:30630|Ensembl:ENSG00000175093	3	3q23	splA/ryanodine receptor domain and SOCS box containing 4	protein-coding	SPSB4	splA/ryanodine receptor domain and SOCS box containing 4	O	SPRY domain-containing SOCS box protein 4|SPRY domain-containing SOCS box protein SSB-4	20201124	-
9606	92370	PXYLP1	-	ACPL2|HEL124|XYLP	HGNC:HGNC:26303|Ensembl:ENSG00000155893	3	3q23	2-phosphoxylose phosphatase 1	protein-coding	PXYLP1	2-phosphoxylose phosphatase 1	O	2-phosphoxylose phosphatase 1|acid phosphatase-like 2|acid phosphatase-like protein 2|epididymis luminal protein 124|xylosyl phosphatase	20201124	-
9606	92399	MRRF	-	MRFF|MTRRF|RRF	MIM:604602|HGNC:HGNC:7234|Ensembl:ENSG00000148187	9	9q33.2	mitochondrial ribosome recycling factor	protein-coding	MRRF	mitochondrial ribosome recycling factor	O	ribosome-recycling factor, mitochondrial|ribosome-releasing factor, mitochondrial	20201217	-
9606	92400	RBM18	-	-	HGNC:HGNC:28413|Ensembl:ENSG00000119446	9	9q33.2	RNA binding motif protein 18	protein-coding	RBM18	RNA binding motif protein 18	O	probable RNA-binding protein 18	20201213	-
9606	92421	CHMP4C	-	SNF7-3|Shax3|VPS32C	MIM:610899|HGNC:HGNC:30599|Ensembl:ENSG00000164695	8	8q21.13	charged multivesicular body protein 4C	protein-coding	CHMP4C	charged multivesicular body protein 4C	O	charged multivesicular body protein 4c|SNF7 homolog associated with Alix 3|Snf7 homologue associated with Alix 3|chromatin modifying protein 4C|chromatin-modifying protein 4c|hSnf7-3|hVps32-3|vacuolar protein sorting-associated protein 32-3|vps32-3	20201124	-
9606	92427	RPS2P4	-	RPS2_20_1415	HGNC:HGNC:19814|Ensembl:ENSG00000196183	14	14q32.33	ribosomal protein S2 pseudogene 4	pseudo	RPS2P4	ribosomal protein S2 pseudogene 4	O	-	20201124	-
9606	92482	BBIP1	-	BBIP10|BBS18|NCRNA00081|bA348N5.3	MIM:613605|HGNC:HGNC:28093|Ensembl:ENSG00000214413	10	10q25.2	BBSome interacting protein 1	protein-coding	BBIP1	BBSome interacting protein 1	O	BBSome-interacting protein 1|BBSome-interacting protein of 10 kDa|UPF0604 protein	20201124	-
9606	92483	LDHAL6B	-	LDH6B|LDHAL6|LDHL	HGNC:HGNC:21481|Ensembl:ENSG00000171989	15	15q22.2	lactate dehydrogenase A like 6B	protein-coding	LDHAL6B	lactate dehydrogenase A like 6B	O	L-lactate dehydrogenase A-like 6B|lactate dehydrogenase A-like 6|testicular tissue protein Li 105	20210114	-
9606	92507	RPS4XP2	-	RPS4L2|RPS4P2|RPS4Y_2_1680|dJ189G13.2	HGNC:HGNC:16563|Ensembl:ENSG00000226948	20	20p13	ribosomal protein S4X pseudogene 2	pseudo	RPS4XP2	ribosomal protein S4X pseudogene 2	O	ribosomal protein S4 pseudogene 2|ribosomal protein S4, Y-linked 1 pseudogene|ribosomal protein S4-like 2	20201124	-
9606	92521	SPECC1	-	CYTSB|HCMOGT-1|HCMOGT1|NSP	MIM:608793|HGNC:HGNC:30615|Ensembl:ENSG00000128487	17	17p11.2	sperm antigen with calponin homology and coiled-coil domains 1	protein-coding	SPECC1	sperm antigen with calponin homology and coiled-coil domains 1	O	cytospin-B|NSP5|cytokinesis and spindle organization B|nuclear structure protein 5|sperm antigen HCMOGT-1|sperm antigen with calponin-like and coiled coil domains 1|structure protein NSP5a3a|structure protein NSP5a3b|structure protein NSP5b3a|structure protein NSP5b3b	20210103	-
9606	92552	ATXN3L	-	MJDL	MIM:300920|HGNC:HGNC:24173|Ensembl:ENSG00000123594	X	Xp22.2	ataxin 3 like	protein-coding	ATXN3L	ataxin 3 like	O	ataxin-3-like protein|machado-Joseph disease protein 1-like|putative ataxin-3-like protein	20201213	-
9606	92558	BICDL1	-	BICDR-1|BICDR1|CCDC64|CCDC64A|H_267D11.1	MIM:617002|HGNC:HGNC:28095|Ensembl:ENSG00000135127	12	12q24.23	BICD family like cargo adaptor 1	protein-coding	BICDL1	BICD family like cargo adaptor 1	O	BICD family-like cargo adapter 1|BICD-related protein 1|bicaudal D-related protein 1|coiled-coil domain containing 64|coiled-coil domain-containing protein 64A	20201213	-
9606	92565	FANK1	-	HSD13	MIM:611640|HGNC:HGNC:23527|Ensembl:ENSG00000203780	10	10q26.2	fibronectin type III and ankyrin repeat domains 1	protein-coding	FANK1	fibronectin type III and ankyrin repeat domains 1	O	fibronectin type 3 and ankyrin repeat domains protein 1|fibronectin type 3 and ankyrin repeat domains 1	20201206	-
9606	92579	G6PC3	-	SCN4|UGRP	MIM:611045|HGNC:HGNC:24861|Ensembl:ENSG00000141349	17	17q21.31	glucose-6-phosphatase catalytic subunit 3	protein-coding	G6PC3	glucose-6-phosphatase catalytic subunit 3	O	glucose-6-phosphatase 3|G-6-Pase 3|G6Pase 3|G6Pase-beta|glucose 6 phosphatase, catalytic, 3|ubiquitous glucose-6-phosphatase catalytic subunit-related protein|ubiquitously expressed G6Pase catalytic subunit-related protein	20201124	-
9606	92591	ASB16	-	-	MIM:615056|HGNC:HGNC:19768|Ensembl:ENSG00000161664	17	17q21.31	ankyrin repeat and SOCS box containing 16	protein-coding	ASB16	ankyrin repeat and SOCS box containing 16	O	ankyrin repeat and SOCS box protein 16|ankyrin repeat and SOCS box-containing protein 16	20201124	-
9606	92595	ZNF764	-	-	HGNC:HGNC:28200|Ensembl:ENSG00000169951	16	16p11.2	zinc finger protein 764	protein-coding	ZNF764	zinc finger protein 764	O	zinc finger protein 764	20201213	-
9606	92597	MOB1B	-	MATS2|MOB4A|MOBKL1A	MIM:609282|HGNC:HGNC:29801|Ensembl:ENSG00000173542	4	4q13.3	MOB kinase activator 1B	protein-coding	MOB1B	MOB kinase activator 1B	O	MOB kinase activator 1B|MOB1 Mps One Binder homolog B|MOB1, Mps One Binder kinase activator-like 1A|mob1 homolog 1A|mob1A|mps one binder kinase activator-like 1A	20201124	-
9606	92609	TIMM50	-	MGCA9|TIM50|TIM50L	MIM:607381|HGNC:HGNC:23656|Ensembl:ENSG00000105197	19	19q13.2	translocase of inner mitochondrial membrane 50	protein-coding	TIMM50	translocase of inner mitochondrial membrane 50	O	mitochondrial import inner membrane translocase subunit TIM50|Tim50-like protein|homolog of yeast Tim50	20210110	-
9606	92610	TIFA	-	T2BP|T6BP|TIFAA	MIM:609028|HGNC:HGNC:19075|Ensembl:ENSG00000145365	4	4q25	TRAF interacting protein with forkhead associated domain	protein-coding	TIFA	TRAF interacting protein with forkhead associated domain	O	TRAF-interacting protein with FHA domain-containing protein A|TRAF-interacting protein with a forkhead-associated domain|TRAF2 binding protein|TRAF6 binding protein|putative MAPK-activating protein PM14|putative NF-kappa-B-activating protein 20	20210118	-
9606	92659	MAFG-DT	-	MAFG-AS1	HGNC:HGNC:43649|Ensembl:ENSG00000265688	17	17q25.3	MAFG divergent transcript	ncRNA	MAFG-DT	MAFG divergent transcript	O	MAFG antisense RNA 1 (head to head)|MAFG antisense RNA 1 (non-protein coding)	20201124	-
9606	92667	MGME1	-	C20orf72|DDK1|MTDPS11|bA504H3.4	MIM:615076|HGNC:HGNC:16205|Ensembl:ENSG00000125871	20	20p11.23	mitochondrial genome maintenance exonuclease 1	protein-coding	MGME1	mitochondrial genome maintenance exonuclease 1	O	mitochondrial genome maintenance exonuclease 1	20201206	-
9606	92675	DTD1	-	C20orf88|DTD|DUE-B|DUEB|HARS2|pqn-68	MIM:610996|HGNC:HGNC:16219|Ensembl:ENSG00000125821	20	20p11.23	D-aminoacyl-tRNA deacylase 1	protein-coding	DTD1	D-aminoacyl-tRNA deacylase 1	O	D-aminoacyl-tRNA deacylase 1|D-tyrosyl-tRNA deacylase 1 homolog|D-tyrosyl-tRNA(Tyr) deacylase 1|DNA-unwinding element-binding protein B|gly-tRNA(Ala) deacylase|histidyl-tRNA synthase-related|histidyl-tRNA synthetase 2	20201124	-
9606	92682	RPS15AP1	-	RPS15A_24_1692|dJ872K7.6	HGNC:HGNC:16598|Ensembl:ENSG00000214535	20	20p11.23	ribosomal protein S15a pseudogene 1	pseudo	RPS15AP1	ribosomal protein S15a pseudogene 1	O	-	20201124	-
9606	92689	FAM114A1	-	Noxp20	HGNC:HGNC:25087|Ensembl:ENSG00000197712	4	4p14	family with sequence similarity 114 member A1	protein-coding	FAM114A1	family with sequence similarity 114 member A1	O	protein NOXP20|nervous system over-expressed protein 20	20201217	-
9606	92691	TMEM169	-	-	HGNC:HGNC:25130|Ensembl:ENSG00000163449	2	2q35	transmembrane protein 169	protein-coding	TMEM169	transmembrane protein 169	O	transmembrane protein 169	20201124	-
9606	92703	TMEM183A	-	C1orf37	HGNC:HGNC:20173|Ensembl:ENSG00000163444	1	1q32.1	transmembrane protein 183A	protein-coding	TMEM183A	transmembrane protein 183A	O	transmembrane protein 183A	20201124	-
9606	92714	ARRDC1	-	-	HGNC:HGNC:28633|Ensembl:ENSG00000197070	9	9q34.3	arrestin domain containing 1	protein-coding	ARRDC1	arrestin domain containing 1	O	arrestin domain-containing protein 1|alpha-arrestin 1	20201124	-
9606	92715	DPH7	-	C9orf112|RRT2|WDR85	MIM:613210|HGNC:HGNC:25199|Ensembl:ENSG00000148399	9	9q34.3	diphthamide biosynthesis 7	protein-coding	DPH7	diphthamide biosynthesis 7	O	diphthine methyltransferase|WD repeat-containing protein 85	20201124	-
9606	92736	OTOP2	-	-	MIM:607827|HGNC:HGNC:19657|Ensembl:ENSG00000183034	17	17q25.1	otopetrin 2	protein-coding	OTOP2	otopetrin 2	O	proton channel OTOP2	20201124	-
9606	92737	DNER	-	UNQ26|bet	MIM:607299|HGNC:HGNC:24456|Ensembl:ENSG00000187957	2	2q36.3	delta/notch like EGF repeat containing	protein-coding	DNER	delta/notch like EGF repeat containing	O	delta and Notch-like epidermal growth factor-related receptor|H_NH0150O02.1|WUGSC:H_NH0150O02.1|delta-notch-like EGF repeat-containing transmembrane	20201124	-
9606	92745	SLC38A5	-	JM24|SN2|SNAT5|pp7194	MIM:300649|HGNC:HGNC:18070|Ensembl:ENSG00000017483	X	Xp11.23	solute carrier family 38 member 5	protein-coding	SLC38A5	solute carrier family 38 member 5	O	sodium-coupled neutral amino acid transporter 5|solute carrier family 38 (amino acid transporter), member 5|system N transporter 2|transport system N, protein 2	20201213	-
9606	92747	BPIFB1	-	C20orf114|LPLUNC1	HGNC:HGNC:16108|Ensembl:ENSG00000125999	20	20q11.21	BPI fold containing family B member 1	protein-coding	BPIFB1	BPI fold containing family B member 1	O	BPI fold-containing family B member 1|VEMSGP|long palate, lung and nasal epithelium carcinoma associated 1|long palate, lung and nasal epithelium carcinoma-associated protein 1|von Ebner minor salivary gland protein	20201124	-
9606	92749	DRC1	-	C2orf39|CCDC164|CILD21	MIM:615288|HGNC:HGNC:24245|Ensembl:ENSG00000157856	2	2p23.3	dynein regulatory complex subunit 1	protein-coding	DRC1	dynein regulatory complex subunit 1	O	dynein regulatory complex protein 1|coiled-coil domain-containing protein 164	20201124	-
9606	92755	TUBBP1	-	-	HGNC:HGNC:12414|Ensembl:ENSG00000127589	8	8p12	tubulin beta pseudogene 1	pseudo	TUBBP1	tubulin beta pseudogene 1	O	tubulin, beta polypeptide pseudogene 1	20201124	-
9606	92797	HELB	-	DHB|hDHB	MIM:614539|HGNC:HGNC:17196|Ensembl:ENSG00000127311	12	12q14.3|12q	DNA helicase B	protein-coding	HELB	DNA helicase B	O	DNA helicase B|helicase (DNA) B	20201124	-
9606	92799	SHKBP1	-	PP203|Sb1	MIM:617322|HGNC:HGNC:19214|Ensembl:ENSG00000160410	19	19q13.2	SH3KBP1 binding protein 1	protein-coding	SHKBP1	SH3KBP1 binding protein 1	O	SH3KBP1-binding protein 1|SETA-binding protein 1	20201124	-
9606	92806	CENPBD1	-	-	HGNC:HGNC:28272|Ensembl:ENSG00000177946	16	16q24.3	CENPB DNA-binding domain containing 1	protein-coding	CENPBD1	CENPB DNA-binding domain containing 1	O	CENPB DNA-binding domain-containing protein 1|CENPB DNA-binding domains containing 1	20201124	-
9606	92815	H2AW	-	HIST3H2A	MIM:615015|HGNC:HGNC:20507|Ensembl:ENSG00000181218	1	1q42.13	H2A.W histone	protein-coding	H2AW	H2A.W histone	O	histone H2A type 3|histone 3, H2a|histone cluster 3 H2A|histone cluster 3, H2a	20201213	-
9606	92822	ZNF276	-	CENP-Z|CENPZ|ZADT|ZFP276|ZNF477	MIM:608460|HGNC:HGNC:23330|Ensembl:ENSG00000158805	16	16q24.3	zinc finger protein 276	protein-coding	ZNF276	zinc finger protein 276	O	zinc finger protein 276|centromere protein Z|zinc finger protein 276 homolog|zinc finger protein 477|zinc finger, AD-type	20201124	-
9606	92840	REEP6	-	C19orf32|DP1L1|REEP6.1|REEP6.2|RP77|TB2L1|Yip2f	MIM:609346|HGNC:HGNC:30078|Ensembl:ENSG00000115255	19	19p13.3	receptor accessory protein 6	protein-coding	REEP6	receptor accessory protein 6	O	receptor expression-enhancing protein 6|deleted in polyposis 1-like 1|polyposis locus protein 1-like 1	20201213	-
9606	92856	IMP4	-	BXDC4	MIM:612981|HGNC:HGNC:30856|Ensembl:ENSG00000136718	2	2q21.1	IMP U3 small nucleolar ribonucleoprotein 4	protein-coding	IMP4	IMP U3 small nucleolar ribonucleoprotein 4	O	U3 small nucleolar ribonucleoprotein protein IMP4|IMP4 homolog, U3 small nucleolar ribonucleoprotein|IMP4, U3 small nucleolar ribonucleoprotein, homolog|U3 snoRNP protein 4 homolog|U3 snoRNP protein IMP4|brix domain-containing protein 4	20201217	-
9606	92906	HNRNPLL	-	HNRPLL|SRRF	MIM:611208|HGNC:HGNC:25127|Ensembl:ENSG00000143889	2	2p22.1	heterogeneous nuclear ribonucleoprotein L like	protein-coding	HNRNPLL	heterogeneous nuclear ribonucleoprotein L like	O	heterogeneous nuclear ribonucleoprotein L-like|stromal RNA regulating factor	20201206	-
9606	92912	UBE2Q2	-	-	MIM:612501|HGNC:HGNC:19248|Ensembl:ENSG00000140367	15	15q24.2	ubiquitin conjugating enzyme E2 Q2	protein-coding	UBE2Q2	ubiquitin conjugating enzyme E2 Q2	O	ubiquitin-conjugating enzyme E2 Q2|E2 ubiquitin-conjugating enzyme Q2|ubiquitin carrier protein Q2|ubiquitin conjugating enzyme E2Q family member 2|ubiquitin-protein ligase Q2	20201124	-
9606	92922	CCDC102A	-	-	HGNC:HGNC:28097|Ensembl:ENSG00000135736	16	16q21	coiled-coil domain containing 102A	protein-coding	CCDC102A	coiled-coil domain containing 102A	O	coiled-coil domain-containing protein 102A	20201124	-
9606	92935	MARS2	-	COXPD25|MetRS|mtMetRS	MIM:609728|HGNC:HGNC:25133|Ensembl:ENSG00000247626	2	2q33.1	methionyl-tRNA synthetase 2, mitochondrial	protein-coding	MARS2	methionyl-tRNA synthetase 2, mitochondrial	O	methionine--tRNA ligase, mitochondrial|methionine tRNA ligase 2, mitochondrial|methionine--tRNA ligase 2|methionine-tRNA synthetase 2, mitochondrial	20201206	-
9606	92949	ADAMTSL1	-	ADAMTSL-1|ADAMTSR1|C9orf94|PUNCTIN	MIM:609198|HGNC:HGNC:14632|Ensembl:ENSG00000178031	9	9p22.2-p22.1	ADAMTS like 1	protein-coding	ADAMTSL1	ADAMTS like 1	O	ADAMTS-like protein 1|ADAM-TS related protein 1|punctin-1	20201124	-
9606	92960	PEX11G	-	-	MIM:607583|HGNC:HGNC:20208|Ensembl:ENSG00000104883	19	19p13.2	peroxisomal biogenesis factor 11 gamma	protein-coding	PEX11G	peroxisomal biogenesis factor 11 gamma	O	peroxisomal membrane protein 11C|PEX11-gamma|Pex11pgamma|peroxin Pex11p gamma|peroxin-11C|peroxisomal biogenesis factor 11C|peroxisomal biogenesis factor 11G|protein PEX11 homolog gamma	20201124	-
9606	92979	MARCHF9	-	MARCH-IX|MARCH9|RNF179	MIM:613336|HGNC:HGNC:25139|Ensembl:ENSG00000139266	12	12q14.1	membrane associated ring-CH-type finger 9	protein-coding	MARCHF9	membrane associated ring-CH-type finger 9	O	E3 ubiquitin-protein ligase MARCHF9|E3 ubiquitin-protein ligase MARCH9|RING finger protein 179|RING-type E3 ubiquitin transferase MARCH9|RING-type E3 ubiquitin transferase MARCHF9|membrane associated ring finger 9|membrane-associated RING finger protein 9|membrane-associated RING-CH protein IX|membrane-associated ring finger (C3HC4) 9	20201124	-
9606	92999	ZBTB47	-	ZNF651	HGNC:HGNC:26955|Ensembl:ENSG00000114853	3	3p22.1	zinc finger and BTB domain containing 47	protein-coding	ZBTB47	zinc finger and BTB domain containing 47	O	zinc finger and BTB domain-containing protein 47|zinc finger protein 651	20201124	-
9606	93010	B3GNT7	-	beta3GnT7	MIM:615313|HGNC:HGNC:18811|Ensembl:ENSG00000156966	2	2q37.1|2q37.1	UDP-GlcNAc:betaGal beta-1,3-N-acetylglucosaminyltransferase 7	protein-coding	B3GNT7	UDP-GlcNAc:betaGal beta-1,3-N-acetylglucosaminyltransferase 7	O	UDP-GlcNAc:betaGal beta-1,3-N-acetylglucosaminyltransferase 7|BGnT-7|beta 1,3-N-acetylglucosaminyltransferase 7|beta-1,3-Gn-T7|beta3Gn-T7	20201128	-
9606	93034	NT5C1B	-	AIRP|CN-IB|CN1B	MIM:610526|HGNC:HGNC:17818|Ensembl:ENSG00000185013	2	2p24.2	5'-nucleotidase, cytosolic IB	protein-coding	NT5C1B	5'-nucleotidase, cytosolic IB	O	cytosolic 5'-nucleotidase 1B|autoimmune infertility-related protein|testicular tissue protein Li 1	20201124	-
9606	93035	PKHD1L1	-	PKHDL1	MIM:607843|HGNC:HGNC:20313|Ensembl:ENSG00000205038	8	8q23.1-q23.2	PKHD1 like 1	protein-coding	PKHD1L1	PKHD1 like 1	O	fibrocystin-L|PKHD1-like protein 1|polycystic kidney and hepatic disease 1 (autosomal recessive)-like 1|polycystic kidney and hepatic disease 1-like protein 1|polycystic kidney and hepatic disease-like 1	20201213	-
9606	93058	COQ10A	-	-	HGNC:HGNC:26515|Ensembl:ENSG00000135469	12	12q13.3	coenzyme Q10A	protein-coding	COQ10A	coenzyme Q10A	O	coenzyme Q-binding protein COQ10 homolog A, mitochondrial|coenzyme Q10 homolog A	20201206	-
9606	93081	TEX30	-	C13orf27	HGNC:HGNC:25188|Ensembl:ENSG00000151287	13	13q33.1	testis expressed 30	protein-coding	TEX30	testis expressed 30	O	testis-expressed protein 30|testis-expressed sequence 30 protein	20201124	-
9606	93082	NEURL3	-	LINCR|RNF132	MIM:617206|HGNC:HGNC:25162|Ensembl:ENSG00000163121	2	2q11.2	neuralized E3 ubiquitin protein ligase 3	protein-coding	NEURL3	neuralized E3 ubiquitin protein ligase 3	O	E3 ubiquitin-protein ligase NEURL3|RING-type E3 ubiquitin transferase NEURL3|lung-inducible neuralized-related C3CH4 RING domain protein|neuralized homolog 3 pseudogene|neuralized-like protein 3	20201124	-
9606	93099	DMKN	-	UNQ729|ZD52F10	MIM:617211|HGNC:HGNC:25063|Ensembl:ENSG00000161249	19	19q13.12	dermokine	protein-coding	DMKN	dermokine	O	dermokine|epidermis-specific secreted protein SK30/SK89	20201124	-
9606	93100	NAPRT	-	NAPRT1|PP3856	MIM:611552|HGNC:HGNC:30450|Ensembl:ENSG00000147813	8	8q24.3	nicotinate phosphoribosyltransferase	protein-coding	NAPRT	nicotinate phosphoribosyltransferase	O	nicotinate phosphoribosyltransferase|FHA-HIT-interacting protein|NAPRTase|nicotinate phosphoribosyltransferase domain containing 1|nicotinate phosphoribosyltransferase domain-containing protein 1|nicotinic acid phosphoribosyltransferase	20201124	-
9606	93107	KCNG4	-	KV6.3|KV6.4	MIM:607603|HGNC:HGNC:19697|Ensembl:ENSG00000168418	16	16q24.1	potassium voltage-gated channel modifier subfamily G member 4	protein-coding	KCNG4	potassium voltage-gated channel modifier subfamily G member 4	O	potassium voltage-gated channel subfamily G member 4|potassium channel, voltage gated modifier subfamily G, member 4|voltage-gated potassium channel Kv6.3|voltage-gated potassium channel subunit Kv6.4	20201124	-
9606	93109	TMEM44	-	-	HGNC:HGNC:25120|Ensembl:ENSG00000145014	3	3q29	transmembrane protein 44	protein-coding	TMEM44	transmembrane protein 44	O	transmembrane protein 44	20201124	-
9606	93129	ORAI3	-	TMEM142C	MIM:610930|HGNC:HGNC:28185|Ensembl:ENSG00000175938	16	16p11.2	ORAI calcium release-activated calcium modulator 3	protein-coding	ORAI3	ORAI calcium release-activated calcium modulator 3	O	protein orai-3|transmembrane protein 142C	20201124	-
9606	93134	ZNF561	-	-	HGNC:HGNC:28684|Ensembl:ENSG00000171469	19	19p13.2	zinc finger protein 561	protein-coding	ZNF561	zinc finger protein 561	O	zinc finger protein 561	20201124	-
9606	93144	RPS10P5	-	RPS10L|RPS10_13_1677|bA371L19.2	HGNC:HGNC:15795|Ensembl:ENSG00000101278	20	20p13	ribosomal protein S10 pseudogene 5	pseudo	RPS10P5	ribosomal protein S10 pseudogene 5	O	Putative 40S ribosomal protein S10-like protein	20201124	-
9606	93145	OLFM2	-	NOE2|NOELIN2|NOELIN2_V1|OlfC	MIM:617492|HGNC:HGNC:17189|Ensembl:ENSG00000105088	19	19p13.2	olfactomedin 2	protein-coding	OLFM2	olfactomedin 2	O	noelin-2|neuronal olfactomedin related ER localized protein 2	20201213	-
9606	93164	HTR7P1	-	HTR7P	HGNC:HGNC:30411|Ensembl:ENSG00000183935	12	12p13.1	5-hydroxytryptamine receptor 7 pseudogene 1	pseudo	HTR7P1	5-hydroxytryptamine receptor 7 pseudogene 1	O	5-hydroxytryptamine (serotonin) receptor 7 pseudogene 1|serotonin-7 receptor pseudogene	20201124	-
9606	93166	PRDM6	-	KMT8C|PDA3|PRISM	MIM:616982|HGNC:HGNC:9350|Ensembl:ENSG00000061455	5	5q23.2	PR/SET domain 6	protein-coding	PRDM6	PR/SET domain 6	O	putative histone-lysine N-methyltransferase PRDM6|PR domain 6|PR domain containing 6|PR domain-containing protein 6|PR-domain zinc finger protein 6	20201124	-
9606	93183	PIGM	-	GPI-MT-I	MIM:610273|HGNC:HGNC:18858|Ensembl:ENSG00000143315	1	1q23.2	phosphatidylinositol glycan anchor biosynthesis class M	protein-coding	PIGM	phosphatidylinositol glycan anchor biosynthesis class M	O	GPI mannosyltransferase 1|DPM:GlcN-(acyl-)PI mannosyltransferase|GPI mannosyltransferase I|PIG-M mannosyltransferase|dol-P-Man dependent GPI mannosyltransferase|phosphatidylinositol-glycan biosynthesis class M protein	20201124	-
9606	93185	IGSF8	-	CD316|CD81P3|EWI-2|EWI2|KCT-4|LIR-D1|PGRL	MIM:606644|HGNC:HGNC:17813|Ensembl:ENSG00000162729	1	1q23.2	immunoglobulin superfamily member 8	protein-coding	IGSF8	immunoglobulin superfamily member 8	O	immunoglobulin superfamily member 8|CD81 partner 3|glu-Trp-Ile EWI motif-containing protein 2|keratinocytes-associated transmembrane protein 4|prostaglandin regulatory-like protein	20201124	-
9606	93190	C1orf158	-	-	HGNC:HGNC:28567|Ensembl:ENSG00000157330	1	1p36.21	chromosome 1 open reading frame 158	protein-coding	C1orf158	chromosome 1 open reading frame 158	O	uncharacterized protein C1orf158	20201124	-
9606	93202	TXNP1	-	-	HGNC:HGNC:49481	10	10q26.11	thioredoxin pseudogene 1	pseudo	TXNP1	thioredoxin pseudogene 1	O	-	20201124	-
9606	93210	PGAP3	-	AGLA546|CAB2|PERLD1|PP1498|hCOS16	MIM:611801|HGNC:HGNC:23719|Ensembl:ENSG00000161395	17	17q12	post-GPI attachment to proteins phospholipase 3	protein-coding	PGAP3	post-GPI attachment to proteins phospholipase 3	O	post-GPI attachment to proteins factor 3|COS16 homolog|gene coamplified with ERBB2 protein|per1-like domain containing 1|post-GPI attachment to proteins 3	20201129	-
9606	93233	ODAD1	-	CCDC114|CILD20	MIM:615038|HGNC:HGNC:26560|Ensembl:ENSG00000105479	19	19q13.33	outer dynein arm docking complex subunit 1	protein-coding	ODAD1	outer dynein arm docking complex subunit 1	O	coiled-coil domain-containing protein 114|coiled-coil domain containing 114	20201124	-
9606	93273	LEMD1	-	CT50|LEMP-1	MIM:610480|HGNC:HGNC:18725|Ensembl:ENSG00000186007	1	1q32.1	LEM domain containing 1	protein-coding	LEMD1	LEM domain containing 1	O	LEM domain-containing protein 1|LEM domain protein 1|cancer/testis antigen 50	20201124	-
9606	93323	HAUS8	-	DGT4|HICE1|NY-SAR-48	MIM:613434|HGNC:HGNC:30532|Ensembl:ENSG00000131351	19	19p13.11	HAUS augmin like complex subunit 8	protein-coding	HAUS8	HAUS augmin like complex subunit 8	O	HAUS augmin-like complex subunit 8|HEC1/NDC80 interacting, centrosome associated 1|HEC1/NDC80-interacting centrosome-associated protein 1|Hec1-interacting and centrosome-associated 1|sarcoma antigen NY-SAR-48	20201213	-
9606	93343	MVB12A	-	CFBP|FAM125A	HGNC:HGNC:25153|Ensembl:ENSG00000141971	19	19p13.11	multivesicular body subunit 12A	protein-coding	MVB12A	multivesicular body subunit 12A	O	multivesicular body subunit 12A|CIN85/CD2AP family binding protein|ESCRT-I complex subunit MVB12A|family with sequence similarity 125, member A	20201124	-
9606	93349	SP140L	-	-	MIM:617747|HGNC:HGNC:25105|Ensembl:ENSG00000185404	2	2q37.1	SP140 nuclear body protein like	protein-coding	SP140L	SP140 nuclear body protein like	O	nuclear body protein SP140-like protein|SP140L-1 protein|SP140L-2 protein|SP140L-3 protein	20201213	-
9606	93377	OPALIN	-	HTMP10|TMEM10|TMP10	MIM:617200|HGNC:HGNC:20707|Ensembl:ENSG00000197430	10	10q24.1	oligodendrocytic myelin paranodal and inner loop protein	protein-coding	OPALIN	oligodendrocytic myelin paranodal and inner loop protein	O	opalin|transmembrane protein 10|transmembrane protein TMP10	20201124	-
9606	93380	MMGT1	-	EMC5|TMEM32	HGNC:HGNC:28100|Ensembl:ENSG00000169446	X	Xq26.3	membrane magnesium transporter 1	protein-coding	MMGT1	membrane magnesium transporter 1	O	membrane magnesium transporter 1|ER membrane protein complex subunit 5|transmembrane protein 32	20201213	-
9606	93408	MYL10	-	MYLC2PL|PLRLC	MIM:617177|HGNC:HGNC:29825|Ensembl:ENSG00000106436	7	7q22.1	myosin light chain 10	protein-coding	MYL10	myosin light chain 10	O	myosin regulatory light chain 10|myosin light chain 2, lymphocyte-specific|myosin light chain 2, precursor lymphocyte-specific|myosin, light chain 10, regulatory|precursor lymphocyte-specific regulatory light chain	20201124	-
9606	93426	SYCE1	-	C10orf94|CT76|POF12|SPGF15	MIM:611486|HGNC:HGNC:28852|Ensembl:ENSG00000171772	10	10q26.3	synaptonemal complex central element protein 1	protein-coding	SYCE1	synaptonemal complex central element protein 1	O	synaptonemal complex central element protein 1|cancer/testis antigen 76|epididymis secretory sperm binding protein	20201213	-
9606	93429	LOC93429	-	-	Ensembl:ENSG00000268460	19	19q13.32	uncharacterized LOC93429	ncRNA	-	-	-	-	20201124	-
9606	93432	MGAM2	-	-	HGNC:HGNC:28101|Ensembl:ENSG00000257743	7	7q34	maltase-glucoamylase 2 (putative)	protein-coding	MGAM2	maltase-glucoamylase 2 (putative)	O	putative maltase-glucoamylase-like protein FLJ16351|Putative maltase-glucoamylase-like protein FLJ16351|maltase-glucoamylase (alpha-glucosidase)	20201124	-
9606	93436	ARMC6	-	R30923_1	HGNC:HGNC:25049|Ensembl:ENSG00000105676	19	19p13.11	armadillo repeat containing 6	protein-coding	ARMC6	armadillo repeat containing 6	O	armadillo repeat-containing protein 6	20201124	-
9606	93463	LOC93463	-	-	Ensembl:ENSG00000124835	2	2q37.3	uncharacterized LOC93463	ncRNA	-	-	-	-	20201124	-
9606	93474	ZNF670	-	-	HGNC:HGNC:28167|Ensembl:ENSG00000277462	1	1q44	zinc finger protein 670	protein-coding	ZNF670	zinc finger protein 670	O	zinc finger protein 670	20201124	-
9606	93487	MAPK1IP1L	-	C14orf32|MISS|c14_5346	MIM:617226|HGNC:HGNC:19840|Ensembl:ENSG00000168175	14	14q22.3	mitogen-activated protein kinase 1 interacting protein 1 like	protein-coding	MAPK1IP1L	mitogen-activated protein kinase 1 interacting protein 1 like	O	MAPK-interacting and spindle-stabilizing protein-like|MAPK-interacting and spindle-stabilizing protein	20201124	-
9606	93492	TPTE2	-	TPIP	MIM:606791|HGNC:HGNC:17299|Ensembl:ENSG00000132958	13	13q12.11	transmembrane phosphoinositide 3-phosphatase and tensin homolog 2	protein-coding	TPTE2	transmembrane phosphoinositide 3-phosphatase and tensin homolog 2	O	phosphatidylinositol 3,4,5-trisphosphate 3-phosphatase TPTE2|PTEN-like inositol lipid phosphatase|TPIP lipid phosphatase|TPTE and PTEN homologous inositol lipid phosphatase|lipid phosphatase TPIP|transmembrane phosphoinositide 3-phosphatase and tensin 2-like protein	20201124	-
9606	93517	SDR42E1	-	HSPC105	MIM:616164|HGNC:HGNC:29834|Ensembl:ENSG00000184860	16	16q23.3	short chain dehydrogenase/reductase family 42E, member 1	protein-coding	SDR42E1	short chain dehydrogenase/reductase family 42E, member 1	O	short-chain dehydrogenase/reductase family 42E member 1	20210114	-
9606	93550	ZFAND4	-	ANUBL1	HGNC:HGNC:23504|Ensembl:ENSG00000172671	10	10q11.22	zinc finger AN1-type containing 4	protein-coding	ZFAND4	zinc finger AN1-type containing 4	O	AN1-type zinc finger protein 4|AN1, ubiquitin-like, homolog|AN1-type zinc finger and ubiquitin domain-containing protein 1|AN1-type zinc finger and ubiquitin domain-containing protein-like 1|zinc finger, AN1-type domain 4	20201124	-
9606	93556	EGFEM1P	-	C3orf50|NCRNA00259	HGNC:HGNC:25149	3	3q26.2	EGF like and EMI domain containing 1, pseudogene	pseudo	EGFEM1P	EGF like and EMI domain containing 1, pseudogene	O	multiple EGF-like-domains 6 pseudogene	20201124	-
9606	93587	TRMT10A	-	HEL-S-88|MSSGM|MSSGM1|RG9MTD2|TRM10	MIM:616013|HGNC:HGNC:28403|Ensembl:ENSG00000145331	4	4q23	tRNA methyltransferase 10A	protein-coding	TRMT10A	tRNA methyltransferase 10A	O	tRNA methyltransferase 10 homolog A|RNA (guanine-9-)-methyltransferase domain-containing protein 2|epididymis secretory protein Li 88|tRNA (guanine(9)-N(1))-methyltransferase TRMT10A	20201124	-
9606	93589	CACNA2D4	-	RCD4	MIM:608171|HGNC:HGNC:20202|Ensembl:ENSG00000151062	12	12p13.33	calcium voltage-gated channel auxiliary subunit alpha2delta 4	protein-coding	CACNA2D4	calcium voltage-gated channel auxiliary subunit alpha2delta 4	O	voltage-dependent calcium channel subunit alpha-2/delta-4|calcium channel, voltage-dependent, alpha 2/delta subunit 4|voltage-gated calcium channel alpha(2)delta-4 subunit|voltage-gated calcium channel subunit alpha-2/delta-4	20201124	-
9606	93594	TBC1D31	-	Gm85|WDR67	HGNC:HGNC:30888|Ensembl:ENSG00000156787	8	8q24.13	TBC1 domain family member 31	protein-coding	TBC1D31	TBC1 domain family member 31	O	TBC1 domain family member 31|WD repeat domain 67|WD repeat-containing protein 67	20201124	-
9606	93611	FBXO44	-	FBG3|FBX30|FBX6A|Fbx44|Fbxo6a	MIM:609111|HGNC:HGNC:24847|Ensembl:ENSG00000132879	1	1p36.22	F-box protein 44	protein-coding	FBXO44	F-box protein 44	O	F-box only protein 44|F-box gene 3|F-box protein FBX30|F-box/G-domain protein 3	20201213	-
9606	93621	MRFAP1	-	PAM14|PGR1	MIM:616905|HGNC:HGNC:24549|Ensembl:ENSG00000179010	4	4p16.1	Morf4 family associated protein 1	protein-coding	MRFAP1	Morf4 family associated protein 1	O	MORF4 family-associated protein 1|Mof4 family associated protein 1|T-cell activation protein|protein associated with MRG of 14 kDa	20201125	-
9606	93622	LOC93622	-	-	Ensembl:ENSG00000170846	4	4p16.1	Morf4 family associated protein 1 like 1 pseudogene	pseudo	-	-	-	-	20201124	-
9606	93624	TADA2B	-	ADA2(beta)|ADA2B	MIM:608790|HGNC:HGNC:30781|Ensembl:ENSG00000173011	4	4p16.1	transcriptional adaptor 2B	protein-coding	TADA2B	transcriptional adaptor 2B	O	transcriptional adapter 2-beta|ADA2-beta|ADA2-like protein beta|transcriptional adaptor 2 (ADA2 homolog, yeast)-beta	20201213	-
9606	93627	TBCK	-	HSPC302|IHPRF3|TBCKL	MIM:616899|HGNC:HGNC:28261|Ensembl:ENSG00000145348	4	4q24	TBC1 domain containing kinase	protein-coding	TBCK	TBC1 domain containing kinase	O	TBC domain-containing protein kinase-like protein	20210123	-
9606	93643	TJAP1	-	PILT|TJP4	MIM:612658|HGNC:HGNC:17949|Ensembl:ENSG00000137221	6	6p21.1	tight junction associated protein 1	protein-coding	TJAP1	tight junction associated protein 1	O	tight junction-associated protein 1|protein incorporated later into tight junctions|tight junction associated protein 1 (peripheral)|tight junction protein 4 (peripheral)	20201213	-
9606	93649	MYOCD	-	MGBL|MYCD	MIM:606127|HGNC:HGNC:16067|Ensembl:ENSG00000141052	17	17p12	myocardin	protein-coding	MYOCD	myocardin	O	myocardin	20210123	-
9606	93650	ACP4	-	ACPT|AI1J	MIM:606362|HGNC:HGNC:14376|Ensembl:ENSG00000142513	19	19q13.33	acid phosphatase 4	protein-coding	ACP4	acid phosphatase 4	O	testicular acid phosphatase|acid phosphatase, testicular	20201124	-
9606	93653	ST7-AS1	-	ST7AS1|ST7OT1	HGNC:HGNC:16000|Ensembl:ENSG00000227199	7	7q31.2	ST7 antisense RNA 1	ncRNA	ST7-AS1	ST7 antisense RNA 1	O	ST7 antisense RNA 1 (non-protein coding)|ST7 overlapping transcript 1 (antisense non-coding RNA)|ST7 overlapping transcript 1 (non-protein coding)|ST7 overlapping transcript antisense 1	20201124	-
9606	93654	ST7-AS2	-	ST7AS2|ST7OT2	HGNC:HGNC:16044|Ensembl:ENSG00000226367	7	7q31.2	ST7 antisense RNA 2	ncRNA	ST7-AS2	ST7 antisense RNA 2	O	ST7 antisense RNA 2 (non-protein coding)|ST7 overlapping transcript 2 (antisense non-coding RNA)|ST7 overlapping transcript 2 (non-protein coding)	20201124	-
9606	93655	ST7-OT3	-	NCRNA00026|ST7|ST7OT3	HGNC:HGNC:16045|Ensembl:ENSG00000004866	7	7q31.2	ST7 overlapping transcript 3	ncRNA	ST7-OT3	ST7 overlapping transcript 3	O	ST7 overlapping transcript 3 (non-coding RNA)|ST7 overlapping transcript 3 (non-protein coding)|suppression of tumorigenicity 7	20201124	-
9606	93659	CGB5	-	CGB|HCG|hCGB	MIM:608825|HGNC:HGNC:16452|Ensembl:ENSG00000189052	19	19q13.33	chorionic gonadotropin subunit beta 5	protein-coding	CGB5	chorionic gonadotropin subunit beta 5	O	chorionic gonadotropin, beta polypeptide 5|chorionic gonadotropin beta 5 subunit|chorionic gonadotropin beta subunit 5	20201124	-
9606	93661	CAPZA3	-	CAPPA3|Gsg3|HEL-S-86	MIM:608722|HGNC:HGNC:24205|Ensembl:ENSG00000177938	12	12p12.3	capping actin protein of muscle Z-line subunit alpha 3	protein-coding	CAPZA3	capping actin protein of muscle Z-line subunit alpha 3	O	F-actin-capping protein subunit alpha-3|CP-alpha-3|CapZ alpha-3|F-actin capping protein alpha-3 subunit|capping actin protein of muscle Z-line alpha subunit 3|capping protein (actin filament) muscle Z-line, alpha 3|epididymis secretory protein Li 86|germ cell-specific protein 3|testis tissue sperm-binding protein Li 73n	20201213	-
9606	93663	ARHGAP18	-	MacGAP|SENEX|bA307O14.2	MIM:613351|HGNC:HGNC:21035|Ensembl:ENSG00000146376	6	6q22.33	Rho GTPase activating protein 18	protein-coding	ARHGAP18	Rho GTPase activating protein 18	O	rho GTPase-activating protein 18|rho-type GTPase-activating protein 18	20201124	-
9606	93664	CADPS2	-	CAPS2	MIM:609978|HGNC:HGNC:16018|Ensembl:ENSG00000081803	7	7q31.32	calcium dependent secretion activator 2	protein-coding	CADPS2	calcium dependent secretion activator 2	O	calcium-dependent secretion activator 2|CAPS-2|Ca++-dependent secretion activator 2|Ca2+ dependent secretion activator 2|Ca2+-dependent activator protein for secretion 2|calcium-dependent activator protein for secretion 2	20201213	-
9606	93668	HPYR1	-	HPRG1|LINC00027|NCRNA00027	HGNC:HGNC:16071|Ensembl:ENSG00000253521	8	8q24.22	Helicobacter pylori responsive 1	ncRNA	HPYR1	Helicobacter pylori responsive 1	O	Helicobacter pylori responsive 1 (non-protein coding)|long intergenic non-protein coding RNA 27	20201124	-
9606	93948	RPS23P1	-	RPS23_3_930	HGNC:HGNC:16043|Ensembl:ENSG00000243504	8	8q22.1	ribosomal protein S23 pseudogene 1	pseudo	RPS23P1	ribosomal protein S23 pseudogene 1	O	-	20201124	-
9606	93953	GCNA	-	ACRC|NAAR1	MIM:300369|HGNC:HGNC:15805|Ensembl:ENSG00000147174	X	Xq13.1	germ cell nuclear acidic peptidase	protein-coding	GCNA	germ cell nuclear acidic peptidase	O	acidic repeat-containing protein|acidic repeat containing|germ cell nuclear antigen|putative nuclear protein	20201213	-
9606	93956	AOCH	-	-	MIM:606049	11	-	Acromegaloid features, overgrowth, cleft palate, and hernia	unknown	-	-	-	-	20190816	-
9606	93973	ACTR8	-	ARP8|INO80N|hArp8	HGNC:HGNC:14672|Ensembl:ENSG00000113812	3	3p21.1	actin related protein 8	protein-coding	ACTR8	actin related protein 8	O	actin-related protein 8|ARP8 actin related protein 8 homolog|INO80 complex subunit N	20201213	-
9606	93974	ATP5IF1	-	ATPI|ATPIF1|ATPIP|IP	MIM:614981|HGNC:HGNC:871|Ensembl:ENSG00000130770	1	1p35.3	ATP synthase inhibitory factor subunit 1	protein-coding	ATP5IF1	ATP synthase inhibitory factor subunit 1	O	ATPase inhibitor, mitochondrial|ATP synthase F1 subunit epsilon|ATP synthase inhibitor protein|ATPase inhibitor protein|ATPase inhibitory factor 1|IF(1)|IF1|inhibitor of F(1)F(o)-ATPase	20201206	-
9606	93978	CLEC6A	-	CLEC4N|CLECSF10|dectin-2	MIM:613579|HGNC:HGNC:14556|Ensembl:ENSG00000205846	12	12p13.31	C-type lectin domain containing 6A	protein-coding	CLEC6A	C-type lectin domain containing 6A	O	C-type lectin domain family 6 member A|C-type (calcium dependent, carbohydrate-recognition domain) lectin, superfamily member 10|C-type lectin superfamily member 10|DC-associated C-type lectin 2|dectin 2|dendritic cell-associated C-type lectin 2	20201124	-
9606	93979	CPA5	-	-	MIM:609561|HGNC:HGNC:15722|Ensembl:ENSG00000158525	7	7q32.2	carboxypeptidase A5	protein-coding	CPA5	carboxypeptidase A5	O	carboxypeptidase A5|testicular tissue protein Li 32	20201124	-
9606	93983	DYT13	-	-	MIM:607671	1	1p36	dystonia 13, torsion	unknown	-	-	-	-	20191002	-
9606	93985	FGS3	-	-	MIM:300406	X	Xp22.3	FG syndrome 3	unknown	-	-	-	-	20191002	-
9606	93986	FOXP2	-	CAGH44|SPCH1|TNRC10	MIM:605317|HGNC:HGNC:13875|Ensembl:ENSG00000128573	7	7q31.1	forkhead box P2	protein-coding	FOXP2	forkhead box P2	O	forkhead box protein P2|CAG repeat protein 44|forkhead/winged-helix transcription factor|trinucleotide repeat containing 10|trinucleotide repeat-containing gene 10 protein	20210102	-
9606	93991	MRX77	-	-	MIM:300454	X	Xq12-q21.3	mental retardation, X-linked 77	unknown	-	-	-	-	20200624	-
9606	93993	NDUFB3P1	-	-	HGNC:HGNC:13673	1	1p13.3	NADH:ubiquinone oxidoreductase subunit B3 pseudogene 1	pseudo	NDUFB3P1	NADH:ubiquinone oxidoreductase subunit B3 pseudogene 1	O	NADH dehydrogenase (ubiquinone) 1 beta subcomplex, 3, 12kDa pseudogene 1	20201124	-
9606	93994	NDUFB3P2	-	-	HGNC:HGNC:13674	9	9q33.3	NADH:ubiquinone oxidoreductase subunit B3 pseudogene 2	pseudo	NDUFB3P2	NADH:ubiquinone oxidoreductase subunit B3 pseudogene 2	O	NADH dehydrogenase (ubiquinone) 1 beta subcomplex, 3, 12kDa pseudogene 2	20201124	-
9606	93995	NDUFB3P4	-	-	HGNC:HGNC:13676	14	-	NADH:ubiquinone oxidoreductase subunit B3 pseudogene 4	pseudo	NDUFB3P4	NADH:ubiquinone oxidoreductase subunit B3 pseudogene 4	O	NADH dehydrogenase (ubiquinone) 1 beta subcomplex, 3, 12kDa pseudogene 4	20201124	-
9606	93996	NDUFB3P3	-	-	HGNC:HGNC:13675	14	14q22.1	NADH:ubiquinone oxidoreductase subunit B3 pseudogene 3	pseudo	NDUFB3P3	NADH:ubiquinone oxidoreductase subunit B3 pseudogene 3	O	NADH dehydrogenase (ubiquinone) 1 beta subcomplex, 3, 12kDa pseudogene 3	20201124	-
9606	93997	NDUFB3P5	-	-	HGNC:HGNC:13677	X	Xq27.2	NADH:ubiquinone oxidoreductase subunit B3 pseudogene 5	pseudo	NDUFB3P5	NADH:ubiquinone oxidoreductase subunit B3 pseudogene 5	O	NADH dehydrogenase (ubiquinone) 1 beta subcomplex, 3, 12kDa pseudogene 5	20201124	-
9606	93999	OTSC2	-	-	MIM:605727	7	7q34-q36	otosclerosis 2	unknown	-	-	-	-	20191002	-
9606	94003	PDB4	-	-	MIM:606263	5	5q31	Paget disease of bone 4	unknown	-	-	-	-	20191002	-
9606	94005	PIGS	-	GPIBD18	MIM:610271|HGNC:HGNC:14937|Ensembl:ENSG00000087111	17	17q11.2	phosphatidylinositol glycan anchor biosynthesis class S	protein-coding	PIGS	phosphatidylinositol glycan anchor biosynthesis class S	O	GPI transamidase component PIG-S|GPI transamidase subunit|phosphatidylinositol glycan, class S|phosphatidylinositol-glycan biosynthesis class S protein	20210123	-
9606	94008	SCA18	-	SMNA	MIM:607458	7	7q22-q32	spinocerebellar ataxia 18 (sensory with neurogenic muscular atrophy)	unknown	-	-	-	-	20191002	-
9606	94009	SERHL	-	BK126B4.1|BK126B4.2|HS126B42|dJ222E13.1	MIM:607979|HGNC:HGNC:14408|Ensembl:ENSG00000172250	22	22q13.2	serine hydrolase like (pseudogene)	pseudo	SERHL	serine hydrolase like (pseudogene)	O	kraken-like|serine hydrolase-like	20201124	-
9606	94014	TRICY1	-	-	MIM:609649	3	3p24.1-p22.1	trichilemmal cyst 1	unknown	-	-	-	pilar cyst	20191002	-
9606	94015	TTYH2	-	C17orf29	MIM:608855|HGNC:HGNC:13877|Ensembl:ENSG00000141540	17	17q25.1	tweety family member 2	protein-coding	TTYH2	tweety family member 2	O	protein tweety homolog 2|hTTY2|tweety homolog 2	20201124	-
9606	94017	TRS-TGA2-1	-	TRNAS1|TRS1	MIM:606171|HGNC:HGNC:16292	6	6p22.1	tRNA-Ser (anticodon TGA) 2-1	tRNA	TRS-TGA2-1	tRNA-Ser (anticodon TGA) 2-1	O	tRNA serine (UGA) 1|tRNA serine 1 (anticodon UGA)|tRNA-Ser-TGA-2-1|transfer RNA serine 1 (anticodon UGA)|transfer RNA-Ser (TGA) 2-1	20201124	-
9606	94025	MUC16	-	CA125	MIM:606154|HGNC:HGNC:15582|Ensembl:ENSG00000181143	19	19p13.2	mucin 16, cell surface associated	protein-coding	MUC16	mucin 16, cell surface associated	O	mucin-16|CA125 ovarian cancer antigen|cancer antigen 125|ovarian cancer-related tumor marker CA125|ovarian carcinoma antigen CA125	20210118	-
9606	94026	POM121L2	-	POM121-L|POM121L	HGNC:HGNC:13973|Ensembl:ENSG00000158553	6	6p22.1	POM121 transmembrane nucleoporin like 2	protein-coding	POM121L2	POM121 transmembrane nucleoporin like 2	O	POM121-like protein 2|OM121 membrane glycoprotein (rat homolog)-like 2|POM121 membrane glycoprotein (rat homolog)-like 2|POM121 membrane glycoprotein-like 2	20201124	-
9606	94027	CGB7	-	CG-beta-a|CGB6	MIM:608826|HGNC:HGNC:16451|Ensembl:ENSG00000196337	19	19q13.33	chorionic gonadotropin subunit beta 7	protein-coding	CGB7	chorionic gonadotropin subunit beta 7	O	choriogonadotropin subunit beta 7|chorionic gonadotropin beta 7 subunit|chorionic gonadotropin beta subunit 7|chorionic gonadotropin, beta polypeptide 7	20201124	-
9606	94030	LRRC4B	-	HSM|LRIG4|NGL-3	HGNC:HGNC:25042|Ensembl:ENSG00000131409	19	19q13.33	leucine rich repeat containing 4B	protein-coding	LRRC4B	leucine rich repeat containing 4B	O	leucine-rich repeat-containing protein 4B|leucine-rich repeats and immunoglobulin-like domains 4|netrin-G3 ligand	20201213	-
9606	94031	HTRA3	-	Prsp|Tasp	MIM:608785|HGNC:HGNC:30406|Ensembl:ENSG00000170801	4	4p16.1	HtrA serine peptidase 3	protein-coding	HTRA3	HtrA serine peptidase 3	O	serine protease HTRA3|high-temperature requirement factor A3|pregnancy-related serine protease|probable serine protease HTRA3	20201124	-
9606	94032	CAMK2N2	-	CAM-KIIN|CAMKIIN	MIM:608721|HGNC:HGNC:24197|Ensembl:ENSG00000163888	3	3q27.1	calcium/calmodulin dependent protein kinase II inhibitor 2	protein-coding	CAMK2N2	calcium/calmodulin dependent protein kinase II inhibitor 2	O	calcium/calmodulin-dependent protein kinase II inhibitor 2|CaM-KII inhibitory protein	20201124	-
9606	94033	FTMT	-	MTF	MIM:608847|HGNC:HGNC:17345|Ensembl:ENSG00000181867	5	5q23.1	ferritin mitochondrial	protein-coding	FTMT	ferritin mitochondrial	O	ferritin, mitochondrial|ferritin H subunit|mitochondrial ferritin	20210114	-
9606	94039	ZNF101	-	HZF12	MIM:603983|HGNC:HGNC:12881|Ensembl:ENSG00000181896	19	19p13.11	zinc finger protein 101	protein-coding	ZNF101	zinc finger protein 101	O	zinc finger protein 101|zinc finger protein 101 (Y2)|zinc finger protein 12|zinc finger protein HZF12	20201124	-
9606	94056	SYAP1	-	BSTA|PRO3113	HGNC:HGNC:16273|Ensembl:ENSG00000169895	X	Xp22.2	synapse associated protein 1	protein-coding	SYAP1	synapse associated protein 1	O	synapse-associated protein 1|BSD domain-containing signal transducer and Akt interactor protein|SAP47 homolog|synapse associated protein 1, SAP47 homolog	20201206	-
9606	94059	LENG9	-	-	HGNC:HGNC:16306|Ensembl:ENSG00000275183	19	19q13.42	leukocyte receptor cluster member 9	protein-coding	LENG9	leukocyte receptor cluster member 9	O	leukocyte receptor cluster member 9|leukocyte receptor cluster (LRC) member 9	20201124	-
9606	94081	SFXN1	-	SLC56A1|TCC	MIM:615569|HGNC:HGNC:16085|Ensembl:ENSG00000164466	5	5q35.2	sideroflexin 1	protein-coding	SFXN1	sideroflexin 1	O	sideroflexin-1|tricarboxylate carrier protein	20210103	-
9606	94086	HSPB9	-	CT51	MIM:608344|HGNC:HGNC:30589|Ensembl:ENSG00000260325	17	17q21.2	heat shock protein family B (small) member 9	protein-coding	HSPB9	heat shock protein family B (small) member 9	O	heat shock protein beta-9|cancer/testis antigen 51|heat shock protein, alpha-crystallin-related, B9|small heat shock protein B9	20201124	-
9606	94097	SFXN5	-	BBG-TCC|SLC56A5	MIM:615572|HGNC:HGNC:16073|Ensembl:ENSG00000144040	2	2p13.2	sideroflexin 5	protein-coding	SFXN5	sideroflexin 5	O	sideroflexin-5	20201217	-
9606	94101	ORMDL1	-	-	MIM:610073|HGNC:HGNC:16036|Ensembl:ENSG00000128699	2	2q32.2	ORMDL sphingolipid biosynthesis regulator 1	protein-coding	ORMDL1	ORMDL sphingolipid biosynthesis regulator 1	O	ORM1-like protein 1|adoplin-1	20201217	-
9606	94103	ORMDL3	-	-	MIM:610075|HGNC:HGNC:16038|Ensembl:ENSG00000172057	17	17q21.1	ORMDL sphingolipid biosynthesis regulator 3	protein-coding	ORMDL3	ORMDL sphingolipid biosynthesis regulator 3	O	ORM1-like protein 3	20201213	-
9606	94104	PAXBP1	-	BM020|C21orf66|FSAP105|GCFC|GCFC1	MIM:617621|HGNC:HGNC:13579|Ensembl:ENSG00000159086	21	21q22.11	PAX3 and PAX7 binding protein 1	protein-coding	PAXBP1	PAX3 and PAX7 binding protein 1	O	PAX3- and PAX7-binding protein 1|GC-rich sequence DNA-binding factor 1|GC-rich sequence DNA-binding factor candidate|functional spliceosome-associated protein 105	20201213	-
9606	94107	TMEM203	-	HBEBP1	MIM:616499|HGNC:HGNC:28217|Ensembl:ENSG00000187713	9	9q34.3	transmembrane protein 203	protein-coding	TMEM203	transmembrane protein 203	O	transmembrane protein 203|HBeAg-binding protein 1	20201206	-
9606	94115	CGB8	-	-	MIM:608827|HGNC:HGNC:16453|Ensembl:ENSG00000213030	19	19q13.33	chorionic gonadotropin subunit beta 8	protein-coding	CGB8	chorionic gonadotropin subunit beta 8	O	chorionic gonadotropin, beta polypeptide 8|chorionic gonadotropin beta 8 subunit|chorionic gonadotropin beta subunit 8	20201124	-
9606	94120	SYTL3	-	SLP3	HGNC:HGNC:15587|Ensembl:ENSG00000164674	6	6q25.3	synaptotagmin like 3	protein-coding	SYTL3	synaptotagmin like 3	O	synaptotagmin-like protein 3|exophilin-6	20201213	-
9606	94121	SYTL4	-	SLP4	MIM:300723|HGNC:HGNC:15588|Ensembl:ENSG00000102362	X	Xq22.1	synaptotagmin like 4	protein-coding	SYTL4	synaptotagmin like 4	O	synaptotagmin-like protein 4|exophilin-2|granuphilin-a	20201213	-
9606	94122	SYTL5	-	slp5	HGNC:HGNC:15589|Ensembl:ENSG00000147041	X	Xp11.4	synaptotagmin like 5	protein-coding	SYTL5	synaptotagmin like 5	O	synaptotagmin-like protein 5|exophilin 9	20201213	-
9606	94134	ARHGAP12	-	-	MIM:610577|HGNC:HGNC:16348|Ensembl:ENSG00000165322	10	10p11.22	Rho GTPase activating protein 12	protein-coding	ARHGAP12	Rho GTPase activating protein 12	O	rho GTPase-activating protein 12|rho-type GTPase-activating protein 12	20201124	-
9606	94137	RP1L1	-	DCDC4B|OCMD|RP88	MIM:608581|HGNC:HGNC:15946|Ensembl:ENSG00000183638	8	8p23.1	RP1 like 1	protein-coding	RP1L1	RP1 like 1	O	retinitis pigmentosa 1-like 1 protein|doublecortin domain containing 4B|retinitis pigmentosa 1 like 1	20210123	-
9606	94144	CDRT2	-	-	HGNC:HGNC:14381	17	17p12	CMT1A duplicated region transcript 2	unknown	CDRT2	CMT1A duplicated region transcript 2	O	-	20190324	-
9606	94145	CDRT3	-	-	HGNC:HGNC:14382	17	17p12	CMT1A duplicated region transcript 3	ncRNA	CDRT3	CMT1A duplicated region transcript 3	O	-	20201124	-
9606	94148	CDRT5	-	-	HGNC:HGNC:14384	17	17p12	CMT1A duplicated region transcript 5	unknown	CDRT5	CMT1A duplicated region transcript 5	O	-	20190324	-
9606	94150	CDRT7	-	LINC00025|NCRNA00025	HGNC:HGNC:14386|Ensembl:ENSG00000259944	17	17p12	CMT1A duplicated region transcript 7	ncRNA	CDRT7	CMT1A duplicated region transcript 7	O	CMT1A duplicated region transcript 7 (non-protein coding)|long intergenic non-protein coding RNA 25	20201124	-
9606	94151	CDRT8	-	-	HGNC:HGNC:14387	17	17p12	CMT1A duplicated region transcript 8	ncRNA	CDRT8	CMT1A duplicated region transcript 8	O	-	20201124	-
9606	94153	CDRT10	-	-	HGNC:HGNC:14390	17	17p12	CMT1A duplicated region transcript 10	unknown	CDRT10	CMT1A duplicated region transcript 10	O	-	20190324	-
9606	94154	CDRT11	-	-	HGNC:HGNC:14391	17	17p12	CMT1A duplicated region transcript 11	unknown	CDRT11	CMT1A duplicated region transcript 11	O	-	20190324	-
9606	94155	CDRT12	-	-	HGNC:HGNC:14392	17	17p12	CMT1A duplicated region transcript 12	unknown	CDRT12	CMT1A duplicated region transcript 12	O	-	20190324	-
9606	94156	CDRT13	-	-	HGNC:HGNC:14393	17	17p12	CMT1A duplicated region transcript 13	unknown	CDRT13	CMT1A duplicated region transcript 13	O	-	20190324	-
9606	94158	CDRT15P1	-	CDRT15P	HGNC:HGNC:33168	17	17p12	CDRT15 pseudogene 1	pseudo	CDRT15P1	CDRT15 pseudogene 1	O	CMT1A duplicated region transcript 15 pseudogene 1	20201124	-
9606	94160	ABCC12	-	MRP9	MIM:607041|HGNC:HGNC:14640|Ensembl:ENSG00000140798	16	16q12.1	ATP binding cassette subfamily C member 12	protein-coding	ABCC12	ATP binding cassette subfamily C member 12	O	multidrug resistance-associated protein 9|ATP-binding cassette sub-family C member 12|ATP-binding cassette transporter sub-family C member 12|ATP-binding cassette, sub-family C (CFTR/MRP), member 12	20201213	-
9606	94161	SNORD46	-	RNU40|RNU46|U40|U46	HGNC:HGNC:10186|Ensembl:ENSG00000200913	1	1p34.1	small nucleolar RNA, C/D box 46	snoRNA	SNORD46	small nucleolar RNA, C/D box 46	O	RNA, U40 small nuclear|RNA, U40 small nucleolar|RNA, U46 small nuclear|U40 small nucleolar RNA|U40 snoRNA	20201124	-
9606	94162	SNORD38A	-	RNU38A|U38A	HGNC:HGNC:30355|Ensembl:ENSG00000202031	1	1p34.1	small nucleolar RNA, C/D box 38A	snoRNA	SNORD38A	small nucleolar RNA, C/D box 38A	O	RNA, U38A small nucleolar|U38A small nucleolar RNA|U38A snoRNA	20201124	-
9606	94163	SNORD38B	-	RNU38B|U38B	HGNC:HGNC:30356|Ensembl:ENSG00000281859	1	1p34.1	small nucleolar RNA, C/D box 38B	snoRNA	SNORD38B	small nucleolar RNA, C/D box 38B	O	RNA, U38B small nucleolar|U38B small nucleolar RNA|U38B snoRNA	20201124	-
9606	94233	OPN4	-	MOP	MIM:606665|HGNC:HGNC:14449|Ensembl:ENSG00000122375	10	10q23.2	opsin 4	protein-coding	OPN4	opsin 4	O	melanopsin	20201213	-
9606	94234	FOXQ1	-	HFH1	MIM:612788|HGNC:HGNC:20951|Ensembl:ENSG00000164379	6	6p25.3	forkhead box Q1	protein-coding	FOXQ1	forkhead box Q1	O	forkhead box protein Q1|HFH-1|HNF-3/forkhead-like protein 1|hepatocyte nuclear factor 3 forkhead homolog 1|winged helix/forkhead transcription factor	20201213	-
9606	94235	GNG8	-	-	HGNC:HGNC:19664|Ensembl:ENSG00000167414	19	19q13.32	G protein subunit gamma 8	protein-coding	GNG8	G protein subunit gamma 8	O	guanine nucleotide-binding protein G(I)/G(S)/G(O) subunit gamma-8|gamma-9|guanine nucleotide binding protein (G protein), gamma 8	20210113	-
9606	94236	DNAJA1P5	-	HEJ1	HGNC:HGNC:39341	1	1p21.1	DnaJ heat shock protein family (Hsp40) member A1 pseudogene 5	pseudo	DNAJA1P5	DnaJ heat shock protein family (Hsp40) member A1 pseudogene 5	O	DnaJ (Hsp40) homolog, subfamily A, member 1 pseudogene 5|DnaJ pseudogene	20201124	-
9606	94239	H2AZ2	-	H2A.Z-2|H2AFV|H2AV	HGNC:HGNC:20664|Ensembl:ENSG00000105968	7	7p13	H2A.Z variant histone 2	protein-coding	H2AZ2	H2A.Z variant histone 2	O	histone H2A.V|H2A histone family member V|H2A.F/Z|histone H2A.F/Z|purine-rich binding element protein B	20210103	-
9606	94240	EPSTI1	-	BRESI1	MIM:607441|HGNC:HGNC:16465|Ensembl:ENSG00000133106	13	13q14.11	epithelial stromal interaction 1	protein-coding	EPSTI1	epithelial stromal interaction 1	O	epithelial-stromal interaction protein 1|epithelial stromal interaction 1 (breast)	20201124	-
9606	94241	TP53INP1	-	SIP|TP53DINP1|TP53INP1A|TP53INP1B|Teap|p53DINP1	MIM:606185|HGNC:HGNC:18022|Ensembl:ENSG00000164938	8	8q22.1	tumor protein p53 inducible nuclear protein 1	protein-coding	TP53INP1	tumor protein p53 inducible nuclear protein 1	O	tumor protein p53-inducible nuclear protein 1|p53-dependent damage-inducible nuclear protein 1|p53-inducible p53DINP1|stress-induced protein	20210118	-
9606	94274	PPP1R14A	-	CPI-17|CPI17|PPP1INL	MIM:608153|HGNC:HGNC:14871|Ensembl:ENSG00000167641	19	19q13.2	protein phosphatase 1 regulatory inhibitor subunit 14A	protein-coding	PPP1R14A	protein phosphatase 1 regulatory inhibitor subunit 14A	O	protein phosphatase 1 regulatory subunit 14A|17 kDa PKC-potentiated inhibitory protein of PP1|17-KDa protein|PKC-potentiated inhibitory protein of PP1|protein kinase C-potentiated inhibitor protein of 17 kDa	20201213	-
9606	94297	PPP1R11P1	-	-	HGNC:HGNC:16326	1	1p36.12	protein phosphatase 1 regulatory inhibitor subunit 11 pseudogene 1	pseudo	PPP1R11P1	protein phosphatase 1 regulatory inhibitor subunit 11 pseudogene 1	O	-	20201124	-
9606	94298	PPP1R11P2	-	-	HGNC:HGNC:16327|Ensembl:ENSG00000231765	X	Xp11.21	protein phosphatase 1 regulatory inhibitor subunit 11 pseudogene 2	pseudo	PPP1R11P2	protein phosphatase 1 regulatory inhibitor subunit 11 pseudogene 2	O	-	20201124	-
9606	94299	TP53BP2P1	-	PPP1R13AP	HGNC:HGNC:16328	8	8p21.3	tumor protein p53 binding protein 2 pseudogene 1	pseudo	TP53BP2P1	tumor protein p53 binding protein 2 pseudogene 1	O	protein phosphatase 1, regulatory (inhibitor) subunit 13A pseudogene	20190324	-
9606	94302	PPP1R14BP4	-	-	HGNC:HGNC:16331	7	7p14.2	protein phosphatase 1 regulatory inhibitor subunit 14B pseudogene 4	pseudo	PPP1R14BP4	protein phosphatase 1 regulatory inhibitor subunit 14B pseudogene 4	O	-	20201124	-
9606	94304	PPP1R1AP1	-	-	HGNC:HGNC:16316|Ensembl:ENSG00000255255	11	11q13.5	protein phosphatase 1 regulatory inhibitor subunit 1A pseudogene 1	pseudo	PPP1R1AP1	protein phosphatase 1 regulatory inhibitor subunit 1A pseudogene 1	O	-	20201124	-
9606	94310	PPP1R2P8	-	-	HGNC:HGNC:16323	5	5p14.3	protein phosphatase 1 regulatory inhibitor subunit 2 pseudogene 8	pseudo	PPP1R2P8	protein phosphatase 1 regulatory inhibitor subunit 2 pseudogene 8	O	-	20201124	-
9606	94313	AUTS5	-	-	MIM:606053	-	-	Autism, susceptibility to, 5	unknown	-	-	-	-	20190322	-
9606	94337	MNG3	-	-	MIM:606082	3	3q26.1-q26.3	Multinodular goiter-3	unknown	-	-	-	-	20190816	-
9606	95681	CEP41	-	JBTS15|TSGA14	MIM:610523|HGNC:HGNC:12370|Ensembl:ENSG00000106477	7	7q32.2	centrosomal protein 41	protein-coding	CEP41	centrosomal protein 41	O	centrosomal protein of 41 kDa|centrosomal protein 41 kDa|centrosomal protein 41kDa|testis specific protein A14|testis specific, 14|testis-specific gene A14 protein	20201124	-
9606	96459	FNIP1	-	-	MIM:610594|HGNC:HGNC:29418|Ensembl:ENSG00000217128	5	5q31.1	folliculin interacting protein 1	protein-coding	FNIP1	folliculin interacting protein 1	O	folliculin-interacting protein 1	20201213	-
9606	96597	TBC1D27P	-	TBC1D27	HGNC:HGNC:28104	17	17p11.2	TBC1 domain family member 27, pseudogene	pseudo	TBC1D27P	TBC1 domain family member 27, pseudogene	O	-	20201124	-
9606	96610	BMS1P20	-	IGL|IGLV|IGLV1	HGNC:HGNC:49153	22	22q11.22	BMS1 pseudogene 20	pseudo	BMS1P20	BMS1 pseudogene 20	O	BMS1 homolog, ribosome assembly protein pseudogene|BMS1, ribosome biogenesis factor pseudogene 20|IG c1003_light_IGLV1-51_IGLJ2|IG c1150_light_IGLV1-51_IGLJ2|IG c1279_light_IGLV1-51_IGLJ2|IG c1343_light_IGLV1-51_IGLJ2|IG c137_light_IGLV1-51_IGLJ2|IG c1418_light_IGLV1-51_IGLJ2|IG c345_light_IGLV1-51_IGLJ2|IG c363_light_IGLV1-51_IGLJ2|IG c497_light_IGLV1-51_IGLJ2|IG c703_light_IGLV1-51_IGLJ2|IG c833_light_IGLV1-51_IGLJ3|IGL c1397_light_IGLV1-51_IGLJ2|IGL c1510_light_IGLV1-51_IGLJ2|IGL c1532_light_IGLV1-51_IGLJ2|IGL c1535_light_IGLV1-51_IGLJ2|IGL c1574_light_IGLV1-51_IGLJ2|IGL c1630_light_IGLV1-51_IGLJ3|IGL c1876_light_IGLV1-51_IGLJ2|IGL c1911_light_IGLV1-51_IGLJ2|IGL c1953_light_IGLV1-51_IGLJ2|IGL c2014_light_IGLV1-51_IGLJ2|IGL c2090_light_IGLV1-51_IGLJ2|IGL c209_light_IGLV1-51_IGLJ3|IGL c2102_light_IGLV1-51_IGLJ2|IGL c2114_light_IGLV1-51_IGLJ2|IGL c2119_light_IGLV1-51_IGLJ2|IGL c2212_light_IGLV1-51_IGLJ2|IGL c2411_light_IGLV1-51_IGLJ2|IGL c31_light_IGLV1-51_IGLJ2|IGL c331_light_IGLV1-51_IGLJ2|IGL c3648_light_IGLV1-51_IGLJ2|IGL c369_light_IGLV1-51_IGLJ3|IGL c3772_light_IGLV1-51_IGLJ2|IGL c3921_light_IGLV1-51_IGLJ2|IGL c3948_light_IGLV1-51_IGLJ2|IGL c4094_light_IGLV1-51_IGLJ2|IGL c699_light_IGLV1-51_IGLJ3|IGL c869_light_IGLV1-51_IGLJ3|Immunogloblin light chain variable region|anti-HIV-1 V3 immunoglobulin light chain|anti-SARS-CoV-2 immunoglobulin light chain variable region|anti-SARS-CoV-2 spike protein immunoglobulin light chain variable region|immunoglobulin V region|immunoglobulin heavy chain V region|immunoglobulin lambda-1 variable region|immunoglobulin lamda chain|immunoglobulin light chain variable region	20201124	-
9606	96626	LIMS3	-	LIMS3L|LIMS4|PINCH-3	HGNC:HGNC:30047|Ensembl:ENSG00000256977	2	2q13	LIM zinc finger domain containing 3	protein-coding	LIMS3	LIM zinc finger domain containing 3	O	LIM and senescent cell antigen-like-containing domain protein 3|LIM and senescent cell antigen-like domains 3|LIM and senescent cell antigen-like-containing domain protein 3-like|LIM and senescent cell antigen-like-containing domain protein 4|LIM-type zinc finger domains 3|particularly interesting new Cys-His protein 3|pinch 2	20201124	-
9606	96764	TGS1	-	NCOA6IP|PIMT|PIPMT	MIM:606461|HGNC:HGNC:17843|Ensembl:ENSG00000137574	8	8q12.1	trimethylguanosine synthase 1	protein-coding	TGS1	trimethylguanosine synthase 1	O	trimethylguanosine synthase|CLL-associated antigen KW-2|PRIP-interacting protein with methyltransferase motif|cap-specific guanine-N2 methyltransferase|hepatocellular carcinoma-associated antigen 137|nuclear receptor coactivator 6-interacting protein	20201124	-
9606	100917	VWSM	-	-	MIM:604547	-	-	Van der Woude syndrome modifier	unknown	-	-	-	-	20201001	-
9606	100918	NRCLP2	-	NRCLP	MIM:605841	4	4p13-q21	Narcolepsy, HLA-associated	unknown	-	-	-	-	20190816	-
9606	103910	MYL12B	-	MLC-B|MRLC2	MIM:609211|HGNC:HGNC:29827|Ensembl:ENSG00000118680	18	18p11.31	myosin light chain 12B	protein-coding	MYL12B	myosin light chain 12B	O	myosin regulatory light chain 12B|MLC-2|MLC-2A|MLC20|SHUJUN-1|myosin regulatory light chain 2|myosin regulatory light chain 20 kDa|myosin regulatory light chain MRLC2|myosin, light chain 12B, regulatory	20210103	-
9606	103911	RPS27AP1	-	RPS27AP|RPS27A_6_1513	HGNC:HGNC:17121|Ensembl:ENSG00000242692	17	17p13.1	RPS27A pseudogene 1	pseudo	RPS27AP1	RPS27A pseudogene 1	O	ribosomal protein S27a pseudogene 1|ubiquitin and ribosomal protein S27a precursor pseudogene|ubiquitin carboxyl extension protein 80 pseudogene	20201124	-
9606	112398	EGLN2	-	EIT-6|EIT6|HIF-PH1|HIFPH1|HPH-1|HPH-3|PHD1	MIM:606424|HGNC:HGNC:14660|Ensembl:ENSG00000269858	19	19q13.2	egl-9 family hypoxia inducible factor 2	protein-coding	EGLN2	egl-9 family hypoxia inducible factor 2	O	prolyl hydroxylase EGLN2|HIF-prolyl hydroxylase 1|egl nine homolog 2|estrogen-induced tag 6|hypoxia-inducible factor prolyl hydroxylase 1|prolyl hydroxylase domain-containing protein 1	20210114	-
9606	112399	EGLN3	-	HIFP4H3|HIFPH3|PHD3	MIM:606426|HGNC:HGNC:14661|Ensembl:ENSG00000129521	14	14q13.1	egl-9 family hypoxia inducible factor 3	protein-coding	EGLN3	egl-9 family hypoxia inducible factor 3	O	prolyl hydroxylase EGLN3|HIF-PH3|HIF-prolyl hydroxylase 3|HPH-1|HPH-3|hypoxia-inducible factor prolyl hydroxylase 3|prolyl hydroxylase domain-containing protein 3	20210114	-
9606	112401	BIRC8	-	ILP-2|ILP2|RNF136|hILP2	HGNC:HGNC:14878|Ensembl:ENSG00000163098	19	19q13.42	baculoviral IAP repeat containing 8	pseudo	BIRC8	baculoviral IAP repeat containing 8	O	IAP-like protein 2|baculoviral IAP repeat-containing protein 8|inhibitor of apoptosis-like protein 2|testis-specific inhibitor of apoptosis	20201213	-
9606	112464	CAVIN3	-	HSRBC|PRKCDBP|SRBC|cavin-3	MIM:618303|HGNC:HGNC:9400|Ensembl:ENSG00000170955	11	11p15.4	caveolae associated protein 3	protein-coding	CAVIN3	caveolae associated protein 3	O	caveolae-associated protein 3|protein kinase C delta binding protein|sdr-related gene product that binds to c-kinase|serum deprivation response factor-related gene product that binds to C-kinase	20210103	-
9606	112476	PRRT2	-	BFIC2|BFIS2|DSPB3|DYT10|EKD1|FICCA|ICCA|IFITMD1|PKC	MIM:614386|HGNC:HGNC:30500|Ensembl:ENSG00000167371	16	16p11.2	proline rich transmembrane protein 2	protein-coding	PRRT2	proline rich transmembrane protein 2	O	proline-rich transmembrane protein 2|dispanin subfamily B member 3|dystonia 10|infantile convulsions and paroxysmal choreoathetosis|interferon induced transmembrane protein domain containing 1	20210118	-
9606	112479	ERI2	-	EXOD1|ZGRF5	HGNC:HGNC:30541|Ensembl:ENSG00000196678	16	16p12.3	ERI1 exoribonuclease family member 2	protein-coding	ERI2	ERI1 exoribonuclease family member 2	O	ERI1 exoribonuclease 2|enhanced RNAi three prime mRNA exonuclease homolog 2|exonuclease domain containing 1|exonuclease domain-containing protein 1|exoribonuclease 2|zinc finger, GRF-type containing 5	20201124	-
9606	112483	SAT2	-	SSAT-2|SSAT2	MIM:611463|HGNC:HGNC:23160|Ensembl:ENSG00000141504	17	17p13.1	spermidine/spermine N1-acetyltransferase family member 2	protein-coding	SAT2	spermidine/spermine N1-acetyltransferase family member 2	O	thialysine N-epsilon-acetyltransferase|diamine N-acetyltransferase 2|diamine acetyltransferase 2|polyamine N-acetyltransferase 2|spermidine/spermine N(1)-acetyltransferase 2	20201124	-
9606	112487	DTD2	-	ATD|C14orf126	HGNC:HGNC:20277|Ensembl:ENSG00000129480	14	14q12	D-aminoacyl-tRNA deacylase 2	protein-coding	DTD2	D-aminoacyl-tRNA deacylase 2	O	D-aminoacyl-tRNA deacylase 2|D-tyrosyl-tRNA deacylase 2 (putative)|D-tyrosyl-tRNA(Tyr) deacylase 2|L-alanyl-tRNA deacylase|animalia-specifc tRNA deacylase|animalia-specific tRNA deacylase|probable D-tyrosyl-tRNA(Tyr) deacylase 2|putative D-tyrosyl-tRNA deacylase 2|putative D-tyrosyl-tRNA(Tyr) deacylase 2	20201124	-
9606	112495	GTF3C6	-	C6orf51|TFIIIC35|bA397G5.3	MIM:611784|HGNC:HGNC:20872|Ensembl:ENSG00000155115	6	6q21	general transcription factor IIIC subunit 6	protein-coding	GTF3C6	general transcription factor IIIC subunit 6	O	general transcription factor 3C polypeptide 6|TFIIIC 35 kDa subunit|general transcription factor IIIC, polypeptide 6, alpha 35kDa|transcription factor IIIC 35 kDa subunit|transcription factor IIIC 35kDa|transcription factor IIIC subunit 6	20201124	-
9606	112574	SNX18	-	SH3PX2|SH3PXD3B|SNAG1	HGNC:HGNC:19245|Ensembl:ENSG00000178996	5	5q11.2	sorting nexin 18	protein-coding	SNX18	sorting nexin 18	O	sorting nexin-18|SH3 and PX domain-containing protein 3B|sorting nexin associated golgi protein 1|sorting nexin-associated Golgi protein 1	20201124	-
9606	112597	CYTOR	-	C2orf59|LINC00152|NCRNA00152	HGNC:HGNC:28717|Ensembl:ENSG00000222041	2	2p11.2	cytoskeleton regulator RNA	ncRNA	CYTOR	cytoskeleton regulator RNA	O	long intergenic non-protein coding RNA 152	20201227	-
9606	112609	MRAP2	-	C6orf117|bA51G5.2	MIM:615410|HGNC:HGNC:21232|Ensembl:ENSG00000135324	6	6q14.2	melanocortin 2 receptor accessory protein 2	protein-coding	MRAP2	melanocortin 2 receptor accessory protein 2	O	melanocortin-2 receptor accessory protein 2|MC2R accessory protein 2	20201213	-
9606	112611	RWDD2A	-	RWDD2|dJ747H23.2	HGNC:HGNC:21385|Ensembl:ENSG00000013392	6	6q14.1	RWD domain containing 2A	protein-coding	RWDD2A	RWD domain containing 2A	O	RWD domain-containing protein 2A|RWD domain containing 2	20201124	-
9606	112616	CMTM7	-	CKLFSF7	MIM:607890|HGNC:HGNC:19178|Ensembl:ENSG00000153551	3	3p22.3	CKLF like MARVEL transmembrane domain containing 7	protein-coding	CMTM7	CKLF like MARVEL transmembrane domain containing 7	O	CKLF-like MARVEL transmembrane domain-containing protein 7|chemokine-like factor super family 7|chemokine-like factor super family member 7 variant 2|chemokine-like factor superfamily 7|chemokine-like factor superfamily member 7	20201124	-
9606	112703	FAM71E1	-	-	HGNC:HGNC:25107|Ensembl:ENSG00000142530	19	19q13.33	family with sequence similarity 71 member E1	protein-coding	FAM71E1	family with sequence similarity 71 member E1	O	protein FAM71E1	20201124	-
9606	112714	TUBA3E	-	-	HGNC:HGNC:20765|Ensembl:ENSG00000152086	2	2q21.1	tubulin alpha 3e	protein-coding	TUBA3E	tubulin alpha 3e	O	tubulin alpha-3E chain	20201124	-
9606	112724	RDH13	-	SDR7C3	HGNC:HGNC:19978|Ensembl:ENSG00000160439	19	19q13.42	retinol dehydrogenase 13	protein-coding	RDH13	retinol dehydrogenase 13	O	retinol dehydrogenase 13|retinol dehydrogenase 13 (all-trans and 9-cis)|retinol dehydrogenase 13 (all-trans/9-cis)|short chain dehydrogenase/reductase family 7C member 3	20210114	-
9606	112744	IL17F	-	CANDF6|IL-17F|ML-1|ML1	MIM:606496|HGNC:HGNC:16404|Ensembl:ENSG00000112116	6	6p12.2	interleukin 17F	protein-coding	IL17F	interleukin 17F	O	interleukin-17F|cytokine ML-1	20201227	-
9606	112752	IFT43	-	C14orf179|CED3|RP81|SRTD18	MIM:614068|HGNC:HGNC:29669|Ensembl:ENSG00000119650	14	14q24.3	intraflagellar transport 43	protein-coding	IFT43	intraflagellar transport 43	O	intraflagellar transport protein 43 homolog|IFT complex A subunit|intraflagellar transport 43 homolog	20210123	-
9606	112755	STX1B	-	GEFSP9|STX1B1|STX1B2	MIM:601485|HGNC:HGNC:18539|Ensembl:ENSG00000099365	16	16p11.2	syntaxin 1B	protein-coding	STX1B	syntaxin 1B	O	syntaxin-1B|syntaxin-1B1|syntaxin-1B2	20201213	-
9606	112770	GLMP	-	C1orf85|NCU-G1	HGNC:HGNC:29436|Ensembl:ENSG00000198715	1	1q22	glycosylated lysosomal membrane protein	protein-coding	GLMP	glycosylated lysosomal membrane protein	O	glycosylated lysosomal membrane protein|kidney lysosomal membrane protein|kidney predominant protein NCU-G1|lysosomal protein NCU-G1	20201213	-
9606	112802	KRT71	-	HYPT13|K6IRS1|KRT6IRS|KRT6IRS1	MIM:608245|HGNC:HGNC:28927|Ensembl:ENSG00000139648	12	12q13.13	keratin 71	protein-coding	KRT71	keratin 71	O	keratin, type II cytoskeletal 71|CK-71|K71|cytokeratin-71|hK6irs|hK6irs1|keratin 6 irs|keratin 71, type II|type II inner root sheath-specific keratin-K6irs1|type-II keratin Kb34	20201124	-
9606	112812	FDX2	-	FDX1L|MEOAL	MIM:614585|HGNC:HGNC:30546|Ensembl:ENSG00000267673	19	19p13.2	ferredoxin 2	protein-coding	FDX2	ferredoxin 2	O	ferredoxin-2, mitochondrial|adrenodoxin-like protein, mitochondrial|ferredoxin 1 like	20201205	-
9606	112817	HOGA1	-	C10orf65|DHDPS2|DHDPSL|HP3|NPL2	MIM:613597|HGNC:HGNC:25155|Ensembl:ENSG00000241935	10	10q24.2	4-hydroxy-2-oxoglutarate aldolase 1	protein-coding	HOGA1	4-hydroxy-2-oxoglutarate aldolase 1	O	4-hydroxy-2-oxoglutarate aldolase, mitochondrial|DHDPS-like protein|N-acetylneuraminate pyruvate lyase 2 (putative)|dihydrodipicolinate synthase-like, mitochondrial|dihydrodipicolinate synthetase homolog 2|probable 2-keto-4-hydroxyglutarate aldolase|probable 4-hydroxy-2-oxoglutarate aldolase, mitochondrial|probable KHG-aldolase|protein 569272	20210117	-
9606	112840	WDR89	-	C14orf150|MSTP050	HGNC:HGNC:20489|Ensembl:ENSG00000140006	14	14q23.2	WD repeat domain 89	protein-coding	WDR89	WD repeat domain 89	O	WD repeat-containing protein 89	20201124	-
9606	112846	RBM8B	-	-	HGNC:HGNC:13426	14	14q23.1	RNA binding motif protein 8B pseudogene	pseudo	RBM8B	RNA binding motif protein 8B pseudogene	O	RNA binding motif protein 8 pseudogene|ribonucleoprotein RBM8 pseudogene	20201124	-
9606	112849	L3HYPDH	-	C14orf149	MIM:614811|HGNC:HGNC:20488|Ensembl:ENSG00000126790	14	14q23.1	trans-L-3-hydroxyproline dehydratase	protein-coding	L3HYPDH	trans-L-3-hydroxyproline dehydratase	O	trans-3-hydroxy-L-proline dehydratase|L-3-hydroxyproline dehydratase (trans-)|trans-3-hydroxy-l-proline dehydratase|trans-3-hydroxyl-L-proline dehydratase	20201124	-
9606	112858	TP53RK	-	BUD32|C20orf64|GAMOS4|Nori-2|Nori-2p|PRPK|TPRKB|dJ101A2	MIM:608679|HGNC:HGNC:16197|Ensembl:ENSG00000172315	20	20q13.12	TP53 regulating kinase	protein-coding	TP53RK	TP53 regulating kinase	O	EKC/KEOPS complex subunit TP53RK|atypical serine/threonine protein kinase TP53RK|p53-related protein kinase	20210123	-
9606	112869	SGF29	-	CCDC101|STAF36|TDRD29	MIM:613374|HGNC:HGNC:25156|Ensembl:ENSG00000176476	16	16p11.2	SAGA complex associated factor 29	protein-coding	SGF29	SAGA complex associated factor 29	O	SAGA-associated factor 29|SAGA-associated factor 29 homolog|coiled-coil domain containing 101|coiled-coil domain-containing protein 101	20201124	-
9606	112885	PHF21B	-	BHC80L|PHF4	MIM:616727|HGNC:HGNC:25161|Ensembl:ENSG00000056487	22	22q13.31	PHD finger protein 21B	protein-coding	PHF21B	PHD finger protein 21B	O	PHD finger protein 21B|PHD finger protein 4	20201124	-
9606	112936	VPS26B	-	Pep8b	MIM:610027|HGNC:HGNC:28119|Ensembl:ENSG00000151502	11	11q25	VPS26, retromer complex component B	protein-coding	VPS26B	VPS26, retromer complex component B	O	vacuolar protein sorting-associated protein 26B|vesicle protein sorting 26B	20201124	-
9606	112937	GLB1L3	-	-	HGNC:HGNC:25147|Ensembl:ENSG00000166105	11	11q25	galactosidase beta 1 like 3	protein-coding	GLB1L3	galactosidase beta 1 like 3	O	beta-galactosidase-1-like protein 3	20201124	-
9606	112939	NACC1	-	BEND8|BTBD14B|BTBD30|NAC-1|NAC1|NECFM	MIM:610672|HGNC:HGNC:20967|Ensembl:ENSG00000160877	19	19p13.13	nucleus accumbens associated 1	protein-coding	NACC1	nucleus accumbens associated 1	O	nucleus accumbens-associated protein 1|BEN domain containing 8|BTB/POZ domain-containing protein 14B|nucleus accumbens associated 1, BEN and BTB (POZ) domain containing|transcriptional repressor NAC1	20201220	-
9606	112942	CFAP36	-	BARTL1|CCDC104	HGNC:HGNC:30540|Ensembl:ENSG00000163001	2	2p16.1	cilia and flagella associated protein 36	protein-coding	CFAP36	cilia and flagella associated protein 36	O	cilia- and flagella-associated protein 36|coiled-coil domain containing 104|coiled-coil domain-containing protein 104	20201206	-
9606	112950	MED8	-	ARC32	MIM:607956|HGNC:HGNC:19971|Ensembl:ENSG00000159479	1	1p34.2	mediator complex subunit 8	protein-coding	MED8	mediator complex subunit 8	O	mediator of RNA polymerase II transcription subunit 8|activator-recruited cofactor 32 kDa component|mediator of RNA polymerase II transcription subunit MED8	20201124	-
9606	112970	KTI12	-	SBBI81|TOT4	HGNC:HGNC:25160|Ensembl:ENSG00000198841	1	1p32.3	KTI12 chromatin associated homolog	protein-coding	KTI12	KTI12 chromatin associated homolog	O	protein KTI12 homolog|KTI12 homolog, chromatin associated	20201124	-
9606	113000	RPUSD1	-	C16orf40|RLUCL	HGNC:HGNC:14173|Ensembl:ENSG00000007376	16	16p13.3	RNA pseudouridine synthase domain containing 1	protein-coding	RPUSD1	RNA pseudouridine synthase domain containing 1	O	RNA pseudouridylate synthase domain-containing protein 1|RNA pseudouridylate synthase domain containing 1|ribosomal large subunit pseudouridine synthase C-like protein	20201124	-
9606	113026	PLCD3	-	PLC-delta-3	MIM:608795|HGNC:HGNC:9061|Ensembl:ENSG00000161714	17	17q21.31	phospholipase C delta 3	protein-coding	PLCD3	phospholipase C delta 3	O	1-phosphatidylinositol 4,5-bisphosphate phosphodiesterase delta-3|1-phosphatidylinositol-4,5-bisphosphate phosphodiesterase delta-3|PLC delta3|phosphoinositide phospholipase C-delta-3	20201124	-
9606	113091	PTH2	-	TIP39	MIM:608386|HGNC:HGNC:30828|Ensembl:ENSG00000142538	19	19q13.33	parathyroid hormone 2	protein-coding	PTH2	parathyroid hormone 2	O	tuberoinfundibular peptide of 39 residues|tuberoinfundibular 39 residue protein	20201124	-
9606	113115	MTFR2	-	DUFD1|FAM54A	HGNC:HGNC:21115|Ensembl:ENSG00000146410	6	6q23.3	mitochondrial fission regulator 2	protein-coding	MTFR2	mitochondrial fission regulator 2	O	mitochondrial fission regulator 2|DUF729 domain-containing protein 1|family with sequence similarity 54, member A	20201124	-
9606	113130	CDCA5	-	SORORIN	MIM:609374|HGNC:HGNC:14626|Ensembl:ENSG00000146670	11	11q13.1	cell division cycle associated 5	protein-coding	CDCA5	cell division cycle associated 5	O	sororin|cell division cycle-associated protein 5|p35	20201124	-
9606	113146	AHNAK2	-	C14orf78	MIM:608570|HGNC:HGNC:20125|Ensembl:ENSG00000185567	14	14q32.33	AHNAK nucleoprotein 2	protein-coding	AHNAK2	AHNAK nucleoprotein 2	O	protein AHNAK2	20201206	-
9606	113157	RPLP0P2	-	RPLP0L2|RPLP0_3_1146	HGNC:HGNC:17960|Ensembl:ENSG00000243742	11	11q12.2	ribosomal protein lateral stalk subunit P0 pseudogene 2	pseudo	RPLP0P2	ribosomal protein lateral stalk subunit P0 pseudogene 2	O	ribosomal protein P0 pseudogene 2|ribosomal protein, large, P0 pseudogene 2	20201124	-
9606	113174	SAAL1	-	SPACIA1	HGNC:HGNC:25158|Ensembl:ENSG00000166788	11	11p15.1	serum amyloid A like 1	protein-coding	SAAL1	serum amyloid A like 1	O	protein SAAL1|synoviocyte proliferation-associated in collagen-induced arthritis 1|synoviocyte proliferation-associated in collagen-induced arthritis protein 1	20201213	-
9606	113177	IZUMO4	-	C19orf36|IMAGE:4215339	MIM:618897|HGNC:HGNC:26950|Ensembl:ENSG00000099840	19	19p13.3	IZUMO family member 4	protein-coding	IZUMO4	IZUMO family member 4	O	izumo sperm-egg fusion protein 4|putative SAMP14 binding protein variant 1|putative SAMP14 binding protein variant 2|sperm 22 kDa protein c113	20201124	-
9606	113178	SCAMP4	-	SCAMP-4	MIM:613764|HGNC:HGNC:30385|Ensembl:ENSG00000227500	19	19p13.3	secretory carrier membrane protein 4	protein-coding	SCAMP4	secretory carrier membrane protein 4	O	secretory carrier-associated membrane protein 4	20210103	-
9606	113179	ADAT3	-	FWP005|MRT36|MST121|MSTP121|S863-5|TAD3	MIM:615302|HGNC:HGNC:25151|Ensembl:ENSG00000213638	19	19p13.3	adenosine deaminase tRNA specific 3	protein-coding	ADAT3	adenosine deaminase tRNA specific 3	O	probable inactive tRNA-specific adenosine deaminase-like protein 3|adenosine deaminase, tRNA-specific 3, TAD3 homolog|tRNA-specific adenosine-34 deaminase subunit ADAT3	20201213	-
9606	113189	CHST14	-	ATCS|D4ST1|EDSMC1|HNK1ST	MIM:608429|HGNC:HGNC:24464|Ensembl:ENSG00000169105	15	15q15.1	carbohydrate sulfotransferase 14	protein-coding	CHST14	carbohydrate sulfotransferase 14	O	carbohydrate sulfotransferase 14|carbohydrate (N-acetylgalactosamine 4-0) sulfotransferase 14|carbohydrate (dermatan 4) sulfotransferase 14|dermatan 4 sulfotransferase 1	20201124	-
9606	113201	GOLM2	-	CASC4|H63	HGNC:HGNC:24892|Ensembl:ENSG00000166734	15	15q15.3	golgi membrane protein 2	protein-coding	GOLM2	golgi membrane protein 2	O	protein GOLM2|cancer susceptibility 4|cancer susceptibility candidate 4|cancer susceptibility candidate gene 4 protein|gene associated with HER-2/neu overexpression|protein CASC4	20201124	-
9606	113220	KIF12	-	-	MIM:611278|HGNC:HGNC:21495|Ensembl:ENSG00000136883	9	9q32	kinesin family member 12	protein-coding	KIF12	kinesin family member 12	O	kinesin-like protein KIF12	20201208	-
9606	113230	MISP3	-	-	HGNC:HGNC:26963|Ensembl:ENSG00000141854	19	19p13.12	MISP family member 3	protein-coding	MISP3	MISP family member 3	O	uncharacterized protein MISP3	20201124	-
9606	113235	SLC46A1	-	G21|HCP1|PCFT	MIM:611672|HGNC:HGNC:30521|Ensembl:ENSG00000076351	17	17q11.2	solute carrier family 46 member 1	protein-coding	SLC46A1	solute carrier family 46 member 1	O	proton-coupled folate transporter|heme carrier protein 1|solute carrier family 46 (folate transporter), member 1	20201124	-
9606	113246	C12orf57	-	C10|GRCC10	MIM:615140|HGNC:HGNC:29521|Ensembl:ENSG00000111678	12	12p13.31	chromosome 12 open reading frame 57	protein-coding	C12orf57	chromosome 12 open reading frame 57	O	protein C10|gene rich cluster C10|likely ortholog of mouse gene rich cluster, C10	20201124	-
9606	113251	LARP4	-	PP13296	MIM:618657|HGNC:HGNC:24320|Ensembl:ENSG00000161813	12	12q13.12	La ribonucleoprotein 4	protein-coding	LARP4	La ribonucleoprotein 4	O	la-related protein 4|La ribonucleoprotein domain family member 4|c-Mpl binding protein	20201220	-
9606	113263	GLCCI1	-	FAM117C|GCTR|GIG18|TSSN1	MIM:614283|HGNC:HGNC:18713|Ensembl:ENSG00000106415	7	7p21.3	glucocorticoid induced 1	protein-coding	GLCCI1	glucocorticoid induced 1	O	glucocorticoid-induced transcript 1 protein|glucocorticoid induced transcript 1	20201124	-
9606	113277	TMEM106A	-	-	HGNC:HGNC:28288|Ensembl:ENSG00000184988	17	17q21.31	transmembrane protein 106A	protein-coding	TMEM106A	transmembrane protein 106A	O	transmembrane protein 106A	20201124	-
9606	113278	SLC52A3	-	BVVLS|BVVLS1|C20orf54|RFT2|RFVT3|bA371L19.1|hRFT2	MIM:613350|HGNC:HGNC:16187|Ensembl:ENSG00000101276	20	20p13	solute carrier family 52 member 3	protein-coding	SLC52A3	solute carrier family 52 member 3	O	solute carrier family 52, riboflavin transporter, member 3|SLC52A3a|SLC52A3b|riboflavin transporter 2|solute carrier family 52 (riboflavin transporter), member 3	20210123	-
9606	113402	SFT2D1	-	C6orf83|pRGR1	HGNC:HGNC:21102|Ensembl:ENSG00000198818	6	6q27	SFT2 domain containing 1	protein-coding	SFT2D1	SFT2 domain containing 1	O	vesicle transport protein SFT2A|SFT2 domain-containing protein 1	20201124	-
9606	113419	TEX261	-	TEG-261	MIM:618562|HGNC:HGNC:30712|Ensembl:ENSG00000144043	2	2p13.3	testis expressed 261	protein-coding	TEX261	testis expressed 261	O	protein TEX261|testis expressed sequence 261	20201124	-
9606	113444	SMIM12	-	C1orf212	HGNC:HGNC:25154|Ensembl:ENSG00000163866	1	1p34.3	small integral membrane protein 12	protein-coding	SMIM12	small integral membrane protein 12	O	small integral membrane protein 12|UPF0767 protein C1orf212|alternative protein C1orf212	20201206	-
9606	113451	AZIN2	-	ADC|AZI2|AZIB1|ODC-p|ODC1L|ODCp	MIM:608353|HGNC:HGNC:29957|Ensembl:ENSG00000142920	1	1p35.1	antizyme inhibitor 2	protein-coding	AZIN2	antizyme inhibitor 2	O	antizyme inhibitor 2|ODC antizyme inhibitor-2|ODC-like protein|ODC-paralogue|arginine decarboxylase|ornithine decarboxylase like|ornithine decarboxylase-like protein|ornithine decarboxylase-paralog	20201124	-
9606	113452	TMEM54	-	BCLP|CAC-1|CAC1	HGNC:HGNC:24143|Ensembl:ENSG00000121900	1	1p35.1	transmembrane protein 54	protein-coding	TMEM54	transmembrane protein 54	O	transmembrane protein 54|beta-casein-like protein|protein CAC-1	20201124	-
9606	113457	TUBA3D	-	H2-ALPHA|KTCN9|TUBA2	MIM:617878|HGNC:HGNC:24071|Ensembl:ENSG00000075886	2	2q21.1	tubulin alpha 3d	protein-coding	TUBA3D	tubulin alpha 3d	O	tubulin alpha-3D chain|Alpha-tubulin 3C|Tubulin alpha-3C chain|alpha-tubulin 3D|alpha-tubulin isotype H2-alpha|tubulin alpha-2 chain|tubulin alpha-3C/D chain	20210123	-
9606	113510	HELQ	-	HEL308	MIM:606769|HGNC:HGNC:18536|Ensembl:ENSG00000163312	4	4q21.23	helicase, POLQ like	protein-coding	HELQ	helicase, POLQ like	O	helicase POLQ-like|DNA helicase HEL308|POLQ-like helicase|mus308-like helicase	20210118	-
9606	113540	CMTM1	-	CKLFH|CKLFH1|CKLFSF1	MIM:607884|HGNC:HGNC:19172|Ensembl:ENSG00000089505	16	16q21	CKLF like MARVEL transmembrane domain containing 1	protein-coding	CMTM1	CKLF like MARVEL transmembrane domain containing 1	O	CKLF-like MARVEL transmembrane domain-containing protein 1|chemokine-like factor super family 1|chemokine-like factor superfamily 1|chemokine-like factor superfamily member 1|chemokine-like factor-like protein CKLFH1	20201124	-
9606	113612	CYP2U1	-	P450TEC|SPG49|SPG56	MIM:610670|HGNC:HGNC:20582|Ensembl:ENSG00000155016	4	4q25	cytochrome P450 family 2 subfamily U member 1	protein-coding	CYP2U1	cytochrome P450 family 2 subfamily U member 1	O	cytochrome P450 2U1|cytochrome P450, family 2, subfamily U, polypeptide 1|long-chain fatty acid omega-monooxygenase|spastic paraplegia 49|spastic paraplegia 56 (autosomal dominant)	20210114	-
9606	113622	ADPRHL1	-	ARH2	MIM:610620|HGNC:HGNC:21303|Ensembl:ENSG00000153531	13	13q34	ADP-ribosylhydrolase like 1	protein-coding	ADPRHL1	ADP-ribosylhydrolase like 1	O	[Protein ADP-ribosylarginine] hydrolase-like protein 1|ADP-ribosyl-hydrolase|ADP-ribosylarginine hydrolase like 1|ADP-ribosylhydrolase 2	20201124	-
9606	113655	MFSD3	-	-	HGNC:HGNC:25157|Ensembl:ENSG00000167700	8	8q24.3	major facilitator superfamily domain containing 3	protein-coding	MFSD3	major facilitator superfamily domain containing 3	O	major facilitator superfamily domain-containing protein 3	20210103	-
9606	113675	SDSL	-	SDH 2|SDS-RS1|TDH|cSDH	HGNC:HGNC:30404|Ensembl:ENSG00000139410	12	12q24.13	serine dehydratase like	protein-coding	SDSL	serine dehydratase like	O	serine dehydratase-like|L-serine deaminase|L-serine dehydratase/L-threonine deaminase|L-threonine dehydratase|serine dehydratase 2|serine dehydratase related sequence 1	20201124	-
9606	113691	TUBA3FP	-	-	HGNC:HGNC:24067|Ensembl:ENSG00000161149	22	22q11.21	tubulin alpha 3f pseudogene	pseudo	TUBA3FP	tubulin alpha 3f pseudogene	O	tubulin, alpha pseudogene	20201124	-
9606	113730	KLHDC7B	-	-	HGNC:HGNC:25145|Ensembl:ENSG00000130487	22	22q13.33	kelch domain containing 7B	protein-coding	KLHDC7B	kelch domain containing 7B	O	kelch domain-containing protein 7B	20201124	-
9606	113746	ODF3	-	CT135|SHIPPO1|TISP50	MIM:608356|HGNC:HGNC:19905|Ensembl:ENSG00000177947	11	11p15.5	outer dense fiber of sperm tails 3	protein-coding	ODF3	outer dense fiber of sperm tails 3	O	outer dense fiber protein 3|cancer/testis antigen 135|sperm tail protein SHIPPO1|transcript induced in spermiogenesis protein 50	20201124	-
9606	113763	ZBED6CL	-	C7orf29	MIM:615252|HGNC:HGNC:21720|Ensembl:ENSG00000188707	7	7q36.1	ZBED6 C-terminal like	protein-coding	ZBED6CL	ZBED6 C-terminal like	O	ZBED6 C-terminal-like protein	20201124	-
9606	113791	PIK3IP1	-	HGFL|TrIP|hHGFL(S)	MIM:619158|HGNC:HGNC:24942|Ensembl:ENSG00000100100	22	22q12.2	phosphoinositide-3-kinase interacting protein 1	protein-coding	PIK3IP1	phosphoinositide-3-kinase interacting protein 1	O	phosphoinositide-3-kinase-interacting protein 1|kringle domain-containing protein HGFL|transmembrane inhibitor of PI3K	20210116	-
9606	113802	HENMT1	-	C1orf59|HEN1	MIM:612178|HGNC:HGNC:26400|Ensembl:ENSG00000162639	1	1p13.3	HEN methyltransferase 1	protein-coding	HENMT1	HEN methyltransferase 1	O	small RNA 2'-O-methyltransferase|HEN1 methyltransferase homolog 1|hua enhancer 1 homolog 1	20201124	-
9606	113828	FAM83F	-	-	HGNC:HGNC:25148|Ensembl:ENSG00000133477	22	22q13.1	family with sequence similarity 83 member F	protein-coding	FAM83F	family with sequence similarity 83 member F	O	protein FAM83F	20201124	-
9606	113829	SLC35A4	-	-	HGNC:HGNC:20753|Ensembl:ENSG00000176087	5	5q31.3	solute carrier family 35 member A4	protein-coding	SLC35A4	solute carrier family 35 member A4	O	probable UDP-sugar transporter protein SLC35A4|solute carrier family 35 (UDP-galactose transporter), member A4|tumor rejection antigen	20201124	-
9606	113835	ZNF257	-	BMZF-4|BMZF4	MIM:606957|HGNC:HGNC:13498|Ensembl:ENSG00000197134	19	19p12	zinc finger protein 257	protein-coding	ZNF257	zinc finger protein 257	O	zinc finger protein 257|bone marrow zinc finger 4	20201213	-
9606	113878	DTX2	-	RNF58	MIM:613141|HGNC:HGNC:15973|Ensembl:ENSG00000091073	7	7q11.23	deltex E3 ubiquitin ligase 2	protein-coding	DTX2	deltex E3 ubiquitin ligase 2	O	probable E3 ubiquitin-protein ligase DTX2|RING-type E3 ubiquitin transferase DTX2|deltex 2, E3 ubiquitin ligase|deltex homolog 2|deltex2|hDTX2|protein deltex-2|ring finger protein 58|zinc ion binding protein	20201124	-
9606	114026	ZIM3	-	ZNF264|ZNF657	HGNC:HGNC:16366|Ensembl:ENSG00000141946	19	19q13.43	zinc finger imprinted 3	protein-coding	ZIM3	zinc finger imprinted 3	O	zinc finger imprinted 3|Zinc finger protein 264|zinc finger protein 657	20201124	-
9606	114034	TOE1	-	PCH7|TOE-1|hCaf1z	MIM:613931|HGNC:HGNC:15954|Ensembl:ENSG00000132773	1	1p34.1	target of EGR1, exonuclease	protein-coding	TOE1	target of EGR1, exonuclease	O	target of EGR1 protein 1|target of EGR1, member 1 (nuclear)	20210116	-
9606	114036	LINC00310	-	C21orf82|NCRNA00310	HGNC:HGNC:16414|Ensembl:ENSG00000227456	21	21q22.11	long intergenic non-protein coding RNA 310	ncRNA	LINC00310	long intergenic non-protein coding RNA 310	O	-	20201124	-
9606	114038	LINC00313	-	C21orf84|CH507-42P11.5|NCRNA00313	HGNC:HGNC:16416|Ensembl:ENSG00000185186	21	21q22.3	long intergenic non-protein coding RNA 313	ncRNA	LINC00313	long intergenic non-protein coding RNA 313	O	-	20201124	-
9606	114041	B3GALT5-AS1	-	C21orf88	HGNC:HGNC:16424	21	21q22.2	B3GALT5 antisense RNA 1	ncRNA	B3GALT5-AS1	B3GALT5 antisense RNA 1	O	-	20201124	-
9606	114042	LINC00334	-	C21orf89|NCRNA00334	HGNC:HGNC:16425|Ensembl:ENSG00000182586	21	21q22.3	long intergenic non-protein coding RNA 334	ncRNA	LINC00334	long intergenic non-protein coding RNA 334	O	-	20201124	-
9606	114043	TSPEAR-AS2	-	C21orf90	HGNC:HGNC:16428	21	21q22.3	TSPEAR antisense RNA 2	ncRNA	TSPEAR-AS2	TSPEAR antisense RNA 2	O	-	20201124	-
9606	114044	MCM3AP-AS1	-	C21orf85|MCM3AP-AS|MCM3APAS|MCM3APASB|NCRNA00031	HGNC:HGNC:16417|Ensembl:ENSG00000215424	21	21q22.3	MCM3AP antisense RNA 1	ncRNA	MCM3AP-AS1	MCM3AP antisense RNA 1	O	MCM3 minichromosome maintenance deficient 3 associated protein antisense|MCM3AP antisense RNA 1 (non-protein coding)|minichromosome maintenance complex component 3 associated protein antisense	20201124	-
9606	114049	BUD23	-	HASJ4442|HUSSY-3|MERM1|PP3381|WBMT|WBSCR22	MIM:615733|HGNC:HGNC:16405|Ensembl:ENSG00000071462	7	7q11.23	BUD23 rRNA methyltransferase and ribosome maturation factor	protein-coding	BUD23	BUD23 rRNA methyltransferase and ribosome maturation factor	O	probable 18S rRNA (guanine-N(7))-methyltransferase|Williams-Beuren candidate region putative methyltransferase|Williams-Beuren syndrome chromosomal region 22 protein|Williams-Beuren syndrome chromosome region 22|bud site selection protein 23 homolog|metastasis-related methyltransferase 1|rRNA methyltransferase and ribosome maturation factor|ribosome biogenesis methyltransferase WBSCR22	20201124	-
9606	114086	DBA2	-	-	MIM:606129	8	8p23.3-p22	Diamond-Blackfan anemia 2	unknown	-	-	-	-	20190816	-
9606	114088	TRIM9	-	RNF91|SPRING	MIM:606555|HGNC:HGNC:16288|Ensembl:ENSG00000100505	14	14q22.1	tripartite motif containing 9	protein-coding	TRIM9	tripartite motif containing 9	O	E3 ubiquitin-protein ligase TRIM9|RING finger protein 91|RING-type E3 ubiquitin transferase TRIM9|SNAP-25-interacting RING finger protein|homolog of rat RING finger Spring|tripartite motif-containing protein 9	20201124	-
9606	114112	TXNRD3	-	TGR|TR2|TR2IT1|TRXR3|TXNRD3IT1|TXNRD3NB|TXNRD3NT1	MIM:606235|HGNC:HGNC:20667|Ensembl:ENSG00000197763	3	3q21.3	thioredoxin reductase 3	protein-coding	TXNRD3	thioredoxin reductase 3	O	thioredoxin reductase 3|TXNRD3 neighbor gene protein|selenoprotein TXNRD3|thioredoxin and glutathione reductase|thioredoxin glutathione reductase|thioredoxin reductase 2 intronic transcript 1|thioredoxin reductase 3 intronic transcript 1|thioredoxin reductase 3 neighbor gene protein|thioredoxin reductase 3 new transcript 1|thioredoxin reductase TR2	20210114	-
9606	114131	UCN3	-	SCP|SPC|UCNIII	MIM:605901|HGNC:HGNC:17781|Ensembl:ENSG00000178473	10	10p15.1	urocortin 3	protein-coding	UCN3	urocortin 3	O	urocortin-3|prepro-urocortin 3|stresscopin|ucn III|urocortin III	20201124	-
9606	114132	SIGLEC11	-	-	MIM:607157|HGNC:HGNC:15622|Ensembl:ENSG00000161640	19	19q13.33	sialic acid binding Ig like lectin 11	protein-coding	SIGLEC11	sialic acid binding Ig like lectin 11	O	sialic acid-binding Ig-like lectin 11|siglec-11	20201124	-
9606	114134	SLC2A13	-	HMIT	MIM:611036|HGNC:HGNC:15956|Ensembl:ENSG00000151229	12	12q12	solute carrier family 2 member 13	protein-coding	SLC2A13	solute carrier family 2 member 13	O	proton myo-inositol cotransporter|H(+)-myo-inositol symporter|h(+)-myo-inositol cotransporter|proton (H+) myo-inositol symporter|solute carrier family 2 (facilitated glucose transporter), member 13	20201124	-
9606	114181	FAM8A5P	-	-	HGNC:HGNC:16376	6	-	family with sequence similarity 8 member A5, pseudogene	pseudo	FAM8A5P	family with sequence similarity 8 member A5, pseudogene	O	-	20201124	-
9606	114182	FAM8A6P	-	-	HGNC:HGNC:16377	6	6q23.2	family with sequence similarity 8 member A6, pseudogene	pseudo	FAM8A6P	family with sequence similarity 8 member A6, pseudogene	O	-	20201124	-
9606	114184	SIGLEC18P	-	SIGLECP1	HGNC:HGNC:15491	19	19q13.41	sialic acid binding Ig like lectin 18, pseudogene	pseudo	SIGLEC18P	sialic acid binding Ig like lectin 18, pseudogene	O	SIGLEC18P, sialic acid binding Ig-like lectin 18, pseudogene|sialic acid binding Ig-like lectin 12 pseudogene|sialic acid binding Ig-like lectin, pseudogene 1	20201124	-
9606	114185	SIGLEC26P	-	SIGLECP10	HGNC:HGNC:15615	19	19q13.41	sialic acid binding Ig like lectin 26, pseudogene	pseudo	SIGLEC26P	sialic acid binding Ig like lectin 26, pseudogene	O	sialic acid binding Ig-like lectin, pseudogene 10	20201124	-
9606	114186	SIGLEC27P	-	SIGLECP11	HGNC:HGNC:15617	19	19q13.41	sialic acid binding Ig like lectin 27, pseudogene	pseudo	SIGLEC27P	sialic acid binding Ig like lectin 27, pseudogene	O	sialic acid binding Ig-like lectin, pseudogene 11	20201124	-
9606	114187	SIGLEC28P	-	SIGLECP12	HGNC:HGNC:15618	19	19q13.41	sialic acid binding Ig like lectin 28, pseudogene	pseudo	SIGLEC28P	sialic acid binding Ig like lectin 28, pseudogene	O	sialic acid binding Ig-like lectin, pseudogene 12	20201124	-
9606	114188	SIGLEC29P	-	SIGLECP13	HGNC:HGNC:15619	19	19q13.41	sialic acid binding Ig like lectin 29, pseudogene	pseudo	SIGLEC29P	sialic acid binding Ig like lectin 29, pseudogene	O	CD33 molecule pseudogene|sialic acid binding Ig-like lectin, pseudogene 13	20201124	-
9606	114189	SIGLEC31P	-	SIGLECP15	HGNC:HGNC:16072	19	19q13.43	sialic acid binding Ig like lectin 31, pseudogene	pseudo	SIGLEC31P	sialic acid binding Ig like lectin 31, pseudogene	O	sialic acid binding Ig-like lectin, pseudogene 15	20201124	-
9606	114190	SIGLEC30P	-	SIGLECP14	HGNC:HGNC:15623	1	1q24.2	sialic acid binding Ig like lectin 30, pseudogene	pseudo	SIGLEC30P	sialic acid binding Ig like lectin 30, pseudogene	O	sialic acid binding Ig-like lectin, pseudogene 14	20201124	-
9606	114192	SIGLEC20P	-	SIGLECP1|SIGLECP4	HGNC:HGNC:15609	19	19q13.41	sialic acid binding Ig like lectin 20, pseudogene	pseudo	SIGLEC20P	sialic acid binding Ig like lectin 20, pseudogene	O	sialic acid binding Ig-like lectin 8 pseudogene|sialic acid binding Ig-like lectin, pseudogene 4	20201124	-
9606	114194	SIGLEC21P	-	SIGLECP5	HGNC:HGNC:15610	19	19q13.41	sialic acid binding Ig like lectin 21, pseudogene	pseudo	SIGLEC21P	sialic acid binding Ig like lectin 21, pseudogene	O	sialic acid binding Ig-like lectin 12 pseudogene|sialic acid binding Ig-like lectin, pseudogene 5	20201124	-
9606	114195	SIGLEC22P	-	SIGLECP6	HGNC:HGNC:15611	19	19q13.41	sialic acid binding Ig like lectin 22, pseudogene	pseudo	SIGLEC22P	sialic acid binding Ig like lectin 22, pseudogene	O	CD33 molecule pseudogene|sialic acid binding Ig-like lectin, pseudogene 6	20201124	-
9606	114196	SIGLEC24P	-	SIGLECP8	HGNC:HGNC:15613	19	19q13.41	sialic acid binding Ig like lectin 24, pseudogene	pseudo	SIGLEC24P	sialic acid binding Ig like lectin 24, pseudogene	O	sialic acid binding Ig-like lectin, pseudogene 8	20201124	-
9606	114198	SIGLEC25P	-	SIGLECP9	HGNC:HGNC:15614	19	19q13.41	sialic acid binding Ig like lectin 25, pseudogene	pseudo	SIGLEC25P	sialic acid binding Ig like lectin 25, pseudogene	O	sialic acid binding Ig-like lectin, pseudogene 9	20201124	-
9606	114224	LOC114224	-	PRO2852	-	9	9p13.3	uncharacterized LOC114224	ncRNA	-	-	-	-	20201124	-
9606	114293	ANBC	-	-	MIM:606179	16	16q22	Aneurysmal bone cysts	unknown	-	-	-	-	20190816	-
9606	114294	LACTB	-	G24|MRPL56	MIM:608440|HGNC:HGNC:16468|Ensembl:ENSG00000103642	15	15q22.2	lactamase beta	protein-coding	LACTB	lactamase beta	O	serine beta-lactamase-like protein LACTB, mitochondrial|mitochondrial 39S ribosomal protein L56|serine beta-lactamase-like protein, mitochondrial	20201124	-
9606	114327	EFHC1	-	EJM1|POC9|RIB72|dJ304B14.2	MIM:608815|HGNC:HGNC:16406|Ensembl:ENSG00000096093	6	6p12.2	EF-hand domain containing 1	protein-coding	EFHC1	EF-hand domain containing 1	O	EF-hand domain-containing protein 1|EF-hand domain (C-terminal) containing 1|myoclonin-1	20201124	-
9606	114335	CGB1	-	-	MIM:608823|HGNC:HGNC:16721|Ensembl:ENSG00000267631	19	19q13.33	chorionic gonadotropin subunit beta 1	protein-coding	CGB1	chorionic gonadotropin subunit beta 1	O	choriogonadotropin subunit beta variant 1|chorionic gonadotropin beta subunit 1|chorionic gonadotropin, beta polypeptide 1	20201124	-
9606	114336	CGB2	-	-	MIM:608824|HGNC:HGNC:16722|Ensembl:ENSG00000104818	19	19q13.33	chorionic gonadotropin subunit beta 2	protein-coding	CGB2	chorionic gonadotropin subunit beta 2	O	choriogonadotropin subunit beta variant 2|chorionic gonadotropin beta subunit 2|chorionic gonadotropin, beta polypeptide 2|product of CGB2	20201124	-
9606	114475	AD7	-	-	MIM:606187	10	10p13	Alzheimer disease 7	unknown	-	-	-	-	20170408	-
9606	114477	ATOD6	-	-	MIM:605845	5	5q31-q33	Dermatitis, atopic, 6	unknown	-	-	-	-	20190816	-
9606	114548	NLRP3	-	AGTAVPRL|AII|AVP|C1orf7|CIAS1|CLR1.1|DFNA34|FCAS|FCAS1|FCU|KEFH|MWS|NALP3|PYPAF1	MIM:606416|HGNC:HGNC:16400|Ensembl:ENSG00000162711	1	1q44	NLR family pyrin domain containing 3	protein-coding	NLRP3	NLR family pyrin domain containing 3	O	NACHT, LRR and PYD domains-containing protein 3|NACHT domain-, leucine-rich repeat-, and PYD-containing protein 3|NACHT, LRR and PYD containing protein 3|PYRIN-containing APAF1-like protein 1|caterpiller protein 1.1|cold autoinflammatory syndrome 1 protein|cold-induced autoinflammatory syndrome 1 protein|cryopyrin|cryopyrin, NACHT, LRR and PYD domains - containing protein 3|deafness, autosomal dominant 34|nucleotide-binding oligomerization domain, leucine rich repeat and pyrin domain containing 3	20210123	-
9606	114568	NMTC3	-	NMTC1	MIM:606240	2	2q21	Nonmedullary thyroid carcinoma 3	unknown	-	-	-	Nonmedullary thyroid carcinoma 1	20191119	-
9606	114569	MAL2	-	-	MIM:609684|HGNC:HGNC:13634|Ensembl:ENSG00000147676	8	8q24.12	mal, T cell differentiation protein 2	protein-coding	MAL2	mal, T cell differentiation protein 2	O	protein MAL2|MAL proteolipid protein 2|MAL2 proteolipid protein|myelin and lymphocyte protein 2	20201124	-
9606	114571	SLC22A9	-	HOAT4|OAT4|OAT7|UST3H|ust3	MIM:607579|HGNC:HGNC:16261|Ensembl:ENSG00000149742	11	11q12.3	solute carrier family 22 member 9	protein-coding	SLC22A9	solute carrier family 22 member 9	O	solute carrier family 22 member 9|organic anion transporter 4|organic anion transporter 7|solute carrier family 22 (organic anion transporter), member 9|solute carrier family 22 (organic anion/cation transporter), member 9	20201213	-
9606	114599	SNORD15B	-	RNU15B|U15B	HGNC:HGNC:16649|Ensembl:ENSG00000207445	11	11q13.4	small nucleolar RNA, C/D box 15B	snoRNA	SNORD15B	small nucleolar RNA, C/D box 15B	O	RNA, U15b small nucleolar|U15B small nucleolar RNA|U15B snRNA|U15B snoRNA	20201124	-
9606	114609	TIRAP	-	BACTS1|Mal|MyD88-2|wyatt	MIM:606252|HGNC:HGNC:17192|Ensembl:ENSG00000150455	11	11q24.2	TIR domain containing adaptor protein	protein-coding	TIRAP	TIR domain containing adaptor protein	O	toll/interleukin-1 receptor domain-containing adapter protein|MyD88 adapter-like protein|Toll-like receptor adaptor protein|adapter protein wyatt|adaptor protein Wyatt|toll-interleukin 1 receptor (TIR) domain containing adaptor protein	20201124	-
9606	114610	SAX1	-	SPAX1	MIM:108600	12	12p13	spastic ataxia 1 (autosomal dominant)	unknown	-	-	-	-	20191002	-
9606	114614	MIR155HG	-	BIC|MIRHG2|NCRNA00172	HGNC:HGNC:35460|Ensembl:ENSG00000234883	21	-	MIR155 host gene	ncRNA	MIR155HG	MIR155 host gene	O	B-cell receptor inducible|BIC transcript|microRNA host gene 2 (non-protein coding)	20201220	-
9606	114625	ERMAP	-	BTN5|PRO2801|RD|SC	MIM:609017|HGNC:HGNC:15743|Ensembl:ENSG00000164010	1	1p34.2	erythroblast membrane associated protein (Scianna blood group)	protein-coding	ERMAP	erythroblast membrane associated protein (Scianna blood group)	O	erythroid membrane-associated protein|Radin blood group (Rd)|Scianna blood group (Sc)|radin blood group antigen|scianna blood group antigen	20201124	-
9606	114655	SNORD73B	-	RNU73B|U73B	HGNC:HGNC:30357|Ensembl:ENSG00000201264	4	4q31.3	small nucleolar RNA, C/D box U73B	snoRNA	SNORD73B	small nucleolar RNA, C/D box U73B	O	RNA, U73B small nucleolar pseudogene|U73B small nucleolar RNA|U73B snoRNA|small nucleolar RNA, C/D box U73B (pseudogene)	20201124	-
9606	114657	COX7BP1	-	bK714B7.1	HGNC:HGNC:16529	22	22q12.3	cytochrome c oxidase subunit 7B pseudogene 1	pseudo	COX7BP1	cytochrome c oxidase subunit 7B pseudogene 1	O	cytochrome c oxidase subunit VIIb pseudogene 1	20201124	-
9606	114659	LRRC37B	-	LRRC37	MIM:616558|HGNC:HGNC:29070|Ensembl:ENSG00000185158	17	17q11.2	leucine rich repeat containing 37B	protein-coding	LRRC37B	leucine rich repeat containing 37B	O	leucine-rich repeat-containing protein 37B|C66 SLIT-like testicular protein	20201124	-
9606	114757	CYGB	-	HGB|STAP	MIM:608759|HGNC:HGNC:16505|Ensembl:ENSG00000161544	17	17q25.1	cytoglobin	protein-coding	CYGB	cytoglobin	O	cytoglobin|histoglobin|stellate cell activation-associated protein	20201213	-
9606	114758	CSPG4P1Y	-	CSPG4LY|CSPG4LYP1|CSPG4P1|CSPG4PY1	MIM:400034|HGNC:HGNC:16478|Ensembl:ENSG00000240450	Y	Yq11.23	CSPG4 pseudogene 1 Y-linked	pseudo	CSPG4P1Y	CSPG4 pseudogene 1 Y-linked	O	chondroitin sulfate proteoglycan 4 pseudogene 1, Y-linked|chondroitin sulfate proteoglycan 4 pseudogene, Y-linked 1|chondroitin sulfate proteoglycan 4-like, Y-linked pseudogene 1	20201124	-
9606	114760	TTTY3	-	LINC00121|NCRNA00121|TTTY3A|TTY3	MIM:400036|HGNC:HGNC:16480|Ensembl:ENSG00000231141	Y	Yq11.23	testis-specific transcript, Y-linked 3	ncRNA	TTTY3	testis-specific transcript, Y-linked 3	O	long intergenic non-protein coding RNA 121|testis-specific transcript, Y-linked 3 (non-protein coding)	20201124	-
9606	114761	TTTY4	-	LINC00123|NCRNA00123|TTTY4A|TTY4	MIM:400037|HGNC:HGNC:16481|Ensembl:ENSG00000226906	Y	Yq11.223	testis-specific transcript, Y-linked 4	ncRNA	TTTY4	testis-specific transcript, Y-linked 4	O	long intergenic non-protein coding RNA 123|testis-specific transcript, Y-linked 4 (non-protein coding)	20201124	-
9606	114769	CARD16	-	COP|COP1|PSEUDO-ICE	MIM:615680|HGNC:HGNC:33701|Ensembl:ENSG00000204397	11	11q22.3	caspase recruitment domain family member 16	protein-coding	CARD16	caspase recruitment domain family member 16	O	caspase recruitment domain-containing protein 16|CARD only domain-containing protein 1|CARD only protein|CARD-only protein 1|caspase recruitment domain-only protein 1|caspase-1 dominant-negative inhibitor pseudo-ICE|caspase-1 inhibitor COP|pseudo interleukin-1 beta converting enzyme|pseudo interleukin-1beta converting enzyme|pseudo-IL1B-converting enzyme	20201202	-
9606	114770	PGLYRP2	-	HMFT0141|PGLYRPL|PGRP-L|PGRPL|TAGL-like|tagL|tagL-alpha|tagl-beta	MIM:608199|HGNC:HGNC:30013|Ensembl:ENSG00000161031	19	19p13.12	peptidoglycan recognition protein 2	protein-coding	PGLYRP2	peptidoglycan recognition protein 2	O	N-acetylmuramoyl-L-alanine amidase|peptidoglycan recognition protein L|peptidoglycan recognition protein long	20201124	-
9606	114771	PGLYRP3	-	PGLYRPIalpha|PGRP-Ialpha|PGRPIA	MIM:608197|HGNC:HGNC:30014|Ensembl:ENSG00000159527	1	1q21.3	peptidoglycan recognition protein 3	protein-coding	PGLYRP3	peptidoglycan recognition protein 3	O	peptidoglycan recognition protein 3|peptidoglycan recognition protein I alpha|peptidoglycan recognition protein intermediate alpha	20201124	-
9606	114780	PKD1L2	-	PC1L2	MIM:607894|HGNC:HGNC:21715|Ensembl:ENSG00000166473	16	16q23.2	polycystin 1 like 2 (gene/pseudogene)	protein-coding	PKD1L2	polycystin 1 like 2 (gene/pseudogene)	O	polycystic kidney disease protein 1-like 2|PC1-like 2 protein|polycystic kidney disease 1-like 2|polycystin-1L2	20201124	-
9606	114781	BTBD9	-	dJ322I12.1	MIM:611237|HGNC:HGNC:21228|Ensembl:ENSG00000183826	6	6p21.2	BTB domain containing 9	protein-coding	BTBD9	BTB domain containing 9	O	BTB/POZ domain-containing protein 9|BTB (POZ) domain containing 9	20201124	-
9606	114783	LMTK3	-	LMR3|PPP1R101|TYKLM3	HGNC:HGNC:19295|Ensembl:ENSG00000142235	19	19q13.33	lemur tyrosine kinase 3	protein-coding	LMTK3	lemur tyrosine kinase 3	O	serine/threonine-protein kinase LMTK3|protein phosphatase 1, regulatory subunit 101	20201208	-
9606	114784	CSMD2	-	dJ1007G16.1|dJ1007G16.2|dJ947L8.1	MIM:608398|HGNC:HGNC:19290|Ensembl:ENSG00000121904	1	1p35.1	CUB and Sushi multiple domains 2	protein-coding	CSMD2	CUB and Sushi multiple domains 2	O	CUB and sushi domain-containing protein 2|CUB and Sushi (SCR repeat) domain|CUB and sushi multiple domains protein 2	20201124	-
9606	114785	MBD6	-	-	HGNC:HGNC:20445|Ensembl:ENSG00000166987	12	12q13.3	methyl-CpG binding domain protein 6	protein-coding	MBD6	methyl-CpG binding domain protein 6	O	methyl-CpG-binding domain protein 6|methyl-CpG-binding protein MBD6	20201124	-
9606	114786	XKR4	-	XRG4	HGNC:HGNC:29394|Ensembl:ENSG00000206579	8	8q12.1	XK related 4	protein-coding	XKR4	XK related 4	O	XK-related protein 4|X Kell blood group precursor-related family, member 4|X-linked Kx blood group related 4|XK, Kell blood group complex subunit-related family, member 4	20201124	-
9606	114787	GPRIN1	-	GRIN1	MIM:611239|HGNC:HGNC:24835|Ensembl:ENSG00000169258	5	5q35.2	G protein regulated inducer of neurite outgrowth 1	protein-coding	GPRIN1	G protein regulated inducer of neurite outgrowth 1	O	G protein-regulated inducer of neurite outgrowth 1	20201206	-
9606	114788	CSMD3	-	-	MIM:608399|HGNC:HGNC:19291|Ensembl:ENSG00000164796	8	8q23.3	CUB and Sushi multiple domains 3	protein-coding	CSMD3	CUB and Sushi multiple domains 3	O	CUB and sushi domain-containing protein 3|CUB and sushi multiple domains protein 3	20201206	-
9606	114789	SLC25A25	-	MCSC|PCSCL|SCAMC-2	MIM:608745|HGNC:HGNC:20663|Ensembl:ENSG00000148339	9	9q34.11	solute carrier family 25 member 25	protein-coding	SLC25A25	solute carrier family 25 member 25	O	calcium-binding mitochondrial carrier protein SCaMC-2|mitochondrial ATP-Mg/Pi carrier protein 3|mitochondrial Ca(2+)-dependent solute carrier protein 3|short calcium-binding mitochondrial carrier 2|small calcium-binding mitochondrial carrier 2|solute carrier family 25 (mitochondrial carrier; phosphate carrier), member 25	20201124	-
9606	114790	STK11IP	-	LIP1|LKB1IP|STK11IP1	MIM:607172|HGNC:HGNC:19184|Ensembl:ENSG00000144589	2	2q35	serine/threonine kinase 11 interacting protein	protein-coding	STK11IP	serine/threonine kinase 11 interacting protein	O	serine/threonine-protein kinase 11-interacting protein|LKB1-interacting protein 1|STK11 interacting protein	20210103	-
9606	114791	TUBGCP5	-	GCP5	MIM:608147|HGNC:HGNC:18600|Ensembl:ENSG00000275835	15	15q11.2	tubulin gamma complex associated protein 5	protein-coding	TUBGCP5	tubulin gamma complex associated protein 5	O	gamma-tubulin complex component 5|gamma-tubulin complex component GCP5	20201213	-
9606	114792	KLHL32	-	BKLHD5|KIAA1900|UG0030H05|dJ21F7.1	HGNC:HGNC:21221|Ensembl:ENSG00000186231	6	6q16.1	kelch like family member 32	protein-coding	KLHL32	kelch like family member 32	O	kelch-like protein 32|BTB and kelch domain containing 5	20201124	-
9606	114793	FMNL2	-	FHOD2	MIM:616285|HGNC:HGNC:18267|Ensembl:ENSG00000157827	2	2q23.3	formin like 2	protein-coding	FMNL2	formin like 2	O	formin-like protein 2|formin homology 2 domain containing 2|formin homology 2 domain-containing protein 2	20210103	-
9606	114794	ELFN2	-	LRRC62|PPP1R29	HGNC:HGNC:29396|Ensembl:ENSG00000166897|Ensembl:ENSG00000243902	22	22q13.1	extracellular leucine rich repeat and fibronectin type III domain containing 2	protein-coding	ELFN2	extracellular leucine rich repeat and fibronectin type III domain containing 2	O	protein phosphatase 1 regulatory subunit 29|dJ63G5.3 (putative Leucine rich protein)|leucine-rich repeat and fibronectin type-III domain-containing protein 6|leucine-rich repeat-containing protein 62	20201124	-
9606	114795	TMEM132B	-	-	HGNC:HGNC:29397|Ensembl:ENSG00000139364	12	12q24.31-q24.32	transmembrane protein 132B	protein-coding	TMEM132B	transmembrane protein 132B	O	transmembrane protein 132B	20201124	-
9606	114796	PSMG3-AS1	-	-	HGNC:HGNC:22230|Ensembl:ENSG00000230487	7	7p22.3	PSMG3 antisense RNA 1 (head to head)	ncRNA	PSMG3-AS1	PSMG3 antisense RNA 1 (head to head)	O	-	20201124	-
9606	114798	SLITRK1	-	LRRC12|TTM	MIM:609678|HGNC:HGNC:20297|Ensembl:ENSG00000178235	13	13q31.1	SLIT and NTRK like family member 1	protein-coding	SLITRK1	SLIT and NTRK like family member 1	O	SLIT and NTRK-like protein 1|leucine-rich repeat-containing protein 12|slit and trk like gene 1	20210123	-
9606	114799	ESCO1	-	A930014I12Rik|CTF|ECO1|EFO1|ESO1	MIM:609674|HGNC:HGNC:24645|Ensembl:ENSG00000141446	18	18q11.2	establishment of sister chromatid cohesion N-acetyltransferase 1	protein-coding	ESCO1	establishment of sister chromatid cohesion N-acetyltransferase 1	O	N-acetyltransferase ESCO1|CTF7 homolog 1|ECO1 homolog 1|EFO1p|ESO1 homolog 1|N-acetyltransferase ESCO1 variant 2|establishment factor-like protein 1|establishment of cohesion 1 homolog 1|hEFO1	20201213	-
9606	114800	CCDC85A	-	-	HGNC:HGNC:29400|Ensembl:ENSG00000055813	2	2p16.1	coiled-coil domain containing 85A	protein-coding	CCDC85A	coiled-coil domain containing 85A	O	coiled-coil domain-containing protein 85A	20201124	-
9606	114801	TMEM200A	-	KIAA1913|TTMA|TTMC	HGNC:HGNC:21075|Ensembl:ENSG00000164484	6	6q23.1	transmembrane protein 200A	protein-coding	TMEM200A	transmembrane protein 200A	O	transmembrane protein 200A|two transmembrane C	20201124	-
9606	114803	MYSM1	-	2A-DUB|2ADUB|BMFS4	MIM:612176|HGNC:HGNC:29401|Ensembl:ENSG00000162601	1	1p32.1	Myb like, SWIRM and MPN domains 1	protein-coding	MYSM1	Myb like, SWIRM and MPN domains 1	O	histone H2A deubiquitinase MYSM1|myb-like, SWIRM and MPN domain-containing protein 1	20210123	-
9606	114804	RNF157	-	-	HGNC:HGNC:29402|Ensembl:ENSG00000141576	17	17q25.1	ring finger protein 157	protein-coding	RNF157	ring finger protein 157	O	E3 ubiquitin ligase RNF157|RING-type E3 ubiquitin transferase RNF157	20201124	-
9606	114805	GALNT13	-	GalNAc-T13	MIM:608369|HGNC:HGNC:23242|Ensembl:ENSG00000144278	2	2q23.3-q24.1	polypeptide N-acetylgalactosaminyltransferase 13	protein-coding	GALNT13	polypeptide N-acetylgalactosaminyltransferase 13	O	polypeptide N-acetylgalactosaminyltransferase 13|GalNAc transferase 13|UDP-GalNAc:polypeptide N-acetylgalactosaminyltransferase 13|UDP-N-acetyl-alpha-D-galactosamine:polypeptide N-acetylgalactosaminyltransferase 13 (GalNAc-T13)|polypeptide GalNAc transferase 13|polypeptide N-acetylgalactosaminyltransferase 13 variant delta39bpEx9|polypeptide N-acetylgalactosaminyltransferase 13 variant deltaEx2-7|polypeptide N-acetylgalactosaminyltransferase 13 variant deltaEx6 delta39bpEx9|polypeptide N-acetylgalactosaminyltransferase 13 variant deltaEx6 deltaEx8 delta39bpEx9|polypeptide N-acetylgalactosaminyltransferase 13 variant deltaEx8|polypeptide N-acetylgalactosaminyltransferase 13 variant deltaEx9|pp-GaNTase 13|protein-UDP acetylgalactosaminyltransferase 13	20210116	-
9606	114814	GNRHR2	-	GnRH-II-R	MIM:612875|HGNC:HGNC:16341|Ensembl:ENSG00000211451	1	1q21.1	gonadotropin releasing hormone receptor 2 (pseudogene)	pseudo	GNRHR2	gonadotropin releasing hormone receptor 2 (pseudogene)	O	GnRH receptor II 5TM|Type II GnRH receptor|gonadotropin-releasing hormone (type 2) receptor 2, pseudogene	20201124	-
9606	114815	SORCS1	-	hSorCS	MIM:606283|HGNC:HGNC:16697|Ensembl:ENSG00000108018	10	10q25.1	sortilin related VPS10 domain containing receptor 1	protein-coding	SORCS1	sortilin related VPS10 domain containing receptor 1	O	VPS10 domain-containing receptor SorCS1|VPS10 domain receptor protein SORCS 1	20201124	-
9606	114817	CSPG4P5	-	-	HGNC:HGNC:29403	15	15q25.2	chondroitin sulfate proteoglycan 4 pseudogene 5	pseudo	CSPG4P5	chondroitin sulfate proteoglycan 4 pseudogene 5	O	-	20201124	-
9606	114818	KLHL29	-	KBTBD9	HGNC:HGNC:29404|Ensembl:ENSG00000119771	2	2p24.1	kelch like family member 29	protein-coding	KLHL29	kelch like family member 29	O	kelch-like protein 29|kelch repeat and BTB (POZ) domain containing 9|kelch repeat and BTB domain-containing protein 9|kelch-like 29	20201124	-
9606	114819	CROCCP3	-	CROCCL2|dJ798A10.2	HGNC:HGNC:29405|Ensembl:ENSG00000080947	1	1p36.13	CROCC pseudogene 3	pseudo	CROCCP3	CROCC pseudogene 3	O	ciliary rootlet coiled-coil, rootletin pseudogene 3|ciliary rootlet coiled-coil, rootletin-like 2	20201124	-
9606	114821	ZBED9	-	Buster4|SCAND3|ZFP38-L|ZNF305P2|ZNF452|dJ1186N24.3	MIM:615254|HGNC:HGNC:13851|Ensembl:ENSG00000232040	6	6p22.1	zinc finger BED-type containing 9	protein-coding	ZBED9	zinc finger BED-type containing 9	O	SCAN domain-containing protein 3|SCAN domain containing 3|transposon-derived Buster4 transposase-like protein|zinc finger BED domain-containing protein 9|zinc finger protein 305 pseudogene 2|zinc finger protein 452	20201213	-
9606	114822	RHPN1	-	ODF5|RHOPHILIN|RHPN	MIM:601031|HGNC:HGNC:19973|Ensembl:ENSG00000158106	8	8q24.3	rhophilin Rho GTPase binding protein 1	protein-coding	RHPN1	rhophilin Rho GTPase binding protein 1	O	rhophilin-1|GTP-Rho-binding protein 1|outer dense fiber of sperm tails 5	20201206	-
9606	114823	LENG8	-	pp13842	MIM:616575|HGNC:HGNC:15500|Ensembl:ENSG00000167615	19	19q13.42	leukocyte receptor cluster member 8	protein-coding	LENG8	leukocyte receptor cluster member 8	O	leukocyte receptor cluster member 8|leukocyte receptor cluster (LRC) member 8	20201213	-
9606	114824	PNMA5	-	-	MIM:300916|HGNC:HGNC:18743|Ensembl:ENSG00000198883	X	Xq28	PNMA family member 5	protein-coding	PNMA5	PNMA family member 5	O	paraneoplastic antigen-like protein 5|paraneoplastic Ma antigen family member 5|tumor antigen BJ-HCC-25	20201124	-
9606	114825	PWWP2A	-	MST101	MIM:617823|HGNC:HGNC:29406|Ensembl:ENSG00000170234	5	5q33.3	PWWP domain containing 2A	protein-coding	PWWP2A	PWWP domain containing 2A	O	PWWP domain-containing protein 2A|MSTP101	20201124	-
9606	114826	SMYD4	-	ZMYND21	MIM:619134|HGNC:HGNC:21067|Ensembl:ENSG00000186532	17	17p13.3	SET and MYND domain containing 4	protein-coding	SMYD4	SET and MYND domain containing 4	O	SET and MYND domain-containing protein 4	20201223	-
9606	114827	FHAD1	-	-	HGNC:HGNC:29408|Ensembl:ENSG00000142621	1	1p36.21	forkhead associated phosphopeptide binding domain 1	protein-coding	FHAD1	forkhead associated phosphopeptide binding domain 1	O	forkhead-associated domain-containing protein 1|FHA domain-containing protein 1|forkhead-associated (FHA) phosphopeptide binding domain 1	20210124	-
9606	114836	SLAMF6	-	CD352|KALI|KALIb|Ly108|NTB-A|NTBA|SF2000	MIM:606446|HGNC:HGNC:21392|Ensembl:ENSG00000162739	1	1q23.2-q23.3	SLAM family member 6	protein-coding	SLAMF6	SLAM family member 6	O	SLAM family member 6|NK-T-B-antigen|NTBA receptor|activating NK receptor|natural killer-, T- and B-cell antigen	20201124	-
9606	114876	OSBPL1A	-	ORP-1|ORP1|OSBPL1B	MIM:606730|HGNC:HGNC:16398|Ensembl:ENSG00000141447	18	18q11.2	oxysterol binding protein like 1A	protein-coding	OSBPL1A	oxysterol binding protein like 1A	O	oxysterol-binding protein-related protein 1|OSBP-related protein 1|oxysterol binding protein-like 1B|oxysterol-binding protein-related protein 1 variant 1|oxysterol-binding protein-related protein 1 variant 2	20201124	-
9606	114879	OSBPL5	-	OBPH1|ORP5	MIM:606733|HGNC:HGNC:16392|Ensembl:ENSG00000021762	11	11p15.4	oxysterol binding protein like 5	protein-coding	OSBPL5	oxysterol binding protein like 5	O	oxysterol-binding protein-related protein 5|ORP-5|OSBP-related protein 5|oxysterol-binding protein homolog 1|oxysterol-binding protein homologue 1	20201206	-
9606	114880	OSBPL6	-	ORP6	MIM:606734|HGNC:HGNC:16388|Ensembl:ENSG00000079156	2	2q31.2	oxysterol binding protein like 6	protein-coding	OSBPL6	oxysterol binding protein like 6	O	oxysterol-binding protein-related protein 6|ORP-6|OSBP-related protein 6	20201124	-
9606	114881	OSBPL7	-	ORP7	MIM:606735|HGNC:HGNC:16387|Ensembl:ENSG00000006025	17	17q21.32	oxysterol binding protein like 7	protein-coding	OSBPL7	oxysterol binding protein like 7	O	oxysterol-binding protein-related protein 7|ORP-7|OSBP-related protein 7	20201213	-
9606	114882	OSBPL8	-	MST120|MSTP120|ORP8|OSBP10	MIM:606736|HGNC:HGNC:16396|Ensembl:ENSG00000091039	12	12q21.2	oxysterol binding protein like 8	protein-coding	OSBPL8	oxysterol binding protein like 8	O	oxysterol-binding protein-related protein 8|OSBP-related protein 8	20201206	-
9606	114883	OSBPL9	-	ORP-9|ORP9	MIM:606737|HGNC:HGNC:16386|Ensembl:ENSG00000117859	1	1p32.3	oxysterol binding protein like 9	protein-coding	OSBPL9	oxysterol binding protein like 9	O	oxysterol-binding protein-related protein 9|OSBP-related protein 9	20201206	-
9606	114884	OSBPL10	-	ORP10|OSBP9	MIM:606738|HGNC:HGNC:16395|Ensembl:ENSG00000144645	3	3p23	oxysterol binding protein like 10	protein-coding	OSBPL10	oxysterol binding protein like 10	O	oxysterol-binding protein-related protein 10|ORP-10|OSBP-related protein 10	20201206	-
9606	114885	OSBPL11	-	ORP-11|ORP11|OSBP12|TCCCIA00292	MIM:606739|HGNC:HGNC:16397|Ensembl:ENSG00000144909	3	3q21.2	oxysterol binding protein like 11	protein-coding	OSBPL11	oxysterol binding protein like 11	O	oxysterol-binding protein-related protein 11|OSBP-related protein 11|testicular tissue protein Li 132	20201206	-
9606	114890	MRSS	-	-	MIM:300360	X	Xq24	Mental retardation, X-linked, with short stature	unknown	-	-	-	-	20190816	-
9606	114897	C1QTNF1	-	CTRP1|GIP|ZSIG37	MIM:610365|HGNC:HGNC:14324|Ensembl:ENSG00000173918	17	17q25.3	C1q and TNF related 1	protein-coding	C1QTNF1	C1q and TNF related 1	O	complement C1q tumor necrosis factor-related protein 1|C1q and tumor necrosis factor related protein 1|G protein coupled receptor interacting protein|g protein-coupled receptor-interacting protein	20201220	-
9606	114898	C1QTNF2	-	CTRP2|zacrp2	MIM:618647|HGNC:HGNC:14325|Ensembl:ENSG00000145861	5	5q33.3	C1q and TNF related 2	protein-coding	C1QTNF2	C1q and TNF related 2	O	complement C1q tumor necrosis factor-related protein 2|C1q and tumor necrosis factor related protein 2|complement-c1q tumor necrosis factor-related protein 2	20201124	-
9606	114899	C1QTNF3	-	C1ATNF3|CORCS|CORS|CORS-26|CORS26|CTRP3	MIM:612045|HGNC:HGNC:14326|Ensembl:ENSG00000082196	5	5p13.2	C1q and TNF related 3	protein-coding	C1QTNF3	C1q and TNF related 3	O	complement C1q tumor necrosis factor-related protein 3|C1q and tumor necrosis factor related protein 3|cartonectin|collagenous repeat-containing sequence 26 kDa protein|collagenous repeat-containing sequence of 26-kDa|secretory protein CORS26	20210118	-
9606	114900	C1QTNF4	-	CTRP4|ZACRP4	MIM:614911|HGNC:HGNC:14346|Ensembl:ENSG00000172247	11	11p11.2	C1q and TNF related 4	protein-coding	C1QTNF4	C1q and TNF related 4	O	complement C1q tumor necrosis factor-related protein 4|C1q and tumor necrosis factor related protein 4|C1q/TNF-related protein 4|complement-c1q tumor necrosis factor-related protein 4	20201124	-
9606	114902	C1QTNF5	-	CTRP5|MFRP	MIM:608752|HGNC:HGNC:14344|Ensembl:ENSG00000223953	11	11q23.3	C1q and TNF related 5	protein-coding	C1QTNF5	C1q and TNF related 5	O	complement C1q tumor necrosis factor-related protein 5|C1q TNF-alpha-related protein 5|C1q and tumor necrosis factor related protein 5|Membrane frizzled-related protein|myonectin	20201220	-
9606	114904	C1QTNF6	-	CTFP6|CTRP6|ZACRP6	MIM:614910|HGNC:HGNC:14343|Ensembl:ENSG00000133466	22	22q12.3	C1q and TNF related 6	protein-coding	C1QTNF6	C1q and TNF related 6	O	complement C1q tumor necrosis factor-related protein 6|C1q and tumor necrosis factor related protein 6|complement-c1q tumor necrosis factor-related protein 6	20201124	-
9606	114905	C1QTNF7	-	CTRP7|ZACRP7	HGNC:HGNC:14342|Ensembl:ENSG00000163145	4	4p15.32	C1q and TNF related 7	protein-coding	C1QTNF7	C1q and TNF related 7	O	complement C1q tumor necrosis factor-related protein 7|C1q and tumor necrosis factor related protein 7|complement-c1q tumor necrosis factor-related protein 7	20201220	-
9606	114907	FBXO32	-	Fbx32|MAFbx	MIM:606604|HGNC:HGNC:16731|Ensembl:ENSG00000156804	8	8q24.13	F-box protein 32	protein-coding	FBXO32	F-box protein 32	O	F-box only protein 32|atrogin 1|muscle atrophy F-box protein	20201124	-
9606	114908	TMEM123	-	KCT3|PORIMIN|PORMIN	MIM:606356|HGNC:HGNC:30138|Ensembl:ENSG00000152558	11	11q22.2	transmembrane protein 123	protein-coding	TMEM123	transmembrane protein 123	O	porimin|KCT-3|keratinocytes associated transmembrane protein 3|pro-oncosis receptor inducing membrane injury|serine/threonine-rich receptor	20201124	-
9606	114915	EPB41L4A-AS1	-	C5orf26|NCRNA00219|TIGA1	HGNC:HGNC:30749	5	5q22.1	EPB41L4A antisense RNA 1	ncRNA	EPB41L4A-AS1	EPB41L4A antisense RNA 1	O	EPB41L4A antisense RNA 1 (non-protein coding)|transcript induced by growth arrest 1	20201124	-
9606	114926	SMIM19	-	C8orf40	HGNC:HGNC:25166|Ensembl:ENSG00000176209	8	8p11.21	small integral membrane protein 19	protein-coding	SMIM19	small integral membrane protein 19	O	small integral membrane protein 19|UPF0697 protein C8orf40	20201124	-
9606	114928	GPRASP2	-	DFNX7|GASP2	MIM:300969|HGNC:HGNC:25169|Ensembl:ENSG00000158301	X	Xq22.1	G protein-coupled receptor associated sorting protein 2	protein-coding	GPRASP2	G protein-coupled receptor associated sorting protein 2	O	G-protein coupled receptor-associated sorting protein 2	20201213	-
9606	114932	MRFAP1L1	-	PP784	HGNC:HGNC:28796|Ensembl:ENSG00000178988	4	4p16.1	Morf4 family associated protein 1 like 1	protein-coding	MRFAP1L1	Morf4 family associated protein 1 like 1	O	MORF4 family-associated protein 1-like 1	20201124	-
9606	114960	TSGA13	-	-	HGNC:HGNC:12369|Ensembl:ENSG00000213265	7	7q32.2	testis specific 13	protein-coding	TSGA13	testis specific 13	O	testis-specific gene 13 protein|testis-specific A13	20201124	-
9606	114971	PTPMT1	-	DUSP23|MOSP|PLIP|PNAS-129	MIM:609538|HGNC:HGNC:26965|Ensembl:ENSG00000110536	11	11p11.2	protein tyrosine phosphatase mitochondrial 1	protein-coding	PTPMT1	protein tyrosine phosphatase mitochondrial 1	O	phosphatidylglycerophosphatase and protein-tyrosine phosphatase 1|NB4 apoptosis/differentiation related protein|PTEN-like phosphatase|phosphoinositide lipid phosphatase	20201213	-
9606	114984	FLYWCH2	-	-	HGNC:HGNC:25178|Ensembl:ENSG00000162076	16	16p13.3	FLYWCH family member 2	protein-coding	FLYWCH2	FLYWCH family member 2	O	FLYWCH family member 2	20201124	-
9606	114987	WDR31	-	-	HGNC:HGNC:21421|Ensembl:ENSG00000148225	9	9q32	WD repeat domain 31	protein-coding	WDR31	WD repeat domain 31	O	WD repeat-containing protein 31	20201124	-
9606	114990	VASN	-	SLITL2	MIM:608843|HGNC:HGNC:18517|Ensembl:ENSG00000168140	16	16p13.3	vasorin	protein-coding	VASN	vasorin	O	vasorin|protein slit-like 2|slit-like 2	20201124	-
9606	114991	ZNF618	-	FP13169|NEDD10	MIM:617077|HGNC:HGNC:29416|Ensembl:ENSG00000157657	9	9q32	zinc finger protein 618	protein-coding	ZNF618	zinc finger protein 618	O	zinc finger protein 618|neural precursor cell expressed, developmentally down-regulated 10	20201213	-
9606	115004	CGAS	-	C6orf150|MB21D1|h-cGAS	MIM:613973|HGNC:HGNC:21367|Ensembl:ENSG00000164430	6	6q13	cyclic GMP-AMP synthase	protein-coding	CGAS	cyclic GMP-AMP synthase	O	cyclic GMP-AMP synthase|2'3'-cGAMP synthase|Mab-21 domain containing 1|cGAMP synthase|mab-21 domain-containing protein 1|protein MB21D1	20210110	-
9606	115019	SLC26A9	-	-	MIM:608481|HGNC:HGNC:14469|Ensembl:ENSG00000174502	1	1q32.1	solute carrier family 26 member 9	protein-coding	SLC26A9	solute carrier family 26 member 9	O	solute carrier family 26 member 9|anion transporter/exchanger protein 9|anion transporter/exchanger-9|solute carrier family 26 (anion exchanger), member 9	20201124	-
9606	115024	NT5C3B	-	NT5C3L|cN-IIIB	HGNC:HGNC:28300|Ensembl:ENSG00000141698	17	17q21.2	5'-nucleotidase, cytosolic IIIB	protein-coding	NT5C3B	5'-nucleotidase, cytosolic IIIB	O	7-methylguanosine phosphate-specific 5'-nucleotidase|5'-nucleotidase, cytosolic III-like|7-methylguanosine nucleotidase|N(7)-methylguanylate 5'-phosphatase|cN-III-like protein|cytosolic 5'-nucleotidase 3B|cytosolic 5'-nucleotidase III-like protein	20201124	-
9606	115098	CCDC124	-	-	HGNC:HGNC:25171|Ensembl:ENSG00000007080	19	19p13.11	coiled-coil domain containing 124	protein-coding	CCDC124	coiled-coil domain containing 124	O	coiled-coil domain-containing protein 124	20210103	-
9606	115106	HAUS1	-	CCDC5|HEI-C|HEIC|HsT1461	MIM:608775|HGNC:HGNC:25174|Ensembl:ENSG00000152240	18	18q21.1	HAUS augmin like complex subunit 1	protein-coding	HAUS1	HAUS augmin like complex subunit 1	O	HAUS augmin-like complex subunit 1|coiled-coil domain containing 5 (spindle associated)|coiled-coil domain-containing protein 5|enhancer of invasion-cluster	20201213	-
9606	115110	TNFRSF14-AS1	-	-	HGNC:HGNC:26966	1	1p36.32	TNFRSF14 antisense RNA 1	ncRNA	TNFRSF14-AS1	TNFRSF14 antisense RNA 1	O	ENST00000416860.2	20201124	-
9606	115111	SLC26A7	-	SUT2	MIM:608479|HGNC:HGNC:14467|Ensembl:ENSG00000147606	8	8q21.3	solute carrier family 26 member 7	protein-coding	SLC26A7	solute carrier family 26 member 7	O	anion exchange transporter|solute carrier family 26 (anion exchanger), member 7|solute carrier family 6 member 7|sulfate anion transporter	20201220	-
9606	115123	MARCHF3	-	MARCH-III|MARCH3|RNF173	MIM:613333|HGNC:HGNC:28728|Ensembl:ENSG00000173926	5	5q23.2	membrane associated ring-CH-type finger 3	protein-coding	MARCHF3	membrane associated ring-CH-type finger 3	O	E3 ubiquitin-protein ligase MARCHF3|E3 ubiquitin-protein ligase MARCH3|RING finger protein 173|RING-type E3 ubiquitin transferase MARCH3|RING-type E3 ubiquitin transferase MARCHF3|membrane associated ring finger 3|membrane-associated RING-CH protein III|membrane-associated ring finger (C3HC4) 3, E3 ubiquitin protein ligase	20201124	-
9606	115196	ZNF554	-	-	HGNC:HGNC:26629|Ensembl:ENSG00000172006	19	19p13.3	zinc finger protein 554	protein-coding	ZNF554	zinc finger protein 554	O	zinc finger protein 554	20201213	-
9606	115201	ATG4A	-	APG4A|AUTL2	MIM:300663|HGNC:HGNC:16489|Ensembl:ENSG00000101844	X	Xq22.3	autophagy related 4A cysteine peptidase	protein-coding	ATG4A	autophagy related 4A cysteine peptidase	O	cysteine protease ATG4A|APG4 autophagy 4 homolog A|ATG4 autophagy related 4 homolog A|AUT-like 2, cysteine endopeptidase|autophagin 2|autophagy-related cysteine endopeptidase 2|autophagy-related protein 4 homolog A|hAPG4A	20201128	-
9606	115207	KCTD12	-	C13orf2|PFET1|PFETIN	MIM:610521|HGNC:HGNC:14678|Ensembl:ENSG00000178695	13	13q22.3	potassium channel tetramerization domain containing 12	protein-coding	KCTD12	potassium channel tetramerization domain containing 12	O	BTB/POZ domain-containing protein KCTD12|potassium channel tetramerisation domain containing 12|predominantly fetal expressed T1 domain|testicular tissue protein Li 100	20210103	-
9606	115209	OMA1	-	2010001O09Rik|DAB1|MPRP-1|MPRP1|YKR087C|ZMPOMA1|peptidase	MIM:617081|HGNC:HGNC:29661|Ensembl:ENSG00000162600	1	1p32.2-p32.1	OMA1 zinc metallopeptidase	protein-coding	OMA1	OMA1 zinc metallopeptidase	O	metalloendopeptidase OMA1, mitochondrial|OMA1 homolog, zinc metallopeptidase|OMA1 zinc metallopeptidase homolog|metalloprotease-related protein 1|overlapping activity with M-AAA protease|overlapping with the m-AAA protease 1 homolog|zinc metallopeptidase OMA1	20201213	-
9606	115265	DDIT4L	-	REDD2|Rtp801L	MIM:607730|HGNC:HGNC:30555|Ensembl:ENSG00000145358	4	4q24	DNA damage inducible transcript 4 like	protein-coding	DDIT4L	DNA damage inducible transcript 4 like	O	DNA damage-inducible transcript 4-like protein|HIF-1 responsive protein RTP801-like|REDD-2|homolog of mouse SMHS1|protein regulated in development and DNA damage response 2|regulated in development and DNA damage response 2	20201124	-
9606	115273	RAB42	-	-	HGNC:HGNC:28702|Ensembl:ENSG00000188060	1	1p35.3	RAB42, member RAS oncogene family	protein-coding	RAB42	RAB42, member RAS oncogene family	O	ras-related protein Rab-42|RAB42, member RAS homolog family|putative Ras-related protein Rab-42	20201124	-
9606	115286	SLC25A26	-	COXPD28|SAMC	MIM:611037|HGNC:HGNC:20661|Ensembl:ENSG00000144741	3	3p14.1	solute carrier family 25 member 26	protein-coding	SLC25A26	solute carrier family 25 member 26	O	S-adenosylmethionine mitochondrial carrier protein|mitochondrial S-adenosylmethionine transporter|solute carrier family 25 (S-adenosylmethionine carrier), member 26|solute carrier family 25 (mitochondrial carrier; phosphate carrier), member 26	20210123	-
9606	115290	FBXO17	-	FBG4|FBX26|FBXO26|Fbx17	MIM:609094|HGNC:HGNC:18754|Ensembl:ENSG00000269190	19	19q13.2	F-box protein 17	protein-coding	FBXO17	F-box protein 17	O	F-box only protein 17|F-box only protein 26|F-box protein FBG4	20201124	-
9606	115294	PCMTD1	-	-	HGNC:HGNC:30483|Ensembl:ENSG00000168300	8	8q11.23	protein-L-isoaspartate (D-aspartate) O-methyltransferase domain containing 1	protein-coding	PCMTD1	protein-L-isoaspartate (D-aspartate) O-methyltransferase domain containing 1	O	protein-L-isoaspartate O-methyltransferase domain-containing protein 1	20201124	-
9606	115330	GPR146	-	PGR8	HGNC:HGNC:21718|Ensembl:ENSG00000164849	7	7p22.3	G protein-coupled receptor 146	protein-coding	GPR146	G protein-coupled receptor 146	O	probable G-protein coupled receptor 146|G-protein coupled receptor PGR8	20210110	-
9606	115350	FCRL1	-	CD307a|FCRH1|IFGP1|IRTA5	MIM:606508|HGNC:HGNC:18509|Ensembl:ENSG00000163534	1	1q23.1	Fc receptor like 1	protein-coding	FCRL1	Fc receptor like 1	O	Fc receptor-like protein 1|IFGP family protein 1|fc receptor homolog 1|fcR-like protein 1|hIFGP1|immune receptor translocation-associated protein 5|immunoglobulin superfamily Fc receptor, gp42	20201124	-
9606	115352	FCRL3	-	CD307c|FCRH3|IFGP3|IRTA3|SPAP2	MIM:606510|HGNC:HGNC:18506|Ensembl:ENSG00000160856	1	1q23.1	Fc receptor like 3	protein-coding	FCRL3	Fc receptor like 3	O	Fc receptor-like protein 3|Fc receptor homolog 3|IFGP family protein 3|SH2 domain-containing phosphatase anchor protein 2|fcR-like protein 3|hIFGP3|immune receptor translocation-associated protein 3|immunoglobulin superfamily receptor translocation associated protein 3	20210110	-
9606	115353	LRRC42	-	dJ167A19.4	HGNC:HGNC:28792|Ensembl:ENSG00000116212	1	1p32.3	leucine rich repeat containing 42	protein-coding	LRRC42	leucine rich repeat containing 42	O	leucine-rich repeat-containing protein 42	20201124	-
9606	115361	GBP4	-	Mpa2	MIM:612466|HGNC:HGNC:20480|Ensembl:ENSG00000162654	1	1p22.2	guanylate binding protein 4	protein-coding	GBP4	guanylate binding protein 4	O	guanylate-binding protein 4|GBP-4|GTP-binding protein 4|guanine nucleotide-binding protein 4	20201124	-
9606	115362	GBP5	-	GBP-5	MIM:611467|HGNC:HGNC:19895|Ensembl:ENSG00000154451	1	1p22.2	guanylate binding protein 5	protein-coding	GBP5	guanylate binding protein 5	O	guanylate-binding protein 5|GBP-TA antigen|GTP-binding protein 5|guanine nucleotide-binding protein 5	20210117	-
9606	115399	LRRC56	-	CILD39|DNAAF12	MIM:618227|HGNC:HGNC:25430|Ensembl:ENSG00000161328	11	11p15.5	leucine rich repeat containing 56	protein-coding	LRRC56	leucine rich repeat containing 56	O	leucine-rich repeat-containing protein 56	20210124	-
9606	115416	MALSU1	-	C7orf30|mtRsfA	MIM:614624|HGNC:HGNC:21721|Ensembl:ENSG00000156928	7	7p15.3	mitochondrial assembly of ribosomal large subunit 1	protein-coding	MALSU1	mitochondrial assembly of ribosomal large subunit 1	O	mitochondrial assembly of ribosomal large subunit protein 1	20201124	-
9606	115426	UHRF2	-	NIRF|RNF107|TDRD23|URF2	MIM:615211|HGNC:HGNC:12557|Ensembl:ENSG00000147854	9	9p24.1	ubiquitin like with PHD and ring finger domains 2	protein-coding	UHRF2	ubiquitin like with PHD and ring finger domains 2	O	E3 ubiquitin-protein ligase UHRF2|Np95-like ring finger protein|RING finger protein 107|RING-type E3 ubiquitin transferase UHRF2|np95/ICBP90-like RING finger protein|nuclear protein 97|nuclear zinc finger protein NP97|ubiquitin-like PHD and RING finger domain-containing protein 2|ubiquitin-like with PHD and ring finger domains 2, E3 ubiquitin protein ligase|ubiquitin-like, containing PHD and RING finger domains, 2|ubiquitin-like-containing PHD and RING finger domains protein 2	20201213	-
9606	115509	ZNF689	-	TIPUH1	MIM:618033|HGNC:HGNC:25173|Ensembl:ENSG00000156853	16	16p11.2	zinc finger protein 689	protein-coding	ZNF689	zinc finger protein 689	O	zinc finger protein 689|transcription-involved protein upregulated in HCC 1	20201124	-
9606	115548	FCHO2	-	-	MIM:613438|HGNC:HGNC:25180|Ensembl:ENSG00000157107	5	5q13.2	FCH and mu domain containing endocytic adaptor 2	protein-coding	FCHO2	FCH and mu domain containing endocytic adaptor 2	O	F-BAR domain only protein 2|FCH domain only 2|FCH domain only protein 2	20201213	-
9606	115557	ARHGEF25	-	GEFT|p63RhoGEF	MIM:610215|HGNC:HGNC:30275|Ensembl:ENSG00000240771	12	12q13.3	Rho guanine nucleotide exchange factor 25	protein-coding	ARHGEF25	Rho guanine nucleotide exchange factor 25	O	rho guanine nucleotide exchange factor 25|RAC/CDC42 exchange factor|Rho guanine nucleotide exchange factor (GEF) 25|RhoA/RAC/CDC42 exchange factor|guanine nucleotide exchange factor GEFT|rac/Cdc42/Rho exchange factor GEFT|rhoA/Rac/Cdc42 guanine nucleotide exchange factor GEFT	20201213	-
9606	115560	ZNF501	-	ZNF|ZNF52	HGNC:HGNC:23717|Ensembl:ENSG00000186446	3	3p21.31	zinc finger protein 501	protein-coding	ZNF501	zinc finger protein 501	O	zinc finger protein 501|zinc finger protein 52	20201213	-
9606	115572	TENT5B	-	FAM46|FAM46B	MIM:619069|HGNC:HGNC:28273|Ensembl:ENSG00000158246	1	1p36.11	terminal nucleotidyltransferase 5B	protein-coding	TENT5B	terminal nucleotidyltransferase 5B	O	terminal nucleotidyltransferase 5B|family with sequence similarity 46 member B|protein FAM46B|putative nucleotidyltransferase FAM46B	20201124	-
9606	115584	SLC5A11	-	KST1|RKST1|SGLT6|SMIT2	MIM:610238|HGNC:HGNC:23091|Ensembl:ENSG00000158865	16	16p12.1	solute carrier family 5 member 11	protein-coding	SLC5A11	solute carrier family 5 member 11	O	sodium/myo-inositol cotransporter 2|Na(+)/myo-inositol cotransporter 2|homolog of rabbit KST1|putative sodium-coupled cotransporter RKST1|sodium-dependent glucose cotransporter|sodium/glucose cotransporter KST1|sodium/myo-inositol transporter 2|solute carrier family 5 (sodium/glucose cotransporter), member 11|solute carrier family 5 (sodium/inositol cotransporter), member 11	20201124	-
9606	115650	TNFRSF13C	-	BAFF-R|BAFFR|BROMIX|CD268|CVID4|prolixin	MIM:606269|HGNC:HGNC:17755|Ensembl:ENSG00000159958	22	22q13.2	TNF receptor superfamily member 13C	protein-coding	TNFRSF13C	TNF receptor superfamily member 13C	O	tumor necrosis factor receptor superfamily member 13C|B cell-activating factor receptor|BAFF receptor|BLyS receptor 3	20201213	-
9606	115653	KIR3DL3	-	CD158Z|KIR3DL7|KIR44|KIRC1	MIM:610095|HGNC:HGNC:16312|Ensembl:ENSG00000242019	19	19q13.42	killer cell immunoglobulin like receptor, three Ig domains and long cytoplasmic tail 3	protein-coding	KIR3DL3	killer cell immunoglobulin like receptor, three Ig domains and long cytoplasmic tail 3	O	killer cell immunoglobulin-like receptor 3DL3|CD158 antigen-like family member Z|killer cell Ig-like receptor KIR3DL7|killer cell immunoglobulin-like receptor, three domains, long cytoplasmic tail, 3|killer cell inhibitory receptor 1|killer-cell immunoglobulin-like receptor 3DL3|truncated killer cell immunoglobulin-like receptor 3DL3	20210101	-
9606	115677	NOSTRIN	-	DaIP2	MIM:607496|HGNC:HGNC:20203|Ensembl:ENSG00000163072	2	2q24.3	nitric oxide synthase trafficking	protein-coding	NOSTRIN	nitric oxide synthase trafficking	O	nostrin|BM247 homolog|ENOS traffic inducer|eNOS-trafficking inducer|endothelial nitric oxide synthase traffic inducer|nitric oxide synthase traffic inducer|nitric oxide synthase trafficker|ortholog of mouse disabled 2 interacting proein 2	20201124	-
9606	115701	ALPK2	-	HAK	HGNC:HGNC:20565|Ensembl:ENSG00000198796	18	18q21.31-q21.32	alpha kinase 2	protein-coding	ALPK2	alpha kinase 2	O	alpha-protein kinase 2|heart alpha-kinase|heart alpha-protein kinase	20210103	-
9606	115703	ARHGAP33	-	NOMA-GAP|SNX26|TCGAP	MIM:614902|HGNC:HGNC:23085|Ensembl:ENSG00000004777	19	19q13.12	Rho GTPase activating protein 33	protein-coding	ARHGAP33	Rho GTPase activating protein 33	O	rho GTPase-activating protein 33|neurite outgrowth multiadaptor RhoGAP protein|rho-type GTPase-activating protein 33|sorting nexin 26|tc10/CDC42 GTPase-activating protein	20201124	-
9606	115704	EVI5L	-	-	HGNC:HGNC:30464|Ensembl:ENSG00000142459	19	19p13.2	ecotropic viral integration site 5 like	protein-coding	EVI5L	ecotropic viral integration site 5 like	O	EVI5-like protein|ecotropic viral integration site 5-like protein|epididymis secretory sperm binding protein	20201213	-
9606	115708	TRMT61A	-	C14orf172|GCD14|Gcd14p|TRM61|hTRM61	HGNC:HGNC:23790|Ensembl:ENSG00000166166	14	14q32.33	tRNA methyltransferase 61A	protein-coding	TRMT61A	tRNA methyltransferase 61A	O	tRNA (adenine(58)-N(1))-methyltransferase catalytic subunit TRMT61A|mRNA methyladenosine-N(1)-methyltransferase catalytic subunit TRMT61A|tRNA (adenine-N(1)-)-methyltransferase catalytic subunit TRM61|tRNA (adenine-N(1)-)-methyltransferase catalytic subunit TRMT61A|tRNA methyltransferase 61 homolog A|tRNA(m1A58)-methyltransferase subunit TRM61|tRNA(m1A58)-methyltransferase subunit TRMT61A|tRNA(m1A58)MTase subunit TRM61|tRNA(m1A58)MTase subunit TRMT61A	20201124	-
9606	115727	RASGRP4	-	-	MIM:607320|HGNC:HGNC:18958|Ensembl:ENSG00000171777	19	19q13.2	RAS guanyl releasing protein 4	protein-coding	RASGRP4	RAS guanyl releasing protein 4	O	RAS guanyl-releasing protein 4|guanyl nucleotide releasing protein 4	20201124	-
9606	115749	C12orf56	-	-	HGNC:HGNC:26967|Ensembl:ENSG00000185306	12	12q14.2	chromosome 12 open reading frame 56	protein-coding	C12orf56	chromosome 12 open reading frame 56	O	uncharacterized protein C12orf56	20201124	-
9606	115752	DIS3L	-	DIS3L1	MIM:614183|HGNC:HGNC:28698|Ensembl:ENSG00000166938	15	15q22.31	DIS3 like exosome 3'-5' exoribonuclease	protein-coding	DIS3L	DIS3 like exosome 3'-5' exoribonuclease	O	DIS3-like exonuclease 1|DIS3 mitotic control homolog-like	20201124	-
9606	115761	ARL11	-	ARLTS1	MIM:609351|HGNC:HGNC:24046|Ensembl:ENSG00000152213	13	13q14.2	ADP ribosylation factor like GTPase 11	protein-coding	ARL11	ADP ribosylation factor like GTPase 11	O	ADP-ribosylation factor-like protein 11|ADP-ribosylation factor-like 11|ADP-ribosylation factor-like tumor suppressor gene 1|ADP-ribosylation factor-like tumor suppressor protein 1	20201213	-
9606	115795	FANCD2OS	-	C3orf24	HGNC:HGNC:28623|Ensembl:ENSG00000163705	3	3p25.3	FANCD2 opposite strand	protein-coding	FANCD2OS	FANCD2 opposite strand	O	FANCD2 opposite strand protein|Fanconi anemia group D2 protein opposite strand transcript protein	20201124	-
9606	115811	IQCD	-	4933433C09Rik|CFAP84|DRC10	HGNC:HGNC:25168|Ensembl:ENSG00000166578	12	12q24.13	IQ motif containing D	protein-coding	IQCD	IQ motif containing D	O	dynein regulatory complex protein 10|IQ domain-containing protein D|dynein regulatory complex subunit 10	20201124	-
9606	115817	DHRS1	-	SDR19C1	MIM:610410|HGNC:HGNC:16445|Ensembl:ENSG00000157379	14	14q12	dehydrogenase/reductase 1	protein-coding	DHRS1	dehydrogenase/reductase 1	O	dehydrogenase/reductase SDR family member 1|dehydrogenase/reductase (SDR family) member 1|short chain dehydrogenase/reductase family 19C member 1	20210114	-
9606	115825	WDFY2	-	PROF|WDF2|ZFYVE22	MIM:610418|HGNC:HGNC:20482|Ensembl:ENSG00000139668	13	13q14.3	WD repeat and FYVE domain containing 2	protein-coding	WDFY2	WD repeat and FYVE domain containing 2	O	WD repeat and FYVE domain-containing protein 2|WD40 and FYVE domain containing 2|WD40- and FYVE domain-containing protein 2|propeller-FYVE protein|zinc finger FYVE domain-containing protein 22	20201213	-
9606	115827	RAB3C	-	-	MIM:612829|HGNC:HGNC:30269|Ensembl:ENSG00000152932	5	5q11.2	RAB3C, member RAS oncogene family	protein-coding	RAB3C	RAB3C, member RAS oncogene family	O	ras-related protein Rab-3C	20201124	-
9606	115861	NXNL1	-	RDCVF|TXNL6	MIM:608791|HGNC:HGNC:25179|Ensembl:ENSG00000171773	19	19p13.11	nucleoredoxin like 1	protein-coding	NXNL1	nucleoredoxin like 1	O	nucleoredoxin-like protein 1|rod-derived cone viability factor|thioredoxin-like 6|thioredoxin-like protein 6	20201124	-
9606	115908	CTHRC1	-	-	MIM:610635|HGNC:HGNC:18831|Ensembl:ENSG00000164932	8	8q22.3	collagen triple helix repeat containing 1	protein-coding	CTHRC1	collagen triple helix repeat containing 1	O	collagen triple helix repeat-containing protein 1	20201124	-
9606	115939	TSR3	-	C16orf42|HsTsr3	MIM:617058|HGNC:HGNC:14175|Ensembl:ENSG00000007520	16	16p13.3	TSR3 ribosome maturation factor	protein-coding	TSR3	TSR3 ribosome maturation factor	O	18S rRNA aminocarboxypropyltransferase|20S S rRNA accumulation protein 3 homolog|TSR3, 20S rRNA accumulation, homolog|TSR3, acp transferase ribosome maturation factor|probable ribosome biogenesis protein C16orf42|ribosome biogenesis protein TSR3 homolog	20201124	-
9606	115948	ODAD3	-	CCDC151|CILD30|ODA10	MIM:615956|HGNC:HGNC:28303|Ensembl:ENSG00000198003	19	19p13.2	outer dynein arm docking complex subunit 3	protein-coding	ODAD3	outer dynein arm docking complex subunit 3	O	coiled-coil domain-containing protein 151|coiled-coil domain containing 151	20201124	-
9606	115950	ZNF653	-	E430039K05Rik|ZIP67	MIM:611371|HGNC:HGNC:25196|Ensembl:ENSG00000161914	19	19p13.2	zinc finger protein 653	protein-coding	ZNF653	zinc finger protein 653	O	zinc finger protein 653|67 kDa zinc finger protein|zinc finger protein Zip67	20201213	-
9606	115992	RNF166	-	-	MIM:617178|HGNC:HGNC:28856|Ensembl:ENSG00000158717	16	16q24.2-q24.3	ring finger protein 166	protein-coding	RNF166	ring finger protein 166	O	E3 ubiquitin-protein ligase RNF166|RING-type E3 ubiquitin transferase RNF166	20201124	-
9606	116028	RMI2	-	BLAP18|C16orf75	MIM:612426|HGNC:HGNC:28349|Ensembl:ENSG00000175643	16	16p13.13	RecQ mediated genome instability 2	protein-coding	RMI2	RecQ mediated genome instability 2	O	recQ-mediated genome instability protein 2|BLM-associated protein of 18 kDa|RMI2, RecQ mediated genome instability 2, homolog	20201124	-
9606	116039	OSR2	-	-	MIM:611297|HGNC:HGNC:15830|Ensembl:ENSG00000164920	8	8q22.2	odd-skipped related transciption factor 2	protein-coding	OSR2	odd-skipped related transciption factor 2	O	protein odd-skipped-related 2|odd-skipped related 2	20201124	-
9606	116064	LRRC58	-	-	HGNC:HGNC:26968|Ensembl:ENSG00000163428	3	3q13.33	leucine rich repeat containing 58	protein-coding	LRRC58	leucine rich repeat containing 58	O	leucine-rich repeat-containing protein 58	20201124	-
9606	116068	LYSMD3	-	-	HGNC:HGNC:26969|Ensembl:ENSG00000176018	5	5q14.3	LysM domain containing 3	protein-coding	LYSMD3	LysM domain containing 3	O	lysM and putative peptidoglycan-binding domain-containing protein 3|LysM, putative peptidoglycan-binding, domain containing 3	20201124	-
9606	116071	BATF2	-	SARI	MIM:614983|HGNC:HGNC:25163|Ensembl:ENSG00000168062	11	11q13.1	basic leucine zipper ATF-like transcription factor 2	protein-coding	BATF2	basic leucine zipper ATF-like transcription factor 2	O	basic leucine zipper transcriptional factor ATF-like 2|B-ATF-2|basic leucine zipper transcription factor, ATF-like 2|suppressor of AP-1 regulated by IFN	20201124	-
9606	116085	SLC22A12	-	OAT4L|RST|URAT1	MIM:607096|HGNC:HGNC:17989|Ensembl:ENSG00000197891	11	11q13.1	solute carrier family 22 member 12	protein-coding	SLC22A12	solute carrier family 22 member 12	O	solute carrier family 22 member 12|organic anion transporter 4-like protein|renal-specific transporter|solute carrier family 22 (organic anion/cation transporter), member 12|solute carrier family 22 (organic anion/urate transporter), member 12|urate anion exchanger 1|urate transporter 1	20201124	-
9606	116092	DNTTIP1	-	C20orf167|Tdif1|dJ447F3.4	MIM:611388|HGNC:HGNC:16160|Ensembl:ENSG00000101457	20	20q13.12	deoxynucleotidyltransferase terminal interacting protein 1	protein-coding	DNTTIP1	deoxynucleotidyltransferase terminal interacting protein 1	O	deoxynucleotidyltransferase terminal-interacting protein 1|TdT binding protein|tdT-interacting factor 1|terminal deoxynucleotidyltransferase-interacting factor 1	20201213	-
9606	116093	DIRC1	-	-	MIM:606423|HGNC:HGNC:15760	2	2q32.2	disrupted in renal carcinoma 1	ncRNA	DIRC1	disrupted in renal carcinoma 1	O	disrupted in renal cancer protein	20201124	-
9606	116113	FOXP4	-	hFKHLA	MIM:608924|HGNC:HGNC:20842|Ensembl:ENSG00000137166	6	6p21.1	forkhead box P4	protein-coding	FOXP4	forkhead box P4	O	forkhead box protein P4|fork head-related protein like A|winged-helix repressor FOXP4	20201220	-
9606	116115	ZNF526	-	-	MIM:614387|HGNC:HGNC:29415|Ensembl:ENSG00000167625	19	19q13.2	zinc finger protein 526	protein-coding	ZNF526	zinc finger protein 526	O	zinc finger protein 526	20201124	-
9606	116123	FMO9P	-	-	HGNC:HGNC:32210|Ensembl:ENSG00000215834	1	1q24.1	flavin containing dimethylaniline monoxygenase 9, pseudogene	pseudo	FMO9P	flavin containing dimethylaniline monoxygenase 9, pseudogene	O	RP11-45J16.2|flavin containing monooxygenase 9, pseudogene	20201124	-
9606	116135	LRRC3B	-	LRP15	MIM:618996|HGNC:HGNC:28105|Ensembl:ENSG00000179796	3	3p24.1	leucine rich repeat containing 3B	protein-coding	LRRC3B	leucine rich repeat containing 3B	O	leucine-rich repeat-containing protein 3B|leucine-rich repeat protein 15|leucine-rich repeat protein LRP15	20201205	-
9606	116138	KLHDC3	-	PEAS|dJ20C7.3	MIM:611248|HGNC:HGNC:20704|Ensembl:ENSG00000124702	6	6p21.1	kelch domain containing 3	protein-coding	KLHDC3	kelch domain containing 3	O	kelch domain-containing protein 3|testis intracellular mediator protein	20201213	-
9606	116143	DNAAF10	-	WDR92	MIM:610729|HGNC:HGNC:25176|Ensembl:ENSG00000243667	2	2p14	dynein axonemal assembly factor 10	protein-coding	DNAAF10	dynein axonemal assembly factor 10	O	WD repeat-containing protein 92|WD repeat domain 92|WD repeat-containing protein Monad|monad|testicular secretory protein Li 67	20210124	-
9606	116149	RPL12P4	-	RPL12_23_1714|dJ800C24.1	HGNC:HGNC:16587	20	20q13.2	ribosomal protein L12 pseudogene 4	pseudo	RPL12P4	ribosomal protein L12 pseudogene 4	O	-	20201124	-
9606	116150	NUS1	-	C6orf68|CDG1AA|MGC:7199|MRD55|NgBR|TANGO14	MIM:610463|HGNC:HGNC:21042|Ensembl:ENSG00000153989	6	6q22.1	NUS1 dehydrodolichyl diphosphate synthase subunit	protein-coding	NUS1	NUS1 dehydrodolichyl diphosphate synthase subunit	O	dehydrodolichyl diphosphate synthase complex subunit NUS1|Nogo-B receptor|cis-prenyltransferase subunit NgBR|dehydrodolichyl diphosphate syntase complex subunit NUS1|di-trans,poly-cis-decaprenylcistransferase|nuclear undecaprenyl pyrophosphate synthase 1 homolog|transport and golgi organization 14 homolog	20201213	-
9606	116151	FAM210B	-	5A3|C20orf108|dJ1167H4.1	MIM:618722|HGNC:HGNC:16102|Ensembl:ENSG00000124098	20	20q13.2	family with sequence similarity 210 member B	protein-coding	FAM210B	family with sequence similarity 210 member B	O	protein FAM210B, mitochondrial|transmembrane protein C20orf108	20201124	-
9606	116154	PHACTR3	-	C20orf101|H17739|PPP1R123|SCAPIN1|SCAPININ	MIM:608725|HGNC:HGNC:15833|Ensembl:ENSG00000087495	20	20q13.32-q13.33	phosphatase and actin regulator 3	protein-coding	PHACTR3	phosphatase and actin regulator 3	O	phosphatase and actin regulator 3|protein phosphatase 1, regulatory subunit 123|scaffold-associated PP1-inhibiting protein	20201124	-
9606	116159	CYYR1	-	C21orf95	MIM:616020|HGNC:HGNC:16274|Ensembl:ENSG00000166265	21	21q21.3	cysteine and tyrosine rich 1	protein-coding	CYYR1	cysteine and tyrosine rich 1	O	cysteine and tyrosine-rich protein 1|cysteine/tyrosine-rich 1|proline-rich domain-containing protein	20201124	-
9606	116173	CMTM5	-	CKLFSF5	MIM:607888|HGNC:HGNC:19176|Ensembl:ENSG00000166091	14	14q11.2	CKLF like MARVEL transmembrane domain containing 5	protein-coding	CMTM5	CKLF like MARVEL transmembrane domain containing 5	O	CKLF-like MARVEL transmembrane domain-containing protein 5|chemokine-like factor super family 5|chemokine-like factor superfamily member 5	20201227	-
9606	116179	TGM7	-	TGMZ	MIM:606776|HGNC:HGNC:30790|Ensembl:ENSG00000159495	15	15q15.2-q15.3	transglutaminase 7	protein-coding	TGM7	transglutaminase 7	O	protein-glutamine gamma-glutamyltransferase Z|TG(Z)|TGZ|TGase Z|TGase-7|transglutaminase Z	20201213	-
9606	116211	TM4SF19	-	OCTM4	HGNC:HGNC:25167|Ensembl:ENSG00000145107	3	3q29	transmembrane 4 L six family member 19	protein-coding	TM4SF19	transmembrane 4 L six family member 19	O	transmembrane 4 L6 family member 19|osteoclast maturation-associated gene 4 protein|tetraspan membrane protein OCTM4	20201124	-
9606	116224	PABIR1	-	C9orf42|FAM122A	MIM:617249|HGNC:HGNC:23490|Ensembl:ENSG00000187866	9	9q21.11	PP2A Aalpha (PPP2R1A) and B55A (PPP2R2A) interacting phosphatase regulator 1	protein-coding	PABIR1	PP2A Aalpha (PPP2R1A) and B55A (PPP2R2A) interacting phosphatase regulator 1	O	protein FAM122A|family with sequence similarity 122A	20201213	-
9606	116225	ZMYND19	-	MIZIP	MIM:611424|HGNC:HGNC:21146|Ensembl:ENSG00000165724	9	9q34.3	zinc finger MYND-type containing 19	protein-coding	ZMYND19	zinc finger MYND-type containing 19	O	zinc finger MYND domain-containing protein 19|MCH-R1-interacting zinc finger protein|melanin-concentrating hormone receptor 1 interacting zinc-finger protein|zinc finger, MYND domain containing 19	20201124	-
9606	116228	COX20	-	FAM36A|MC4DN11	MIM:614698|HGNC:HGNC:26970|Ensembl:ENSG00000203667	1	1q44	cytochrome c oxidase assembly factor COX20	protein-coding	COX20	cytochrome c oxidase assembly factor COX20	O	cytochrome c oxidase assembly protein COX20, mitochondrial|COX20 Cox2 chaperone homolog|COX20, cytochrome c oxidase assembly factor|cytochrome c oxidase protein 20 homolog|family with sequence similarity 36, member A	20210123	-
9606	116236	ABHD15	-	-	HGNC:HGNC:26971|Ensembl:ENSG00000168792	17	17q11.2	abhydrolase domain containing 15	protein-coding	ABHD15	abhydrolase domain containing 15	O	protein ABHD15|abhydrolase domain-containing protein 15|alpha/beta hydrolase domain-containing protein 15	20201124	-
9606	116238	TLCD1	-	-	HGNC:HGNC:25177|Ensembl:ENSG00000160606	17	17q11.2	TLC domain containing 1	protein-coding	TLCD1	TLC domain containing 1	O	TLC domain-containing protein 1|calfacilitin	20201124	-
9606	116254	GINM1	-	C6orf72	HGNC:HGNC:21074|Ensembl:ENSG00000055211	6	6q25.1	glycoprotein integral membrane 1	protein-coding	GINM1	glycoprotein integral membrane 1	O	glycoprotein integral membrane protein 1	20201124	-
9606	116255	MOGAT1	-	DGAT2L|DGAT2L1|MGAT1	MIM:610268|HGNC:HGNC:18210|Ensembl:ENSG00000124003	2	2q36.1	monoacylglycerol O-acyltransferase 1	protein-coding	MOGAT1	monoacylglycerol O-acyltransferase 1	O	2-acylglycerol O-acyltransferase 1|acyl-CoA:monoacylglycerol acyltransferase 1|diacylglycerol O-acyltransferase 2 like 1|diacylglycerol O-acyltransferase candidate 2|diacylglycerol acyltransferase 2-like protein 1|hDC2	20201124	-
9606	116285	ACSM1	-	BUCS1|MACS1	MIM:614357|HGNC:HGNC:18049|Ensembl:ENSG00000166743	16	16p12.3	acyl-CoA synthetase medium chain family member 1	protein-coding	ACSM1	acyl-CoA synthetase medium chain family member 1	O	acyl-coenzyme A synthetase ACSM1, mitochondrial|Butyrate CoA ligase|benzoate--CoA ligase|butyrate--CoA ligase 1|butyryl Coenzyme A synthetase 1|butyryl-coenzyme A synthetase 1|lipoate-activating enzyme|medium-chain acyl-CoA synthetase|middle-chain acyl-CoA synthetase 1|xenobiotic/medium-chain fatty acid-CoA ligase HXM-B	20201213	-
9606	116328	C8orf34	-	VEST-1|VEST1	HGNC:HGNC:30905|Ensembl:ENSG00000165084	8	8q13.2	chromosome 8 open reading frame 34	protein-coding	C8orf34	chromosome 8 open reading frame 34	O	uncharacterized protein C8orf34|protein VEST-1|vestibule-1 protein	20201124	-
9606	116337	PANX3	-	PX3	MIM:608422|HGNC:HGNC:20573|Ensembl:ENSG00000154143	11	11q24.2	pannexin 3	protein-coding	PANX3	pannexin 3	O	pannexin-3|gap junction protein pannexin 3	20201124	-
9606	116349	EXOC3-AS1	-	C5orf55	HGNC:HGNC:25175|Ensembl:ENSG00000221990	5	5p15.33	EXOC3 antisense RNA 1	ncRNA	EXOC3-AS1	EXOC3 antisense RNA 1	O	uncharacterized protein C5orf55	20210103	-
9606	116362	RBP7	-	CRABP4|CRBP4|CRBPIV	MIM:608604|HGNC:HGNC:30316|Ensembl:ENSG00000162444	1	1p36.22	retinol binding protein 7	protein-coding	RBP7	retinol binding protein 7	O	retinoid-binding protein 7|cellular retinoic acid-binding protein 4|cellular retinoic acid-binding protein IV|cellular retinol binding protein 7|putative cellular retinol-binding protein CRBP IV|retinol binding protein 7, cellular	20201124	-
9606	116369	SLC26A8	-	SPGF3|TAT1	MIM:608480|HGNC:HGNC:14468|Ensembl:ENSG00000112053	6	6p21.31	solute carrier family 26 member 8	protein-coding	SLC26A8	solute carrier family 26 member 8	O	testis anion transporter 1|anion transporter/exchanger-8|solute carrier family 26 (anion exchanger), member 8	20201124	-
9606	116372	LYPD1	-	LYPDC1|PHTS	MIM:610450|HGNC:HGNC:28431|Ensembl:ENSG00000150551	2	2q21.2	LY6/PLAUR domain containing 1	protein-coding	LYPD1	LY6/PLAUR domain containing 1	O	ly6/PLAUR domain-containing protein 1|putative HeLa tumor suppressor	20201213	-
9606	116379	IL22RA2	-	CRF2-10|CRF2-S1|CRF2X|IL-22BP|IL-22R-alpha-2|IL-22RA2|ZCYTOR16	MIM:606648|HGNC:HGNC:14901|Ensembl:ENSG00000164485	6	6q23.3	interleukin 22 receptor subunit alpha 2	protein-coding	IL22RA2	interleukin 22 receptor subunit alpha 2	O	interleukin-22 receptor subunit alpha-2|cytokine receptor class-II member 10|cytokine receptor family type 2, soluble 1|interleukin 22 receptor, alpha 2|interleukin 22-binding protein	20210118	-
9606	116412	ZNF837	-	-	HGNC:HGNC:25164|Ensembl:ENSG00000152475	19	19q13.43	zinc finger protein 837	protein-coding	ZNF837	zinc finger protein 837	O	zinc finger protein 837	20201124	-
9606	116437	LINC01257	-	-	HGNC:HGNC:26972|Ensembl:ENSG00000204603	12	12q24.33	long intergenic non-protein coding RNA 1257	ncRNA	LINC01257	long intergenic non-protein coding RNA 1257	O	-	20201124	-
9606	116441	TM4SF18	-	L6D	HGNC:HGNC:25181|Ensembl:ENSG00000163762	3	3q25.1	transmembrane 4 L six family member 18	protein-coding	TM4SF18	transmembrane 4 L six family member 18	O	transmembrane 4 L6 family member 18	20201124	-
9606	116442	RAB39B	-	BGMR|MRX72|WSMN|WSN	MIM:300774|MIM:311510|HGNC:HGNC:16499|Ensembl:ENSG00000155961	X	Xq28	RAB39B, member RAS oncogene family	protein-coding	RAB39B	RAB39B, member RAS oncogene family	O	ras-related protein Rab-39B|Waisman syndrome (basal ganglion disorder with mental retardation)	20201124	-
9606	116443	GRIN3A	-	GluN3A|NMDAR-L|NMDAR3A|NR3A	MIM:606650|HGNC:HGNC:16767|Ensembl:ENSG00000198785	9	9q31.1	glutamate ionotropic receptor NMDA type subunit 3A	protein-coding	GRIN3A	glutamate ionotropic receptor NMDA type subunit 3A	O	glutamate receptor ionotropic, NMDA 3A|N-methyl-D-aspartate receptor subtype 3A|glutamate [NMDA] receptor subunit 3A|glutamate receptor, ionotropic, N-methyl-D-aspartate 3A	20201124	-
9606	116444	GRIN3B	-	GluN3B|NR3B	MIM:606651|HGNC:HGNC:16768|Ensembl:ENSG00000116032	19	19p13.3	glutamate ionotropic receptor NMDA type subunit 3B	protein-coding	GRIN3B	glutamate ionotropic receptor NMDA type subunit 3B	O	glutamate receptor ionotropic, NMDA 3B|N-methyl-D-aspartate receptor subtype 3B|NMDA receptor subunit 3B|NMDA type glutamate receptor subunit NR3B|NMDAR3B|glutamate [NMDA] receptor subunit 3B|glutamate receptor, ionotropic, N-methyl-D-aspartate 3B	20201124	-
9606	116447	TOP1MT	-	-	MIM:606387|HGNC:HGNC:29787|Ensembl:ENSG00000184428	8	8q24.3	DNA topoisomerase I mitochondrial	protein-coding	TOP1MT	DNA topoisomerase I mitochondrial	O	DNA topoisomerase I, mitochondrial|mitochondrial topoisomerase IB|topoisomerase (DNA) I, mitochondrial	20201124	-
9606	116448	OLIG1	-	BHLHB6|BHLHE21	MIM:606385|HGNC:HGNC:16983|Ensembl:ENSG00000184221	21	21q22.11	oligodendrocyte transcription factor 1	protein-coding	OLIG1	oligodendrocyte transcription factor 1	O	oligodendrocyte transcription factor 1|basic domain, helix-loop-helix protein, class B, 6|class B basic helix-loop-helix protein 6|class E basic helix-loop-helix protein 21|oligo1|oligodendrocyte lineage transcription factor 1|oligodendrocyte-specific bHLH transcription factor 1	20201124	-
9606	116449	CLNK	-	MIST	MIM:611434|HGNC:HGNC:17438|Ensembl:ENSG00000109684	4	4p16.1	cytokine dependent hematopoietic cell linker	protein-coding	CLNK	cytokine dependent hematopoietic cell linker	O	cytokine-dependent hematopoietic cell linker|mast cell immunoreceptor signal transducer	20201124	-
9606	116461	TSEN15	-	C1orf19|PCH2F|sen15	MIM:608756|HGNC:HGNC:16791|Ensembl:ENSG00000198860	1	1q25.3	tRNA splicing endonuclease subunit 15	protein-coding	TSEN15	tRNA splicing endonuclease subunit 15	O	tRNA-splicing endonuclease subunit Sen15|TSEN15 tRNA splicing endonuclease subunit|tRNA splicing endonuclease 15 homolog|tRNA-intron endonuclease Sen15	20210123	-
9606	116496	NIBAN1	-	C1orf24|FAM129A|GIG39|NIBAN	HGNC:HGNC:16784|Ensembl:ENSG00000135842	1	1q25.3	niban apoptosis regulator 1	protein-coding	NIBAN1	niban apoptosis regulator 1	O	protein Niban 1|cell growth-inhibiting gene 39 protein|family with sequence similarity 129 member A	20201124	-
9606	116511	MAS1L	-	MAS-L|MRG|dJ994E9.2	MIM:607235|HGNC:HGNC:13961|Ensembl:ENSG00000204687	6	6p22.1	MAS1 proto-oncogene like, G protein-coupled receptor	protein-coding	MAS1L	MAS1 proto-oncogene like, G protein-coupled receptor	O	mas-related G-protein coupled receptor MRG|MAS-R|MAS1 oncogene-like|MAS1-like|mas-related G protein-coupled MRG	20201124	-
9606	116512	MRGPRD	-	MRGD|TGR7	MIM:607231|HGNC:HGNC:29626|Ensembl:ENSG00000172938	11	11q13.3	MAS related GPR family member D	protein-coding	MRGPRD	MAS related GPR family member D	O	mas-related G-protein coupled receptor member D|G-protein coupled receptor TGR7|MAS-related GPR, member D|beta-alanine receptor|mas-related G protein-coupled MRGD	20201124	-
9606	116519	APOA5	-	APOAV|RAP3	MIM:606368|HGNC:HGNC:17288|Ensembl:ENSG00000110243	11	11q23.3	apolipoprotein A5	protein-coding	APOA5	apolipoprotein A5	O	apolipoprotein A-V|apo-AV|apolipoprotein A-V precursor variant 3|regeneration-associated protein 3	20201124	-
9606	116534	MRGPRE	-	GPR167|MGRF|MRGE	MIM:607232|HGNC:HGNC:30694|Ensembl:ENSG00000184350	11	11p15.4	MAS related GPR family member E	protein-coding	MRGPRE	MAS related GPR family member E	O	mas-related G-protein coupled receptor member E|G-protein coupled receptor 167|MAS-related GPR, member E|Mas-related G protein-coupled receptor F|mas-related G protein-coupled MRGE	20201124	-
9606	116535	MRGPRF	-	GPR140|GPR168|MRGF|RTA	MIM:607233|HGNC:HGNC:24828|Ensembl:ENSG00000172935	11	11q13.3	MAS related GPR family member F	protein-coding	MRGPRF	MAS related GPR family member F	O	mas-related G-protein coupled receptor member F|G protein-coupled receptor MrgF|G-protein coupled receptor 140|G-protein coupled receptor 168|MAS-related GPR, member F|Mas-related G protein-coupled receptor F|mas-related G protein-coupled MRGF|mas-related gene F protein|seven transmembrane helix receptor	20210103	-
9606	116540	MRPL53	-	L53MT	MIM:611857|HGNC:HGNC:16684|Ensembl:ENSG00000204822	2	2p13.1	mitochondrial ribosomal protein L53	protein-coding	MRPL53	mitochondrial ribosomal protein L53	O	39S ribosomal protein L53, mitochondrial|mitochondrial large ribosomal subunit protein mL53	20201124	-
9606	116541	MRPL54	-	L54mt|MRP-L54	MIM:611858|HGNC:HGNC:16685|Ensembl:ENSG00000183617	19	19p13.3	mitochondrial ribosomal protein L54	protein-coding	MRPL54	mitochondrial ribosomal protein L54	O	39S ribosomal protein L54, mitochondrial|mitochondrial large ribosomal subunit protein mL54	20201206	-
9606	116629	HTX3	-	-	MIM:606325	6	6q21	Heterotaxy, visceral, 3	unknown	-	-	-	-	20190816	-
9606	116710	FRA18C	-	-	HGNC:HGNC:16929	18	18q22.2	fragile site, aphidicolin type, common, fra(18)(q22.2)	other	FRA18C	fragile site, aphidicolin type, common, fra(18)(q22.2)	O	fragile site, folic acid type, rare, fra(18)(q22.1)	20190324	-
9606	116729	PPP1R27	-	DYSFIP1	HGNC:HGNC:16813|Ensembl:ENSG00000182676	17	17q25.3	protein phosphatase 1 regulatory subunit 27	protein-coding	PPP1R27	protein phosphatase 1 regulatory subunit 27	O	protein phosphatase 1 regulatory subunit 27|dysferlin interacting protein 1|dysferlin-interacting protein 1 (toonin)|toonin	20201124	-
9606	116730	RPL37P2	-	PSANK1|RPL37_9_1150	HGNC:HGNC:17092	11	11q13.2	ribosomal protein L37 pseudogene 2	pseudo	RPL37P2	ribosomal protein L37 pseudogene 2	O	-	20201124	-
9606	116809	RPL38P1	-	RPL38_1_417	HGNC:HGNC:17093	3	3q24	RPL38 pseudogene 1	pseudo	RPL38P1	RPL38 pseudogene 1	O	ribosomal protein L38 pseudogene 1	20201124	-
9606	116828	N4BP2L2-IT2	-	CG030	HGNC:HGNC:25038|Ensembl:ENSG00000281026	13	13q13.1	N4BPL2 intronic transcript 2	ncRNA	N4BP2L2-IT2	N4BPL2 intronic transcript 2	O	N4BPL2 intronic transcript 2 (non-protein coding)	20201124	-
9606	116832	RPL39L	-	L39-2|RPL39L1	MIM:607547|HGNC:HGNC:17094|Ensembl:ENSG00000163923	3	3q27.3	ribosomal protein L39 like	protein-coding	RPL39L	ribosomal protein L39 like	O	60S ribosomal protein L39-like|60S ribosomal protein L39-2|large ribosomal subunit protein eL39-like|ribosomal protein L39-like 1|ribosomal protein L39-like protein	20201124	-
9606	116833	ANIB1	-	AIB|AIB1	MIM:105800	7	7q11.2	aneurysm, intracranial berry 1	unknown	-	-	-	-	20191002	-
9606	116835	HSPA12B	-	C20orf60	MIM:610702|HGNC:HGNC:16193|Ensembl:ENSG00000132622	20	20p13	heat shock protein family A (Hsp70) member 12B	protein-coding	HSPA12B	heat shock protein family A (Hsp70) member 12B	O	heat shock 70 kDa protein 12B	20201124	-
9606	116840	CNTROB	-	LIP8|PP1221	MIM:611425|HGNC:HGNC:29616|Ensembl:ENSG00000170037	17	17p13.1	centrobin, centriole duplication and spindle assembly protein	protein-coding	CNTROB	centrobin, centriole duplication and spindle assembly protein	O	centrobin|LYST-interacting protein 8|LYST-interacting protein LIP8|centrobin, centrosomal BRCA2 interacting protein|centrosomal BRCA2-interacting protein	20201124	-
9606	116841	SNAP47	-	C1orf142|ESFI5812|HEL-S-290|HEL170|SNAP-47|SVAP1	HGNC:HGNC:30669|Ensembl:ENSG00000143740	1	1q42.13	synaptosome associated protein 47	protein-coding	SNAP47	synaptosome associated protein 47	O	synaptosomal-associated protein 47|epididymis luminal protein 170|epididymis secretory protein Li 290|synaptosomal-associated 47 kDa protein|synaptosomal-associated protein, 47kDa|synaptosome associated protein 47kDa	20201213	-
9606	116842	LEAP2	-	LEAP-2	MIM:611373|HGNC:HGNC:29571|Ensembl:ENSG00000164406	5	5q31.1	liver enriched antimicrobial peptide 2	protein-coding	LEAP2	liver enriched antimicrobial peptide 2	O	liver-expressed antimicrobial peptide 2	20210110	-
9606	116843	SLC18B1	-	C6orf192|dJ55C23.6	MIM:613361|HGNC:HGNC:21573|Ensembl:ENSG00000146409	6	6q23.2	solute carrier family 18 member B1	protein-coding	SLC18B1	solute carrier family 18 member B1	O	MFS-type transporter SLC18B1|MFS-type transporter C6orf192|solute carrier family 18, subfamily B, member 1	20201124	-
9606	116844	LRG1	-	HMFT1766|LRG	MIM:611289|HGNC:HGNC:29480|Ensembl:ENSG00000171236	19	19p13.3	leucine rich alpha-2-glycoprotein 1	protein-coding	LRG1	leucine rich alpha-2-glycoprotein 1	O	leucine-rich alpha-2-glycoprotein|1300008B03Rik|2310031E04Rik|leucine rich alpha 2 glycoprotein	20210110	-
9606	116931	MED12L	-	NIZIDS|NOPAR|TNRC11L|TRALP|TRALPUSH	MIM:611318|HGNC:HGNC:16050|Ensembl:ENSG00000144893	3	3q25.1	mediator complex subunit 12L	protein-coding	MED12L	mediator complex subunit 12L	O	mediator of RNA polymerase II transcription subunit 12-like protein|mediator complex subunit 12 like|mediator of RNA polymerase II transcription, subunit 12 homolog-like|no opposite paired repeat protein|thyroid hormone receptor-associated-like protein|trinucleotide repeat-containing gene 11 protein-like	20210123	-
9606	116933	CLRN1-AS1	-	CLRN1OS|UCRP	HGNC:HGNC:30895	3	3q25.1	CLRN1 antisense RNA 1	ncRNA	CLRN1-AS1	CLRN1 antisense RNA 1	O	CLRN1 antisense RNA 1 (non-protein coding)|Usher critical region protein pseudogene|clarin 1 opposite strand	20201124	-
9606	116935	RPL3P2	-	RPL3-Hom|RPL3_1_679	HGNC:HGNC:17834|Ensembl:ENSG00000227939	6	6p21.33	ribosomal protein L3 pseudogene 2	pseudo	RPL3P2	ribosomal protein L3 pseudogene 2	O	ribosomal protein L3 homologous	20201124	-
9606	116936	SNORD139	-	RNU86|U82|U86	MIM:611069|HGNC:HGNC:50421	22	22q13.1	small nucleolar RNA, C/D box 139	snoRNA	SNORD139	small nucleolar RNA, C/D box 139	O	RNA, U86 small nucleolar|U82 small nucleolar RNA|U82 snoRNA|U86 snoRNA	20201124	-
9606	116937	SNORD83A	-	RNU83A|U83A	MIM:611070|HGNC:HGNC:17131|Ensembl:ENSG00000209482	22	22q13.1	small nucleolar RNA, C/D box 83A	snoRNA	SNORD83A	small nucleolar RNA, C/D box 83A	O	RNA, U83A small nucleolar|U83a small nucleolar RNA|U83a snoRNA	20201124	-
9606	116938	SNORD83B	-	RNU83B|U83B	MIM:611071|HGNC:HGNC:17132|Ensembl:ENSG00000209480	22	22q13.1	small nucleolar RNA, C/D box 83B	snoRNA	SNORD83B	small nucleolar RNA, C/D box 83B	O	RNA, U83B small nucleolar|U83b small nucleolar RNA|U83b snoRNA	20201124	-
9606	116966	WDR17	-	-	MIM:609005|HGNC:HGNC:16661|Ensembl:ENSG00000150627	4	4q34.2	WD repeat domain 17	protein-coding	WDR17	WD repeat domain 17	O	WD repeat-containing protein 17|epididymis secretory sperm binding protein	20201124	-
9606	116969	ART5	-	ARTC5	MIM:610625|HGNC:HGNC:24049|Ensembl:ENSG00000167311	11	11p15.4	ADP-ribosyltransferase 5	protein-coding	ART5	ADP-ribosyltransferase 5	O	ecto-ADP-ribosyltransferase 5|ADP-ribosyltransferase C2 and C3 toxin-like 5|NAD(P)(+)--arginine ADP-ribosyltransferase 5|mono(ADP-ribosyl)transferase 5	20201124	-
9606	116983	ACAP3	-	CENTB5	HGNC:HGNC:16754|Ensembl:ENSG00000131584	1	1p36.33	ArfGAP with coiled-coil, ankyrin repeat and PH domains 3	protein-coding	ACAP3	ArfGAP with coiled-coil, ankyrin repeat and PH domains 3	O	arf-GAP with coiled-coil, ANK repeat and PH domain-containing protein 3|centaurin-beta-5|cnt-b5	20201124	-
9606	116984	ARAP2	-	CENTD1|PARX	MIM:606645|HGNC:HGNC:16924|Ensembl:ENSG00000047365	4	4p14	ArfGAP with RhoGAP domain, ankyrin repeat and PH domain 2	protein-coding	ARAP2	ArfGAP with RhoGAP domain, ankyrin repeat and PH domain 2	O	arf-GAP with Rho-GAP domain, ANK repeat and PH domain-containing protein 2|Arf and Rho GAP adapter protein 2|centaurin-delta-1	20201124	-
9606	116985	ARAP1	-	CENTD2	MIM:606646|HGNC:HGNC:16925|Ensembl:ENSG00000186635	11	11q13.4	ArfGAP with RhoGAP domain, ankyrin repeat and PH domain 1	protein-coding	ARAP1	ArfGAP with RhoGAP domain, ankyrin repeat and PH domain 1	O	arf-GAP with Rho-GAP domain, ANK repeat and PH domain-containing protein 1|ARF-GAP, RHO-GAP, ankyrin repeat, and pleckstrin homology domains-containing protein 1|centaurin-delta-2|cnt-d2	20201124	-
9606	116986	AGAP2	-	CENTG1|GGAP2|PIKE	MIM:605476|HGNC:HGNC:16921|Ensembl:ENSG00000135439	12	12q14.1	ArfGAP with GTPase domain, ankyrin repeat and PH domain 2	protein-coding	AGAP2	ArfGAP with GTPase domain, ankyrin repeat and PH domain 2	O	arf-GAP with GTPase, ANK repeat and PH domain-containing protein 2|Arf GAP with GTP-binding protein-like, ANK repeat and PH domains 2|GTP-binding and GTPase activating protein 2|centaurin, gamma 1|phosphatidylinositol 3-kinase enhancer|phosphoinositide 3-kinase enhancer	20201124	-
9606	116987	AGAP1	-	AGAP-1|CENTG2|GGAP1|cnt-g2	MIM:608651|HGNC:HGNC:16922|Ensembl:ENSG00000157985	2	2q37.2	ArfGAP with GTPase domain, ankyrin repeat and PH domain 1	protein-coding	AGAP1	ArfGAP with GTPase domain, ankyrin repeat and PH domain 1	O	arf-GAP with GTPase, ANK repeat and PH domain-containing protein 1|Arf GAP with GTP-binding protein-like, ANK repeat and PH domains 1|GTP-binding and GTPase-activating protein 1|centaurin, gamma 2	20201124	-
9606	116988	AGAP3	-	AGAP-3|CENTG3|CRAG|MRIP-1|cnt-g3	MIM:616813|HGNC:HGNC:16923|Ensembl:ENSG00000133612	7	7q36.1	ArfGAP with GTPase domain, ankyrin repeat and PH domain 3	protein-coding	AGAP3	ArfGAP with GTPase domain, ankyrin repeat and PH domain 3	O	arf-GAP with GTPase, ANK repeat and PH domain-containing protein 3|CRAM-associated GTPase|CRMP (collapsin response mediator protein) associated|MR1-interacting protein|centaurin-gamma-3	20201124	-
9606	117084	CANDF1	-	CMCT	MIM:114580	2	2p22.3-p21	candidiasis, familial 1	unknown	-	-	-	candidiasis, familial chronic mucocutaneous, autosomal dominant, with thyroid disease	20170408	-
9606	117143	TADA1	-	ADA1|HFI1|STAF42|TADA1L|hADA1	MIM:612763|HGNC:HGNC:30631|Ensembl:ENSG00000152382	1	1q24.1	transcriptional adaptor 1	protein-coding	TADA1	transcriptional adaptor 1	O	transcriptional adapter 1|SPT3-associated factor 42 (STAF42)|transcriptional adapter 1-like protein|transcriptional adaptor 1 (HFI1 homolog, yeast)	20201213	-
9606	117144	CATSPER1	-	CATSPER|SPGF7	MIM:606389|HGNC:HGNC:17116|Ensembl:ENSG00000175294	11	11q13.1	cation channel sperm associated 1	protein-coding	CATSPER1	cation channel sperm associated 1	O	cation channel sperm-associated protein 1|hCatSper|sperm ion channel|sperm-associated cation channel 1	20201124	-
9606	117145	THEM4	-	CTMP	MIM:606388|HGNC:HGNC:17947|Ensembl:ENSG00000159445	1	1q21.3	thioesterase superfamily member 4	protein-coding	THEM4	thioesterase superfamily member 4	O	acyl-coenzyme A thioesterase THEM4|C-terminal modulator protein|acyl-CoA thioesterase THEM4|carboxyl-terminal modulator protein	20201206	-
9606	117151	SLC31A1P1	-	CTR1P|CTR1psi|SLC31A1P	HGNC:HGNC:17124	3	3q26.31	solute carrier family 31 member 1 pseudogene 1	pseudo	SLC31A1P1	solute carrier family 31 member 1 pseudogene 1	O	CRT1 pseudogene|solute carrier family 31 (copper transporter), member 1 pseudogene 1|solute carrier family 31 (copper transporters), member 1 pseudogene 1	20201124	-
9606	117154	DACH2	-	-	MIM:300608|HGNC:HGNC:16814|Ensembl:ENSG00000126733	X	Xq21.2	dachshund family transcription factor 2	protein-coding	DACH2	dachshund family transcription factor 2	O	dachshund homolog 2	20201213	-
9606	117155	CATSPER2	-	-	MIM:607249|HGNC:HGNC:18810|Ensembl:ENSG00000166762	15	15q15.3	cation channel sperm associated 2	protein-coding	CATSPER2	cation channel sperm associated 2	O	cation channel sperm-associated protein 2|sperm ion channel	20201124	-
9606	117156	SCGB3A2	-	LU103|PNSP1|UGRP1|pnSP-1	MIM:606531|HGNC:HGNC:18391|Ensembl:ENSG00000164265	5	5q32	secretoglobin family 3A member 2	protein-coding	SCGB3A2	secretoglobin family 3A member 2	O	secretoglobin family 3A member 2|pneumo secretory protein 1|uteroglobin-related protein 1	20201124	-
9606	117157	SH2D1B	-	EAT2	MIM:608510|HGNC:HGNC:30416|Ensembl:ENSG00000198574	1	1q23.3	SH2 domain containing 1B	protein-coding	SH2D1B	SH2 domain containing 1B	O	SH2 domain-containing protein 1B|EAT-2|EWS/FLI1-activated transcript 2|SH2 domain-containing molecule EAT2	20201124	-
9606	117159	DCD	-	AIDD|DCD-1|DSEP|HCAP|PIF	MIM:606634|HGNC:HGNC:14669|Ensembl:ENSG00000161634	12	12q13.2	dermcidin	protein-coding	DCD	dermcidin	O	dermcidin|diffusible survival/evasion peptide|preproteolysin|proteolysis inducing factor|survival promoting peptide	20201206	-
9606	117166	WFIKKN1	-	C16orf12|RJD2|WFDC20A|WFIKKN	MIM:608021|HGNC:HGNC:30912|Ensembl:ENSG00000127578	16	16p13.3	WAP, follistatin/kazal, immunoglobulin, kunitz and netrin domain containing 1	protein-coding	WFIKKN1	WAP, follistatin/kazal, immunoglobulin, kunitz and netrin domain containing 1	O	WAP, Kazal, immunoglobulin, Kunitz and NTR domain-containing protein 1|GASP-2|WAP four-disulfide core domain 20A|WAP, FS, Ig, KU, and NTR-containing protein|WAP, follistatin, immunoglobulin, kunitz and NTR domain-containing protein|growth and differentiation factor-associated serum protein 2|hGASP-2	20201124	-
9606	117177	RAB3IP	-	RABIN3|RABIN8	MIM:608686|HGNC:HGNC:16508|Ensembl:ENSG00000127328	12	12q15	RAB3A interacting protein	protein-coding	RAB3IP	RAB3A interacting protein	O	rab-3A-interacting protein|SSX2 interacting protein|rab3A-interacting protein|rabin-3	20201213	-
9606	117178	SSX2IP	-	ADIP|hMsd1	MIM:608690|HGNC:HGNC:16509|Ensembl:ENSG00000117155	1	1p22.3	SSX family member 2 interacting protein	protein-coding	SSX2IP	SSX family member 2 interacting protein	O	afadin- and alpha-actinin-binding protein|SSX2-interacting protein|afadin DIL domain-interacting protein|synovial sarcoma, X breakpoint 2 interacting protein	20201124	-
9606	117187	ATOD3	-	-	MIM:605804	20	20p	Dermatitis, atopic, 3	unknown	-	-	-	-	20190816	-
9606	117188	ATOD5	-	ATPD5	MIM:605844	13	13q12-q14	Dermatitis, atopic, 5	unknown	-	-	-	-	20190816	-
9606	117189	GRDX	-	GD3	MIM:300351	X	Xp11	Graves disease, susceptibility to, X-linked	unknown	-	-	-	-	20190816	-
9606	117190	HPE6	-	-	MIM:605934	2	2q37.1	holoprosencephaly 6	unknown	-	-	-	-	20170408	-
9606	117191	HYT1	-	-	MIM:603918	17	17q	Hypertension, essential, susceptibility to, 1	unknown	-	-	-	-	20190816	-
9606	117192	MNRI	-	-	MIM:606190	1	1p11	meningioma, radiation-induced	unknown	-	-	-	-	20170408	-
9606	117193	THMA	-	THM	MIM:275220	8	8q24.1	Tibial hemimelia	unknown	-	-	-	-	20170402	-
9606	117194	MRGPRX2	-	MGRG3|MRGX2	MIM:607228|HGNC:HGNC:17983|Ensembl:ENSG00000183695	11	11p15.1	MAS related GPR family member X2	protein-coding	MRGPRX2	MAS related GPR family member X2	O	mas-related G-protein coupled receptor member X2|G protein-coupled receptor MRGX2|MAS-related GPR, member X2|Mas-related G protein-coupled receptor G3	20201124	-
9606	117195	MRGPRX3	-	GPCR|MRGX3|SNSR1|SNSR2	MIM:607229|HGNC:HGNC:17980|Ensembl:ENSG00000179826	11	11p15.1	MAS related GPR family member X3	protein-coding	MRGPRX3	MAS related GPR family member X3	O	mas-related G-protein coupled receptor member X3|G protein-coupled receptor MRGX3|G protein-coupled receptor SNSR1|G protein-coupled receptor SNSR2|MAS-related GPR, member X3|mas-related GPCR member X3|sensory neuron-specific G-protein coupled receptor 1/2	20201124	-
9606	117196	MRGPRX4	-	GPCR|MRGX4|SNSR6	MIM:607230|HGNC:HGNC:17617|Ensembl:ENSG00000179817	11	11p15.1	MAS related GPR family member X4	protein-coding	MRGPRX4	MAS related GPR family member X4	O	mas-related G-protein coupled receptor member X4|G protein-coupled receptor MRGX4|G protein-coupled receptor SNSR5|G protein-coupled receptor SNSR6|MAS-related GPR, member X4|Mas-related G protein-coupled receptor X4|sensory neuron-specific G-protein coupled receptor 5/6	20201124	-
9606	117237	SXI2	-	-	MIM:300179	X	Xq25-q26	X inactivation, familial skewed, 2	unknown	-	-	-	-	20190816	-
9606	117245	PLAAT5	-	HRASLS5|HRLP5|HRSL5|PLAAT-5|RLP1|iNAT	MIM:611474|HGNC:HGNC:24978|Ensembl:ENSG00000168004	11	11q12.3	phospholipase A and acyltransferase 5	protein-coding	PLAAT5	phospholipase A and acyltransferase 5	O	phospholipase A and acyltransferase 5|Ca(2+)-independent N-acyltransferase|H-rev107-like protein 5|HRAS like suppressor family member 5|HRAS-like suppressor 5|calcium-independent phosphatidylethanolamine N-acyltransferase|lecithin-retinol acyltransferase (LRAT)-like protein-1|phospholipase A/acyltransferase-5|testicular tissue protein Li 90	20201124	-
9606	117246	FTSJ3	-	EPCS3|SPB1	MIM:618411|HGNC:HGNC:17136|Ensembl:ENSG00000108592	17	17q23.3	FtsJ RNA 2'-O-methyltransferase 3	protein-coding	FTSJ3	FtsJ RNA 2'-O-methyltransferase 3	O	pre-rRNA 2'-O-ribose RNA methyltransferase FTSJ3|2'-O-ribose RNA methyltransferase SPB1 homolog|FtsJ RNA methyltransferase homolog 3|FtsJ homolog 3|SPB1 RNA methyltransferase homolog|pre-rRNA processing protein FTSJ3|protein ftsJ homolog 3|putative rRNA methyltransferase 3|rRNA (uridine-2'-O-)-methyltransferase 3	20210103	-
9606	117247	SLC16A10	-	MCT10|PRO0813|TAT1	MIM:607550|HGNC:HGNC:17027|Ensembl:ENSG00000112394	6	6q21	solute carrier family 16 member 10	protein-coding	SLC16A10	solute carrier family 16 member 10	O	monocarboxylate transporter 10|MCT 10|T-type amino acid transporter 1|aromatic amino acid transporter 1|solute carrier family 16 (aromatic amino acid transporter), member 10|solute carrier family 16 (monocarboxylic acid transporters), member 10|solute carrier family 16, member 10 (aromatic amino acid transporter)	20201124	-
9606	117248	GALNT15	-	GALNACT15|GALNT13|GALNT7|GALNTL2|PIH5|pp-GalNAc-T15	MIM:615131|HGNC:HGNC:21531|Ensembl:ENSG00000131386	3	3p25.1	polypeptide N-acetylgalactosaminyltransferase 15	protein-coding	GALNT15	polypeptide N-acetylgalactosaminyltransferase 15	O	polypeptide N-acetylgalactosaminyltransferase 15|UDP-GalNAc transferase T15|UDP-GalNAc:polypeptide N-acetylgalactosaminyltransferase-like protein 2|UDP-N-acetyl-alpha-D-galactosamine:polypeptide N-acetylgalactosaminyltransferase 15|UDP-N-acetyl-alpha-D-galactosamine:polypeptide N-acetylgalactosaminyltransferase 7|UDP-N-acetyl-alpha-D-galactosamine:polypeptide N-acetylgalactosaminyltransferase-like 2|galNAc-T-like protein 2|polypeptide GalNAc transferase 15|polypeptide GalNAc transferase-like protein 2|polypeptide N-acetylgalactosaminyltransferase 13|polypeptide N-acetylgalactosaminyltransferase-like protein 2|pp-GaNTase-like protein 2|pregnancy-induced hypertension syndrome-related protein 5|protein-UDP acetylgalactosaminyltransferase-like protein 2	20201213	-
9606	117283	IP6K3	-	IHPK3|INSP6K3	MIM:606993|HGNC:HGNC:17269|Ensembl:ENSG00000161896	6	6p21.31	inositol hexakisphosphate kinase 3	protein-coding	IP6K3	inositol hexakisphosphate kinase 3	O	inositol hexakisphosphate kinase 3|ATP:1D-myo-inositol-hexakisphosphate phosphotransferase|InsP6 kinase 3|inositol hexaphosphate kinase 3	20201213	-
9606	117285	DEFB118	-	C20orf63|DEFB-18|ESC42|ESP13.6	MIM:607650|HGNC:HGNC:16196|Ensembl:ENSG00000131068	20	20q11.21	defensin beta 118	protein-coding	DEFB118	defensin beta 118	O	beta-defensin 118|defensin, beta 18|epididymal secretory protein 13.6|epididymis secretory sperm binding protein|epididymus specific clone 42	20201124	-
9606	117286	CIB3	-	KIP3	MIM:610645|HGNC:HGNC:24580|Ensembl:ENSG00000141977	19	19p13.11	calcium and integrin binding family member 3	protein-coding	CIB3	calcium and integrin binding family member 3	O	calcium and integrin-binding family member 3|DNA-dependent protein kinase catalytic subunit-interacting protein 3	20201124	-
9606	117289	TAGAP	-	ARHGAP47|FKSG15|IDDM21|TAGAP1	MIM:609667|HGNC:HGNC:15669|Ensembl:ENSG00000164691	6	6q25.3	T cell activation RhoGTPase activating protein	protein-coding	TAGAP	T cell activation RhoGTPase activating protein	O	T-cell activation Rho GTPase-activating protein	20201124	-
9606	117531	TMC1	-	DFNA36|DFNB11|DFNB7	MIM:606706|HGNC:HGNC:16513|Ensembl:ENSG00000165091	9	9q21.13	transmembrane channel like 1	protein-coding	TMC1	transmembrane channel like 1	O	transmembrane channel-like protein 1|transmembrane cochlear-expressed protein 1|transmembrane, cochlear expressed, 1	20201124	-
9606	117532	TMC2	-	C20orf145	MIM:606707|HGNC:HGNC:16527|Ensembl:ENSG00000149488	20	20p13	transmembrane channel like 2	protein-coding	TMC2	transmembrane channel like 2	O	transmembrane channel-like protein 2|transmembrane cochlear-expressed gene 2|transmembrane cochlear-expressed protein 2	20201124	-
9606	117579	RLN3	-	H3|RXN3|ZINS4|insl7	MIM:606855|HGNC:HGNC:17135|Ensembl:ENSG00000171136	19	19p13.12	relaxin 3	protein-coding	RLN3	relaxin 3	O	relaxin-3|insulin-like peptide 7|insulin-like peptide INSL7|prorelaxin H3	20201124	-
9606	117581	TWIST2	-	AMS|BBRSAY|DERMO1|FFDD3|SETLSS|bHLHa39	MIM:607556|HGNC:HGNC:20670|Ensembl:ENSG00000233608	2	2q37.3	twist family bHLH transcription factor 2	protein-coding	TWIST2	twist family bHLH transcription factor 2	O	twist-related protein 2|class A basic helix-loop-helix protein 39|dermis-expressed protein 1|twist basic helix-loop-helix transcription factor 2|twist homolog 2|twist-related bHLH protein Dermo1	20201213	-
9606	117583	PARD3B	-	ALS2CR19|PAR3B|PAR3L|PAR3beta	HGNC:HGNC:14446|Ensembl:ENSG00000116117	2	2q33.3	par-3 family cell polarity regulator beta	protein-coding	PARD3B	par-3 family cell polarity regulator beta	O	partitioning defective 3 homolog B|PAR3-L protein|amyotrophic lateral sclerosis 2 (juvenile) chromosome region, candidate 19|amyotrophic lateral sclerosis 2 chromosomal region candidate gene 19 protein|par-3 partitioning defective 3 homolog B|partitioning defective 3-like protein|partitioning-defective 3-beta	20201124	-
9606	117584	RFFL	-	CARP-2|CARP2|FRING|RIFIFYLIN|RNF189|RNF34L	MIM:609735|HGNC:HGNC:24821|Ensembl:ENSG00000092871	17	17q12	ring finger and FYVE like domain containing E3 ubiquitin protein ligase	protein-coding	RFFL	ring finger and FYVE like domain containing E3 ubiquitin protein ligase	O	E3 ubiquitin-protein ligase rififylin|FYVE-RING finger protein SAKURA|RING finger and FYVE-like domain-containing protein 1|RING finger protein 189|RING-type E3 ubiquitin transferase rififylin|caspase 8 and 10 associated RING protein-2|caspase regulator CARP2|caspases-8 and -10-associated RING finger protein 2|ring finger and FYVE-like domain containing 1	20201124	-
9606	117608	ZNF354B	-	KID2	HGNC:HGNC:17197|Ensembl:ENSG00000178338	5	5q35.3	zinc finger protein 354B	protein-coding	ZNF354B	zinc finger protein 354B	O	zinc finger protein 354B	20201124	-
9606	117854	TRIM6	-	RNF89	MIM:607564|HGNC:HGNC:16277|Ensembl:ENSG00000121236	11	11p15.4	tripartite motif containing 6	protein-coding	TRIM6	tripartite motif containing 6	O	tripartite motif-containing protein 6|RING finger protein 89|RING-type E3 ubiquitin transferase TRIM6	20201124	-
9606	118421	LINC00161	-	C21orf100|Linc-USP16|NCRNA00161	HGNC:HGNC:17138|Ensembl:ENSG00000226935	21	21q21.3	long intergenic non-protein coding RNA 161	ncRNA	LINC00161	long intergenic non-protein coding RNA 161	O	-	20201124	-
9606	118424	UBE2J2	-	NCUBE-2|NCUBE2|PRO2121	HGNC:HGNC:19268|Ensembl:ENSG00000160087	1	1p36.33	ubiquitin conjugating enzyme E2 J2	protein-coding	UBE2J2	ubiquitin conjugating enzyme E2 J2	O	ubiquitin-conjugating enzyme E2 J2|E2 ubiquitin-conjugating enzyme J2|non-canonical ubiquitin-conjugating enzyme 2|ubiquitin conjugating enzyme 6|ubiquitin-conjugating enzyme E2, J2 (UBC6 homolog, yeast)|yeast UBC6 homolog	20201124	-
9606	118425	PCAT4	-	GDEP|PCA4|PCAN1	MIM:609717|HGNC:HGNC:24853|Ensembl:ENSG00000251321	4	4q21.21	prostate cancer associated transcript 4	ncRNA	PCAT4	prostate cancer associated transcript 4	O	gene differentially expressed in prostate|prostate cancer associated transcript 4 (non-protein coding)|prostate cancer gene 1	20201124	-
9606	118426	BORCS5	-	LOH12CR1|LOH1CR12	MIM:616598|HGNC:HGNC:17950|Ensembl:ENSG00000165714	12	12p13.2	BLOC-1 related complex subunit 5	protein-coding	BORCS5	BLOC-1 related complex subunit 5	O	BLOC-1-related complex subunit 5|loss of heterozygosity 12 chromosomal region 1 protein|loss of heterozygosity, 12, chromosomal region 1|myristoylated lysosomal protein|myrlysin	20201213	-
9606	118427	OLFM3	-	NOE3|NOELIN3|OPTIMEDIN	MIM:607567|HGNC:HGNC:17990|Ensembl:ENSG00000118733	1	1p21.1	olfactomedin 3	protein-coding	OLFM3	olfactomedin 3	O	noelin-3|olfactomedin related ER localized protein 3	20201124	-
9606	118429	ANTXR2	-	CMG-2|CMG2|HFS|ISH|JHF	MIM:608041|HGNC:HGNC:21732|Ensembl:ENSG00000163297	4	4q21.21	ANTXR cell adhesion molecule 2	protein-coding	ANTXR2	ANTXR cell adhesion molecule 2	O	anthrax toxin receptor 2|capillary morphogenesis gene 2 protein|capillary morphogenesis protein 2	20201213	-
9606	118430	MUCL1	-	SBEM	MIM:610857|HGNC:HGNC:30588|Ensembl:ENSG00000172551	12	12q13.2	mucin like 1	protein-coding	MUCL1	mucin like 1	O	mucin-like protein 1|small breast epithelial mucin	20201124	-
9606	118432	RPL29P2	-	RPL29_10_1510	HGNC:HGNC:17334|Ensembl:ENSG00000240480	17	17p13.1	ribosomal protein L29 pseudogene 2	pseudo	RPL29P2	ribosomal protein L29 pseudogene 2	O	-	20201124	-
9606	118433	RPL23AP7	-	RPL23AL1|RPL23A_6_267|bA395L14.9	HGNC:HGNC:17336	2	2q14.1	ribosomal protein L23a pseudogene 7	pseudo	RPL23AP7	ribosomal protein L23a pseudogene 7	O	ribosomal protein L23a-like 1	20201124	-
9606	118442	GPR62	-	GPCR8|KPG_005	MIM:606917|HGNC:HGNC:13301|Ensembl:ENSG00000180929	3	3p21.2	G protein-coupled receptor 62	protein-coding	GPR62	G protein-coupled receptor 62	O	G-protein coupled receptor 62|G-protein coupled receptor GPCR8|G-protein coupled receptor KPG_005|hGPCR8|probable G-protein coupled receptor 62	20201213	-
9606	118460	EXOSC6	-	EAP4|MTR3|Mtr3p|hMtr3p|p11	MIM:606490|HGNC:HGNC:19055|Ensembl:ENSG00000223496	16	16q22.1	exosome component 6	protein-coding	EXOSC6	exosome component 6	O	exosome complex component MTR3|Mtr3 (mRNA transport regulator 3)-homolog|exosome complex exonuclease MTR3|hMtr3|homolog of yeast mRNA transport regulator 3|mRNA transport regulator 3 homolog	20201128	-
9606	118461	C10orf71	-	CEFIP	HGNC:HGNC:26973|Ensembl:ENSG00000177354	10	10q11.23	chromosome 10 open reading frame 71	protein-coding	C10orf71	chromosome 10 open reading frame 71	O	cardiac-enriched FHL2-interacting protein|cardiac enriched FHL2-interacting protein|uncharacterized protein C10orf71	20201124	-
9606	118471	PRAP1	-	PRO1195|UPA	MIM:609776|HGNC:HGNC:23304|Ensembl:ENSG00000165828	10	10q26.3	proline rich acidic protein 1	protein-coding	PRAP1	proline rich acidic protein 1	O	proline-rich acidic protein 1|epididymis secretory sperm binding protein|epididymis tissue protein Li 178	20201124	-
9606	118472	ZNF511	-	Zfp511	HGNC:HGNC:28445|Ensembl:ENSG00000198546	10	10q26.3	zinc finger protein 511	protein-coding	ZNF511	zinc finger protein 511	O	zinc finger protein 511	20201213	-
9606	118487	CHCHD1	-	C10orf34|C2360|MRP-S37	MIM:608842|HGNC:HGNC:23518|Ensembl:ENSG00000172586	10	10q22.2	coiled-coil-helix-coiled-coil-helix domain containing 1	protein-coding	CHCHD1	coiled-coil-helix-coiled-coil-helix domain containing 1	O	coiled-coil-helix-coiled-coil-helix domain-containing protein 1|28S ribosomal protein S37, mitochondrial|mitochondrial small ribosomal subunit protein mS37|nuclear protein C2360	20201124	-
9606	118490	MSS51	-	ZMYND17	MIM:614773|HGNC:HGNC:21000|Ensembl:ENSG00000166343	10	10q22.2	MSS51 mitochondrial translational activator	protein-coding	MSS51	MSS51 mitochondrial translational activator	O	putative protein MSS51 homolog, mitochondrial|MSS51 mitochondrial translational activator homolog|zinc finger MYND domain-containing protein 17|zinc finger, MYND domain containing 17|zinc finger, MYND-type containing 17	20201124	-
9606	118491	CFAP70	-	SPGF41|TTC18	MIM:618661|HGNC:HGNC:30726|Ensembl:ENSG00000156042	10	10q22.2	cilia and flagella associated protein 70	protein-coding	CFAP70	cilia and flagella associated protein 70	O	cilia- and flagella-associated protein 70|TPR repeat protein 18|tetratricopeptide repeat domain 18|tetratricopeptide repeat protein 18|tetratricopeptide repeat-containing protein (LOC118491)	20210123	-
9606	118611	C10orf90	-	FATS|bA422P15.2	MIM:617735|HGNC:HGNC:26563|Ensembl:ENSG00000154493	10	10q26.2	chromosome 10 open reading frame 90	protein-coding	C10orf90	chromosome 10 open reading frame 90	O	(E2-independent) E3 ubiquitin-conjugating enzyme FATS|E2/E3 hybrid ubiquitin-protein ligase FATS|centrosomal protein C10orf90|fragile-site associated tumor suppressor homolog	20201124	-
9606	118663	BTBD16	-	C10orf87	HGNC:HGNC:26340|Ensembl:ENSG00000138152	10	10q26.13	BTB domain containing 16	protein-coding	BTBD16	BTB domain containing 16	O	BTB/POZ domain-containing protein 16	20201124	-
9606	118670	FAM24A	-	-	HGNC:HGNC:23470|Ensembl:ENSG00000203795	10	10q26.13	family with sequence similarity 24 member A	protein-coding	FAM24A	family with sequence similarity 24 member A	O	protein FAM24A	20201124	-
9606	118672	PSTK	-	C10orf89	MIM:611310|HGNC:HGNC:28578|Ensembl:ENSG00000179988	10	10q26.13	phosphoseryl-tRNA kinase	protein-coding	PSTK	phosphoseryl-tRNA kinase	O	L-seryl-tRNA(Sec) kinase|O-phosphoseryl-tRNA(Sec) kinase	20201124	-
9606	118738	ZNF488	-	-	HGNC:HGNC:23535|Ensembl:ENSG00000265763	10	10q11.22	zinc finger protein 488	protein-coding	ZNF488	zinc finger protein 488	O	zinc finger protein 488	20201213	-
9606	118788	PIK3AP1	-	BCAP	MIM:607942|HGNC:HGNC:30034|Ensembl:ENSG00000155629	10	10q24.1	phosphoinositide-3-kinase adaptor protein 1	protein-coding	PIK3AP1	phosphoinositide-3-kinase adaptor protein 1	O	phosphoinositide 3-kinase adapter protein 1|B cell adaptor protein|B-cell adapter for phosphoinositide 3-kinase|B-cell phosphoinositide 3-kinase adapter protein 1	20201124	-
9606	118812	MORN4	-	C10orf83|UTA|bA548K23.4|rtp	MIM:617736|HGNC:HGNC:24001|Ensembl:ENSG00000171160	10	10q24.2	MORN repeat containing 4	protein-coding	MORN4	MORN repeat containing 4	O	MORN repeat-containing protein 4|44050 protein|protein 44050|retinophilin homolog	20201124	-
9606	118813	ZFYVE27	-	PROTRUDIN|SPG33	MIM:610243|HGNC:HGNC:26559|Ensembl:ENSG00000155256	10	10q24.2	zinc finger FYVE-type containing 27	protein-coding	ZFYVE27	zinc finger FYVE-type containing 27	O	protrudin|spastic paraplegia 33 protein|zinc finger FYVE domain containing 27	20201206	-
9606	118856	MMP21	-	HTX7|MMP-21	MIM:608416|HGNC:HGNC:14357|Ensembl:ENSG00000154485	10	10q26.2	matrix metallopeptidase 21	protein-coding	MMP21	matrix metallopeptidase 21	O	matrix metalloproteinase-21|matrix metalloproteinase 21	20210101	-
9606	118881	COMTD1	-	-	HGNC:HGNC:26309|Ensembl:ENSG00000165644	10	10q22.2	catechol-O-methyltransferase domain containing 1	protein-coding	COMTD1	catechol-O-methyltransferase domain containing 1	O	catechol O-methyltransferase domain-containing protein 1	20201206	-
9606	118924	FRA10AC1	-	C10orf4|F26C11.1-like|FRA10A	MIM:608866|HGNC:HGNC:1162|Ensembl:ENSG00000148690	10	10q23.33	FRA10A associated CGG repeat 1	protein-coding	FRA10AC1	FRA10A associated CGG repeat 1	O	protein FRA10AC1|fragile site 10q23.3|fragile site, folic acid type, rare, fra(10)(q23.3) or fra(10)(q24.2) candidate 1|rare folic acid-type fragile site, FRA(10)(q23.3), candidate gene 1	20201124	-
9606	118932	ANKRD22	-	-	HGNC:HGNC:28321|Ensembl:ENSG00000152766	10	10q23.31	ankyrin repeat domain 22	protein-coding	ANKRD22	ankyrin repeat domain 22	O	ankyrin repeat domain-containing protein 22	20201124	-
9606	118945	CTSLP1	-	CTSL1P1|CTSLL|CTSLL1	HGNC:HGNC:2539	10	10q23.2	cathepsin L pseudogene 1	pseudo	CTSLP1	cathepsin L pseudogene 1	O	cathepsin L-like 1 (pseudogene)|cathepsin L1 pseudogene 1	20201124	-
9606	118980	SFXN2	-	SLC56A2	MIM:615570|HGNC:HGNC:16086|Ensembl:ENSG00000156398	10	10q24.32	sideroflexin 2	protein-coding	SFXN2	sideroflexin 2	O	sideroflexin-2	20201124	-
9606	118987	PDZD8	-	PDZK8	MIM:614235|HGNC:HGNC:26974|Ensembl:ENSG00000165650	10	10q25.3-q26.11	PDZ domain containing 8	protein-coding	PDZD8	PDZ domain containing 8	O	PDZ domain-containing protein 8|sarcoma antigen NY-SAR-84/NY-SAR-104	20201206	-
9606	119016	AGAP4	-	AGAP-4|AGAP-8|AGAP8|CTGLF1|CTGLF5|MRIP2	HGNC:HGNC:23459|Ensembl:ENSG00000188234	10	10q11.22	ArfGAP with GTPase domain, ankyrin repeat and PH domain 4	protein-coding	AGAP4	ArfGAP with GTPase domain, ankyrin repeat and PH domain 4	O	arf-GAP with GTPase, ANK repeat and PH domain-containing protein 4|ARF GTPase-activating protein|ArfGAP with GTPase domain, ankyrin repeat and PH domain 8|arf-GAP with GTPase, ANK repeat and PH domain-containing protein 8|centaurin, gamma-like family, member 1|centaurin, gamma-like family, member 5	20201124	-
9606	119032	BORCS7	-	C10orf32	MIM:616600|HGNC:HGNC:23516|Ensembl:ENSG00000166275	10	10q24.32	BLOC-1 related complex subunit 7	protein-coding	BORCS7	BLOC-1 related complex subunit 7	O	BLOC-1-related complex subunit 7|UPF0693 protein C10orf32|diaskedin	20201124	-
9606	119180	LYZL2	-	LYZD2	MIM:612748|HGNC:HGNC:29613|Ensembl:ENSG00000151033	10	10p11.23	lysozyme like 2	protein-coding	LYZL2	lysozyme like 2	O	lysozyme-like protein 2|lysozyme D2|lysozyme-2	20201124	-
9606	119358	SNRPD2P1	-	SNRPD2P|bA478K7.1	HGNC:HGNC:31459	10	10q23.31	small nuclear ribonucleoprotein D2 pseudogene 1	pseudo	SNRPD2P1	small nuclear ribonucleoprotein D2 pseudogene 1	O	-	20201124	-
9606	119369	NUDT9P1	-	C10orf98|bA56M3.1	HGNC:HGNC:28523	10	10q23.32	nudix hydrolase 9 pseudogene 1	pseudo	NUDT9P1	nudix hydrolase 9 pseudogene 1	O	nudix (nucleoside diphosphate linked moiety X)-type motif 9 pseudogene 1	20201124	-
9606	119385	AGAP11	-	-	HGNC:HGNC:29421|Ensembl:ENSG00000271880	10	10q23.2	ArfGAP with GTPase domain, ankyrin repeat and PH domain 11	ncRNA	AGAP11	ArfGAP with GTPase domain, ankyrin repeat and PH domain 11	O	ankyrin repeat and GTPase domain Arf GTPase activating protein 11|arf-GAP with GTPase, ANK repeat and PH domain-containing protein 11	20201208	-
9606	119391	GSTO2	-	GSTO 2-2|bA127L20.1	MIM:612314|HGNC:HGNC:23064|Ensembl:ENSG00000065621	10	10q25.1	glutathione S-transferase omega 2	protein-coding	GSTO2	glutathione S-transferase omega 2	O	glutathione S-transferase omega-2|GSTO-2|MMA(V) reductase|bA127L20.1 (novel glutathione-S-transferase)|glutathione S-transferase omega 2-2|glutathione-S-transferase-like protein|glutathione-dependent dehydroascorbate reductase|monomethylarsonic acid reductase	20210114	-
9606	119392	SFR1	-	C10orf78|MEI5|MEIR5|bA373N18.1	MIM:616527|HGNC:HGNC:29574|Ensembl:ENSG00000156384	10	10q25.1	SWI5 dependent homologous recombination repair protein 1	protein-coding	SFR1	SWI5 dependent homologous recombination repair protein 1	O	swi5-dependent recombination DNA repair protein 1 homolog|MEI5 recombination repair protein homolog|SWI5-dependent recombination repair 1|SWI5-dependent recombination repair protein 1|meiosis protein 5 homolog	20201124	-
9606	119395	CALHM3	-	FAM26A|bA225H22.7	MIM:618263|HGNC:HGNC:23458|Ensembl:ENSG00000183128	10	10q24.33	calcium homeostasis modulator 3	protein-coding	CALHM3	calcium homeostasis modulator 3	O	calcium homeostasis modulator protein 3|family with sequence similarity 26, member A|protein A	20201213	-
9606	119437	CTAGE7P	-	CTAGE7|CTAGEP|bA500G10.2|rcCTAGE5	HGNC:HGNC:25111|Ensembl:ENSG00000233122	10	10q26.3	CTAGE family member 7, pseudogene	pseudo	CTAGE7P	CTAGE family member 7, pseudogene	O	CTAGE family pseudogene|CTAGE family, member 5 pseudogene|meningioma expressed antigen 6 (coiled-coil proline-rich) pseudogene	20201124	-
9606	119467	CLRN3	-	TMEM12|USH3AL1	HGNC:HGNC:20795|Ensembl:ENSG00000180745	10	10q26.2	clarin 3	protein-coding	CLRN3	clarin 3	O	clarin-3|transmembrane protein 12|usher syndrome type-3A-like protein 1	20201124	-
9606	119504	ANAPC16	-	APC16|C10orf104|CENP-27|MSAG|bA570G20.3	MIM:613427|HGNC:HGNC:26976|Ensembl:ENSG00000166295	10	10q22.1	anaphase promoting complex subunit 16	protein-coding	ANAPC16	anaphase promoting complex subunit 16	O	anaphase-promoting complex subunit 16|centromere protein 27|cyclosome subunit 16|metabolic syndrome-associated protein	20201124	-
9606	119548	PNLIPRP3	-	-	HGNC:HGNC:23492|Ensembl:ENSG00000203837	10	10q25.3	pancreatic lipase related protein 3	protein-coding	PNLIPRP3	pancreatic lipase related protein 3	O	pancreatic lipase-related protein 3|PL-RP3	20201124	-
9606	119559	SFXN4	-	BCRM1|COXPD18|SLC56A4	MIM:615564|HGNC:HGNC:16088|Ensembl:ENSG00000183605	10	10q26.11	sideroflexin 4	protein-coding	SFXN4	sideroflexin 4	O	sideroflexin-4|breast cancer resistance marker 1	20201206	-
9606	119587	CPXM2	-	CPX2|UNQ676	MIM:617348|HGNC:HGNC:26977|Ensembl:ENSG00000121898	10	10q26.13	carboxypeptidase X, M14 family member 2	protein-coding	CPXM2	carboxypeptidase X, M14 family member 2	O	inactive carboxypeptidase-like protein X2|4632435C11Rik|carboxypeptidase Hlo|carboxypeptidase X (M14 family), member 2|carboxypeptidase-like protein X2|cytosolic carboxypeptidase	20201124	-
9606	119678	OR52E2	-	-	HGNC:HGNC:14769|Ensembl:ENSG00000176787	11	11p15.4	olfactory receptor family 52 subfamily E member 2	protein-coding	OR52E2	olfactory receptor family 52 subfamily E member 2	O	olfactory receptor 52E2|olfactory receptor, family 10, subfamily AC, member 1 pseudogene	20201124	-
9606	119679	OR52J3	-	OR11-32	HGNC:HGNC:14799|Ensembl:ENSG00000205495	11	11p15.4	olfactory receptor family 52 subfamily J member 3	protein-coding	OR52J3	olfactory receptor family 52 subfamily J member 3	O	olfactory receptor 52J3|olfactory receptor OR11-32	20201124	-
9606	119682	OR51L1	-	OR11-31	HGNC:HGNC:14759|Ensembl:ENSG00000176798	11	11p15.4	olfactory receptor family 51 subfamily L member 1	protein-coding	OR51L1	olfactory receptor family 51 subfamily L member 1	O	olfactory receptor 51L1|olfactory receptor OR11-31	20201124	-
9606	119687	OR51A7	-	OR11-27	HGNC:HGNC:15188|Ensembl:ENSG00000176895	11	11p15.4	olfactory receptor family 51 subfamily A member 7	protein-coding	OR51A7	olfactory receptor family 51 subfamily A member 7	O	olfactory receptor 51A7|olfactory receptor OR11-27	20201124	-
9606	119692	OR51S1	-	OR11-24	HGNC:HGNC:15204|Ensembl:ENSG00000176922	11	11p15.4	olfactory receptor family 51 subfamily S member 1	protein-coding	OR51S1	olfactory receptor family 51 subfamily S member 1	O	olfactory receptor 51S1|olfactory receptor OR11-24	20201124	-
9606	119694	OR51F2	-	OR11-23	HGNC:HGNC:15197|Ensembl:ENSG00000176925	11	11p15.4	olfactory receptor family 51 subfamily F member 2	protein-coding	OR51F2	olfactory receptor family 51 subfamily F member 2	O	olfactory receptor 51F2|olfactory receptor OR11-23	20201208	-
9606	119695	OR52R1	-	OR11-22	HGNC:HGNC:15235|Ensembl:ENSG00000279270	11	11p15.4	olfactory receptor family 52 subfamily R member 1	protein-coding	OR52R1	olfactory receptor family 52 subfamily R member 1	O	olfactory receptor 52R1|olfactory receptor OR11-22	20201124	-
9606	119696	OR51N1P	-	-	HGNC:HGNC:14757|Ensembl:ENSG00000176951	11	11p15.4	olfactory receptor family 51 subfamily N member 1 pseudogene	pseudo	OR51N1P	olfactory receptor family 51 subfamily N member 1 pseudogene	O	-	20201124	-
9606	119710	IFTAP	-	C11orf74|HEPIS|NWC	HGNC:HGNC:25142|Ensembl:ENSG00000166352	11	11p12	intraflagellar transport associated protein	protein-coding	IFTAP	intraflagellar transport associated protein	O	intraflagellar transport-associated protein|protein C11orf74|uncharacterized protein C11orf74	20201208	-
9606	119722	KRT18P14	-	KRT18L4	HGNC:HGNC:6433|Ensembl:ENSG00000186082	11	11p13	keratin 18 pseudogene 14	pseudo	KRT18P14	keratin 18 pseudogene 14	O	keratin 18-like 4	20201124	-
9606	119749	OR4C46	-	-	MIM:614273|HGNC:HGNC:31271|Ensembl:ENSG00000185926	11	11q11	olfactory receptor family 4 subfamily C member 46	protein-coding	OR4C46	olfactory receptor family 4 subfamily C member 46	O	olfactory receptor 4C46	20201124	-
9606	119750	OR4C2P	-	OR4C8P	HGNC:HGNC:14696	11	11p11.2	olfactory receptor family 4 subfamily C member 2 pseudogene	pseudo	OR4C2P	olfactory receptor family 4 subfamily C member 2 pseudogene	O	olfactory receptor, family 4, subfamily C, member 8 pseudogene	20201124	-
9606	119764	OR4X2	-	OR11-105	HGNC:HGNC:15184|Ensembl:ENSG00000172208	11	11p11.2	olfactory receptor family 4 subfamily X member 2	protein-coding	OR4X2	olfactory receptor family 4 subfamily X member 2	O	olfactory receptor 4X2|olfactory receptor OR11-105	20201124	-
9606	119765	OR4B1	-	OR11-106|OST208	HGNC:HGNC:8290|Ensembl:ENSG00000175619	11	11p11.2	olfactory receptor family 4 subfamily B member 1	protein-coding	OR4B1	olfactory receptor family 4 subfamily B member 1	O	olfactory receptor 4B1|olfactory receptor OR11-106	20201124	-
9606	119772	OR52M1	-	OR11-11|OR52M1P|OR52M3P	HGNC:HGNC:15225|Ensembl:ENSG00000197790	11	11p15.4	olfactory receptor family 52 subfamily M member 1	protein-coding	OR52M1	olfactory receptor family 52 subfamily M member 1	O	olfactory receptor 52M1|olfactory receptor OR11-11|olfactory receptor, family 52, subfamily M, member 1 pseudogene|olfactory receptor, family 52, subfamily M, member 3 pseudogene	20201124	-
9606	119774	OR52K2	-	OR11-7	HGNC:HGNC:15223|Ensembl:ENSG00000181963	11	11p15.4	olfactory receptor family 52 subfamily K member 2	protein-coding	OR52K2	olfactory receptor family 52 subfamily K member 2	O	olfactory receptor 52K2|olfactory receptor OR11-7	20201124	-
9606	119775	OR52P2P	-	-	HGNC:HGNC:15233|Ensembl:ENSG00000171999	11	11p15.4	olfactory receptor family 52 subfamily P member 2 pseudogene	pseudo	OR52P2P	olfactory receptor family 52 subfamily P member 2 pseudogene	O	-	20201124	-
9606	120065	OR5P2	-	JCG3|JCG4	HGNC:HGNC:14783|Ensembl:ENSG00000183303	11	11p15.4	olfactory receptor family 5 subfamily P member 2	protein-coding	OR5P2	olfactory receptor family 5 subfamily P member 2	O	olfactory receptor 5P2|olfactory receptor OR11-93|olfactory receptor-like protein JCG3	20201124	-
9606	120066	OR5P3	-	JCG1	HGNC:HGNC:14784|Ensembl:ENSG00000182334	11	11p15.4	olfactory receptor family 5 subfamily P member 3	protein-coding	OR5P3	olfactory receptor family 5 subfamily P member 3	O	olfactory receptor 5P3|olfactory receptor OR11-94|olfactory receptor-like protein JCG1	20210113	-
9606	120071	LARGE2	-	GYLTL1B|PP5656	MIM:609709|HGNC:HGNC:16522|Ensembl:ENSG00000165905	11	11p11.2	LARGE xylosyl- and glucuronyltransferase 2	protein-coding	LARGE2	LARGE xylosyl- and glucuronyltransferase 2	O	LARGE xylosyl- and glucuronyltransferase 2|glycosyltransferase-like 1B|glycosyltransferase-like protein LARGE2|like-glycosyltransferase 2|ortholog of mouse glycosyltransferase-like 1B	20201128	-
9606	120103	SLC36A4	-	PAT4	MIM:613760|HGNC:HGNC:19660|Ensembl:ENSG00000180773	11	11q21	solute carrier family 36 member 4	protein-coding	SLC36A4	solute carrier family 36 member 4	O	proton-coupled amino acid transporter 4|solute carrier family 36 (proton/amino acid symporter), member 4	20201124	-
9606	120114	FAT3	-	CDHF15|CDHR10|hFat3	MIM:612483|HGNC:HGNC:23112|Ensembl:ENSG00000165323	11	11q14.3	FAT atypical cadherin 3	protein-coding	FAT3	FAT atypical cadherin 3	O	protocadherin Fat 3|FAT tumor suppressor homolog 3|cadherin family member 15|cadherin-related family member 10	20201124	-
9606	120126	UBTFL2	-	-	HGNC:HGNC:35169|Ensembl:ENSG00000234376	11	11q14.3	UBTF like 2 (pseudogene)	pseudo	UBTFL2	UBTF like 2 (pseudogene)	O	upstream binding transcription factor, RNA polymerase I-like 2 (pseudogene)	20201124	-
9606	120146	TRIM64	-	C11orf28|TRIM64A	HGNC:HGNC:14663|Ensembl:ENSG00000204450	11	11q14.3	tripartite motif containing 64	protein-coding	TRIM64	tripartite motif containing 64	O	tripartite motif-containing protein 64	20201124	-
9606	120224	TMEM45B	-	-	HGNC:HGNC:25194|Ensembl:ENSG00000151715	11	11q24.3	transmembrane protein 45B	protein-coding	TMEM45B	transmembrane protein 45B	O	transmembrane protein 45B	20201124	-
9606	120227	CYP2R1	-	-	MIM:608713|HGNC:HGNC:20580|Ensembl:ENSG00000186104	11	11p15.2	cytochrome P450 family 2 subfamily R member 1	protein-coding	CYP2R1	cytochrome P450 family 2 subfamily R member 1	O	vitamin D 25-hydroxylase|cytochrome P450 2R1|cytochrome P450, family 2, R1|cytochrome P450, family 2, subfamily R, polypeptide 1	20210114	-
9606	120237	DBX1	-	-	HGNC:HGNC:33185|Ensembl:ENSG00000109851	11	11p15.1	developing brain homeobox 1	protein-coding	DBX1	developing brain homeobox 1	O	homeobox protein DBX1|developing brain homeobox protein 1	20201213	-
9606	120318	RPS6P17	-	RPS6_7_1168	HGNC:HGNC:36669|Ensembl:ENSG00000243777	11	11q22.1	ribosomal protein S6 pseudogene 17	pseudo	RPS6P17	ribosomal protein S6 pseudogene 17	O	-	20201124	-
9606	120321	CSNK1A1P2	-	-	HGNC:HGNC:30445	11	11q22.2	casein kinase 1 alpha 1 pseudogene 2	pseudo	CSNK1A1P2	casein kinase 1 alpha 1 pseudogene 2	O	-	20201124	-
9606	120364	HNRNPA1P60	-	-	HGNC:HGNC:48790	11	11q23.1	heterogeneous nuclear ribonucleoprotein A1 pseudogene 60	pseudo	HNRNPA1P60	heterogeneous nuclear ribonucleoprotein A1 pseudogene 60	O	-	20201124	-
9606	120376	COLCA2	-	C11orf93|CASC13|LOH11CR1G	MIM:615694|HGNC:HGNC:26978|Ensembl:ENSG00000214290	11	11q23.1	colorectal cancer associated 2	protein-coding	COLCA2	colorectal cancer associated 2	O	colorectal cancer-associated protein 2|cancer susceptibility candidate 13|cancer susceptibility candidate protein 13|colorectal cancer associated two	20201124	-
9606	120379	PIH1D2	-	DNAAF15	HGNC:HGNC:25210|Ensembl:ENSG00000150773	11	11q23.1	PIH1 domain containing 2	protein-coding	PIH1D2	PIH1 domain containing 2	O	PIH1 domain-containing protein 2	20210124	-
9606	120400	NXPE1	-	FAM55A	HGNC:HGNC:28527|Ensembl:ENSG00000095110	11	11q23.2	neurexophilin and PC-esterase domain family member 1	protein-coding	NXPE1	neurexophilin and PC-esterase domain family member 1	O	NXPE family member 1|family with sequence similarity 55, member A|protein FAM55A	20201124	-
9606	120406	NXPE2	-	FAM55B	HGNC:HGNC:26331|Ensembl:ENSG00000204361	11	11q23.2-q23.3	neurexophilin and PC-esterase domain family member 2	protein-coding	NXPE2	neurexophilin and PC-esterase domain family member 2	O	NXPE family member 2|family with sequence similarity 55, member B|protein FAM55B	20201124	-
9606	120425	JAML	-	AMICA|AMICA1|CREA7-1|CREA7-4|Gm638	MIM:609770|HGNC:HGNC:19084|Ensembl:ENSG00000160593	11	11q23.3	junction adhesion molecule like	protein-coding	JAML	junction adhesion molecule like	O	junctional adhesion molecule-like|adhesion molecule AMICA|adhesion molecule interacting with CXADR antigen 1|adhesion molecule, interacts with CXADR antigen 1|dendritic-cell specific protein CREA7-1|dendritic-cell specific protein CREA7-4	20201213	-
9606	120449	CTBP2P6	-	-	HGNC:HGNC:45198	11	11p11.2	CTBP2 pseudogene 6	pseudo	CTBP2P6	CTBP2 pseudogene 6	O	C-terminal binding protein 2 pseudogene 6	20201124	-
9606	120526	DNAJC24	-	DPH4|JJJ3|ZCSL3	MIM:611072|HGNC:HGNC:26979|Ensembl:ENSG00000170946	11	11p13	DnaJ heat shock protein family (Hsp40) member C24	protein-coding	DNAJC24	DnaJ heat shock protein family (Hsp40) member C24	O	dnaJ homolog subfamily C member 24|1700030A21Rik|CSL-type zinc finger-containing protein 3|DPH4 homolog (JJJ3, S. cerevisiae)|DPH4, JJJ3 homolog|DnaJ (Hsp40) homolog, subfamily C, member 24|diphthamide biosynthesis protein 4|zinc finger, CSL domain containing 3|zinc finger, CSL-type containing 3	20210114	-
9606	120528	CYCSP25	-	HC10|HCP25	HGNC:HGNC:24399	11	11p13	CYCS pseudogene 25	pseudo	CYCSP25	CYCS pseudogene 25	O	cytochrome c, somatic pseudogene 25	20201124	-
9606	120534	ARL14EP	-	ARF7EP|C11orf46|dJ299F11.1	MIM:612295|HGNC:HGNC:26798|Ensembl:ENSG00000152219	11	11p14.1	ADP ribosylation factor like GTPase 14 effector protein	protein-coding	ARL14EP	ADP ribosylation factor like GTPase 14 effector protein	O	ARL14 effector protein|ADP-ribosylation factor-like 14 effector protein|ARF7 effector protein	20210123	-
9606	120586	OR8I2	-	OR11-170	HGNC:HGNC:15310|Ensembl:ENSG00000172154	11	11q12.1	olfactory receptor family 8 subfamily I member 2	protein-coding	OR8I2	olfactory receptor family 8 subfamily I member 2	O	olfactory receptor 8I2|olfactory receptor OR11-170	20201124	-
9606	120775	OR2D3	-	OR11-89	HGNC:HGNC:15146|Ensembl:ENSG00000178358	11	11p15.4	olfactory receptor family 2 subfamily D member 3	protein-coding	OR2D3	olfactory receptor family 2 subfamily D member 3	O	olfactory receptor 2D3|olfactory receptor OR11-89	20201124	-
9606	120776	OR2D2	-	OR11-610|OR2D1|hg27	MIM:608494|HGNC:HGNC:8244|Ensembl:ENSG00000166368	11	11p15.4	olfactory receptor family 2 subfamily D member 2	protein-coding	OR2D2	olfactory receptor family 2 subfamily D member 2	O	olfactory receptor 2D2|HB2|olfactory receptor 11-610|olfactory receptor 2D1|olfactory receptor OR11-88|olfactory receptor, family 2, subfamily D, member 1	20201124	-
9606	120787	OR52W1	-	OR11-71|OR52W1P	HGNC:HGNC:15239|Ensembl:ENSG00000175485	11	11p15.4	olfactory receptor family 52 subfamily W member 1	protein-coding	OR52W1	olfactory receptor family 52 subfamily W member 1	O	olfactory receptor 52W1|olfactory receptor OR11-71|olfactory receptor, family 52, subfamily W, member 1 pseudogene	20201124	-
9606	120793	OR56A4	-	OR11-49	HGNC:HGNC:14791|Ensembl:ENSG00000183389	11	11p15.4	olfactory receptor family 56 subfamily A member 4	protein-coding	OR56A4	olfactory receptor family 56 subfamily A member 4	O	olfactory receptor 56A4|olfactory receptor OR11-49	20201124	-
9606	120796	OR56A1	-	OR11-75	HGNC:HGNC:14781|Ensembl:ENSG00000180934	11	11p15.4	olfactory receptor family 56 subfamily A member 1	protein-coding	OR56A1	olfactory receptor family 56 subfamily A member 1	O	olfactory receptor 56A1|olfactory receptor OR11-75	20201208	-
9606	120824	TRIM51GP	-	-	HGNC:HGNC:43972|Ensembl:ENSG00000220948	11	11p11.12	tripartite motif-containing 51G, pseudogene	pseudo	TRIM51GP	tripartite motif-containing 51G, pseudogene	O	-	20201124	-
9606	120863	DEPDC4	-	DEP.4	HGNC:HGNC:22952|Ensembl:ENSG00000166153	12	12q23.1	DEP domain containing 4	protein-coding	DEPDC4	DEP domain containing 4	O	DEP domain-containing protein 4	20201124	-
9606	120872	RPL7P38	-	RPL7_24_1261	HGNC:HGNC:36731|Ensembl:ENSG00000239473	12	12q21.31	ribosomal protein L7 pseudogene 38	pseudo	RPL7P38	ribosomal protein L7 pseudogene 38	O	-	20201124	-
9606	120892	LRRK2	-	AURA17|DARDARIN|PARK8|RIPK7|ROCO2	MIM:609007|HGNC:HGNC:18618|Ensembl:ENSG00000188906	12	12q12	leucine rich repeat kinase 2	protein-coding	LRRK2	leucine rich repeat kinase 2	O	leucine-rich repeat serine/threonine-protein kinase 2|augmented in rheumatoid arthritis 17	20210110	-
9606	120935	CCDC38	-	-	HGNC:HGNC:26843|Ensembl:ENSG00000165972	12	12q23.1	coiled-coil domain containing 38	protein-coding	CCDC38	coiled-coil domain containing 38	O	coiled-coil domain-containing protein 38	20201124	-
9606	120939	TMEM52B	-	C12orf59	HGNC:HGNC:26438|Ensembl:ENSG00000165685	12	12p13.2	transmembrane protein 52B	protein-coding	TMEM52B	transmembrane protein 52B	O	transmembrane protein 52B	20201124	-
9606	121006	FAM186A	-	-	HGNC:HGNC:26980|Ensembl:ENSG00000185958	12	12q13.12	family with sequence similarity 186 member A	protein-coding	FAM186A	family with sequence similarity 186 member A	O	protein FAM186A	20201124	-
9606	121014	TUBB8P5	-	-	HGNC:HGNC:42186|Ensembl:ENSG00000254381	12	12q12	tubulin beta 8 class VIII pseudogene 5	pseudo	TUBB8P5	tubulin beta 8 class VIII pseudogene 5	O	tubulin, beta 2B class IIb pseudogene	20201124	-
9606	121026	CYCSP30	-	HCP30	HGNC:HGNC:24405	12	12q21.32	CYCS pseudogene 30	pseudo	CYCSP30	CYCS pseudogene 30	O	cytochrome c, somatic pseudogene 30	20201124	-
9606	121053	NOPCHAP1	-	C12orf45	HGNC:HGNC:28628|Ensembl:ENSG00000151131	12	12q23.3	NOP protein chaperone 1	protein-coding	NOPCHAP1	NOP protein chaperone 1	O	uncharacterized protein C12orf45	20210124	-
9606	121054	KRT18P20	-	-	HGNC:HGNC:33388|Ensembl:ENSG00000257758	12	12q23.3	keratin 18 pseudogene 20	pseudo	KRT18P20	keratin 18 pseudogene 20	O	-	20201124	-
9606	121129	OR2AP1	-	OR2AP1P	HGNC:HGNC:15335|Ensembl:ENSG00000179615	12	12q13.2	olfactory receptor family 2 subfamily AP member 1	protein-coding	OR2AP1	olfactory receptor family 2 subfamily AP member 1	O	olfactory receptor 2AP1|olfactory receptor OR12-9|olfactory receptor, family 2, subfamily AP, member 1 pseudogene|seven transmembrane helix receptor	20201124	-
9606	121130	OR10P1	-	OR10P1P|OR10P2P|OR10P3P|OR12-7|OST701	HGNC:HGNC:15378|Ensembl:ENSG00000175398	12	12q13.2	olfactory receptor family 10 subfamily P member 1	protein-coding	OR10P1	olfactory receptor family 10 subfamily P member 1	O	olfactory receptor 10P1|olfactory receptor 10P2|olfactory receptor 10P3|olfactory receptor OR12-7|olfactory receptor, family 10, subfamily P, member 1 pseudogene|olfactory receptor, family 10, subfamily P, member 2 pseudogene|olfactory receptor, family 10, subfamily P, member 3 pseudogene|seven transmembrane helix receptor	20201213	-
9606	121131	PSMB3P1	-	PSMB3P	HGNC:HGNC:20633|Ensembl:ENSG00000258907	12	12q13.2	proteasome subunit beta 3 pseudogene 1	pseudo	PSMB3P1	proteasome subunit beta 3 pseudogene 1	O	proteasome (prosome, macropain) subunit, beta type, 3 pseudogene	20201124	-
9606	121214	SDR9C7	-	ARCI13|RDHS|SDR-O|SDRO	MIM:609769|HGNC:HGNC:29958|Ensembl:ENSG00000170426	12	12q13.3	short chain dehydrogenase/reductase family 9C member 7	protein-coding	SDR9C7	short chain dehydrogenase/reductase family 9C member 7	O	short-chain dehydrogenase/reductase family 9C member 7|RDH-S|orphan short-chain dehydrogenase / reductase|orphan short-chain dehydrogenase/reductase|retinol dehydrogenase similar protein	20210123	-
9606	121227	LRIG3	-	LIG3	MIM:608870|HGNC:HGNC:30991|Ensembl:ENSG00000139263	12	12q14.1	leucine rich repeats and immunoglobulin like domains 3	protein-coding	LRIG3	leucine rich repeats and immunoglobulin like domains 3	O	leucine-rich repeats and immunoglobulin-like domains protein 3|LIG-3	20201124	-
9606	121256	TMEM132D	-	MOLT|PPP1R153	MIM:611257|HGNC:HGNC:29411|Ensembl:ENSG00000151952	12	12q24.33	transmembrane protein 132D	protein-coding	TMEM132D	transmembrane protein 132D	O	transmembrane protein 132D|mature OL transmembrane protein|mature oligodendrocytes transmembrane protein|protein phosphatase 1, regulatory subunit 153	20201124	-
9606	121260	SLC15A4	-	FP12591|PHT1|PTR4	MIM:615806|HGNC:HGNC:23090|Ensembl:ENSG00000139370	12	12q24.33	solute carrier family 15 member 4	protein-coding	SLC15A4	solute carrier family 15 member 4	O	solute carrier family 15 member 4|hPHT1|peptide transporter 4|peptide-histidine transporter 4|peptide/histidine transporter 1|solute carrier family 15 (oligopeptide transporter), member 4	20210103	-
9606	121268	RHEBL1	-	RHEBL1c	MIM:618956|HGNC:HGNC:21166|Ensembl:ENSG00000167550	12	12q13.12	RHEB like 1	protein-coding	RHEBL1	RHEB like 1	O	GTPase RhebL1|Ras homolog enriched in brain like 1 c|ras homolog enriched in brain like-1 c|ras homolog enriched in brain-like protein 1|rheb-like protein 1|rheb2	20201124	-
9606	121270	OR11M1P	-	-	HGNC:HGNC:15333|Ensembl:ENSG00000224709	12	12q13.11	olfactory receptor family 11 subfamily M member 1 pseudogene	pseudo	OR11M1P	olfactory receptor family 11 subfamily M member 1 pseudogene	O	-	20201124	-
9606	121273	C12orf54	-	HSD-29|HSD-30	HGNC:HGNC:28553|Ensembl:ENSG00000177627	12	12q13.11	chromosome 12 open reading frame 54	protein-coding	C12orf54	chromosome 12 open reading frame 54	O	uncharacterized protein C12orf54	20201124	-
9606	121274	ZNF641	-	-	MIM:613906|HGNC:HGNC:31834|Ensembl:ENSG00000167528	12	12q13.11	zinc finger protein 641	protein-coding	ZNF641	zinc finger protein 641	O	zinc finger protein 641	20201124	-
9606	121275	OR10AD1	-	OR10AD1P|OR12-1	HGNC:HGNC:14819|Ensembl:ENSG00000172640	12	12q13.11	olfactory receptor family 10 subfamily AD member 1	protein-coding	OR10AD1	olfactory receptor family 10 subfamily AD member 1	O	olfactory receptor 10AD1|olfactory receptor OR12-1|olfactory receptor, family 10, subfamily AD, member 1 pseudogene	20201124	-
9606	121278	TPH2	-	ADHD7|NTPH	MIM:607478|HGNC:HGNC:20692|Ensembl:ENSG00000139287	12	12q21.1	tryptophan hydroxylase 2	protein-coding	TPH2	tryptophan hydroxylase 2	O	tryptophan 5-hydroxylase 2|neuronal tryptophan hydroxylase|tryptophan 5-monooxygenase 2	20210114	-
9606	121296	LOC121296	-	-	Ensembl:ENSG00000255923	12	12q24.32	transmembrane protein 132B pseudogene	pseudo	-	-	-	-	20201124	-
9606	121328	GGTA2P	-	GGTA1P|GLYT2L|GLYT3|HGT2	HGNC:HGNC:4254|Ensembl:ENSG00000237766	12	12q14.3	glycoprotein alpha-galactosyltransferase 2, pseudogene	pseudo	GGTA2P	glycoprotein alpha-galactosyltransferase 2, pseudogene	O	alpha-1,3-galactosyltransferase pseudogene|glycoprotein, alpha-galactosyltransferase 1 pseudogene	20201124	-
9606	121340	SP7	-	OI11|OI12|OSX|osterix	MIM:606633|HGNC:HGNC:17321|Ensembl:ENSG00000170374	12	12q13.13	Sp7 transcription factor	protein-coding	SP7	Sp7 transcription factor	O	transcription factor Sp7|zinc finger protein osterix	20201227	-
9606	121355	GTSF1	-	Cue110|FAM112B	MIM:617484|HGNC:HGNC:26565|Ensembl:ENSG00000170627	12	12q13.13	gametocyte specific factor 1	protein-coding	GTSF1	gametocyte specific factor 1	O	gametocyte-specific factor 1|family with sequence similarity 112, member B	20201124	-
9606	121360	OR9K1P	-	OR12-4	HGNC:HGNC:15338	12	12q13.2	olfactory receptor family 9 subfamily K member 1 pseudogene	pseudo	OR9K1P	olfactory receptor family 9 subfamily K member 1 pseudogene	O	olfactory receptor OR12-4 pseudogene	20201124	-
9606	121364	OR10A7	-	OR12-6	HGNC:HGNC:15329|Ensembl:ENSG00000179919	12	12q13.2	olfactory receptor family 10 subfamily A member 7	protein-coding	OR10A7	olfactory receptor family 10 subfamily A member 7	O	olfactory receptor 10A7|olfactory receptor OR12-6	20201124	-
9606	121391	KRT74	-	ADWH|HTSS2|HYPT3|K6IRS4|KRT5C|KRT6IRS4	MIM:608248|HGNC:HGNC:28929|Ensembl:ENSG00000170484	12	12q13.13	keratin 74	protein-coding	KRT74	keratin 74	O	keratin, type II cytoskeletal 74|CK-74|K5C|K74|cytokeratin-74|keratin 5c|keratin 6 irs4|keratin 74, type II|type II inner root sheath-specific keratin-K6irs4|type-II keratin Kb37	20201124	-
9606	121441	NEDD1	-	GCP-WD|TUBGCP7	MIM:600372|HGNC:HGNC:7723|Ensembl:ENSG00000139350	12	12q23.1	NEDD1 gamma-tubulin ring complex targeting factor	protein-coding	NEDD1	NEDD1 gamma-tubulin ring complex targeting factor	O	protein NEDD1|NEDD-1|neural precursor cell expressed developmentally down-regulated protein 1|neural precursor cell expressed, developmentally down-regulated 1|tubulin gamma complex associated protein 7	20201124	-
9606	121456	SLC9A7P1	-	-	HGNC:HGNC:32679|Ensembl:ENSG00000227825	12	12q23.1	solute carrier family 9 member 7 pseudogene 1	pseudo	SLC9A7P1	solute carrier family 9 member 7 pseudogene 1	O	solute carrier family 9 (sodium/hydrogen exchanger), member 7 pseudogene 1|solute carrier family 9, subfamily A (NHE7, cation proton antiporter 7), member 7 pseudogene 1	20201124	-
9606	121457	IKBIP	-	IKIP	MIM:609861|HGNC:HGNC:26430|Ensembl:ENSG00000166130	12	12q23.1	IKBKB interacting protein	protein-coding	IKBIP	IKBKB interacting protein	O	inhibitor of nuclear factor kappa-B kinase-interacting protein|I kappa B kinase interacting protein|IKK interacting protein|i kappa-B kinase-interacting protein	20210103	-
9606	121498	LDHAL6CP	-	LDH6C	HGNC:HGNC:39423	12	12q14.2	lactate dehydrogenase A like 6C, pseudogene	pseudo	LDHAL6CP	lactate dehydrogenase A like 6C, pseudogene	O	lactate dehydrogenase A-like 6B pseudogene	20201124	-
9606	121504	H4-16	-	H4/p|H4C1|H4C11|H4C12|H4C13|H4C14|H4C15|H4C2|H4C3|H4C4|H4C5|H4C6|H4C8|H4C9|HIST4H4	MIM:615069|HGNC:HGNC:20510|Ensembl:ENSG00000197837	12	12p12.3	H4 histone 16	protein-coding	H4-16	H4 histone 16	O	histone H4|histone 4, H4|histone cluster 4 H4	20201124	-
9606	121506	ERP27	-	C12orf46|PDIA8	MIM:610642|HGNC:HGNC:26495|Ensembl:ENSG00000139055	12	12p12.3	endoplasmic reticulum protein 27	protein-coding	ERP27	endoplasmic reticulum protein 27	O	endoplasmic reticulum resident protein 27|ER protein 27|endoplasmic reticulum protein 27 kDa|inactive protein disulfide-isomerase 27|protein disulfide isomerase family A, member 8	20201213	-
9606	121512	FGD4	-	CMT4H|FRABP|ZFYVE6	MIM:611104|HGNC:HGNC:19125|Ensembl:ENSG00000139132	12	12p11.21	FYVE, RhoGEF and PH domain containing 4	protein-coding	FGD4	FYVE, RhoGEF and PH domain containing 4	O	FYVE, RhoGEF and PH domain-containing protein 4|FGD1 family, member 4|FGD1-related F-actin-binding protein|actin-filament binding protein frabin|zinc finger FYVE domain-containing protein 6	20201213	-
9606	121520	GOT2P4	-	GOT2L4	HGNC:HGNC:22936	12	12p12.3	GOT2 pseudogene 4	pseudo	GOT2P4	GOT2 pseudogene 4	O	glutamic-oxaloacetic transaminase 2 pseudogene 4|glutamic-oxaloacetic transaminase 2-like pseudogene	20201124	-
9606	121536	AEBP2	-	-	MIM:617934|HGNC:HGNC:24051|Ensembl:ENSG00000139154	12	12p12.3	AE binding protein 2	protein-coding	AEBP2	AE binding protein 2	O	zinc finger protein AEBP2|AE(adipocyte enhancer)-binding protein 2|adipocyte enhancer-binding protein 2	20201213	-
9606	121549	ASCL4	-	ASH-4|HASH4|bHLHa44	MIM:609155|HGNC:HGNC:24311|Ensembl:ENSG00000187855	12	12q23.3	achaete-scute family bHLH transcription factor 4	protein-coding	ASCL4	achaete-scute family bHLH transcription factor 4	O	achaete-scute homolog 4|achaete-scute complex homolog 4|achaete-scute complex-like 4|achaete-scute-like protein 4|class A basic helix-loop-helix protein 44|class II bHLH protein ASCL4	20201124	-
9606	121551	BTBD11	-	ABTB2B	HGNC:HGNC:23844|Ensembl:ENSG00000151136	12	12q23.3	BTB domain containing 11	protein-coding	BTBD11	BTB domain containing 11	O	ankyrin repeat and BTB/POZ domain-containing protein BTBD11|ANK-repeat BTB domain containing protein|BTB (POZ) domain containing 11|BTB/POZ domain-containing protein 11	20201124	-
9606	121599	SPIC	-	SPI-C	MIM:612568|HGNC:HGNC:29549|Ensembl:ENSG00000166211	12	12q23.2	Spi-C transcription factor	protein-coding	SPIC	Spi-C transcription factor	O	transcription factor Spi-C|Spi-C transcription factor (Spi-1/PU.1 related)	20201124	-
9606	121601	ANO4	-	TMEM16D	MIM:610111|HGNC:HGNC:23837|Ensembl:ENSG00000151572	12	12q23.1	anoctamin 4	protein-coding	ANO4	anoctamin 4	O	anoctamin-4|transmembrane protein 16D	20201213	-
9606	121642	ALKBH2	-	ABH2	MIM:610602|HGNC:HGNC:32487|Ensembl:ENSG00000189046	12	12q24.11	alkB homolog 2, alpha-ketoglutarate dependent dioxygenase	protein-coding	ALKBH2	alkB homolog 2, alpha-ketoglutarate dependent dioxygenase	O	DNA oxidative demethylase ALKBH2|2OG-Fe(II) oxy DC1|alkB, alkylation repair homolog 2|alkylated DNA repair protein alkB homolog 2|alpha-ketoglutarate-dependent dioxygenase alkB homolog 2|oxy DC1	20201124	-
9606	121643	FOXN4	-	-	MIM:609429|HGNC:HGNC:21399|Ensembl:ENSG00000139445	12	12q24.11	forkhead box N4	protein-coding	FOXN4	forkhead box N4	O	forkhead box protein N4|forkhead/winged helix transcription factor FOXN4	20201124	-
9606	121665	SPPL3	-	IMP2|MDHV1887|PRO4332|PSH1|PSL4	MIM:608240|HGNC:HGNC:30424|Ensembl:ENSG00000157837	12	12q24.31	signal peptide peptidase like 3	protein-coding	SPPL3	signal peptide peptidase like 3	O	signal peptide peptidase-like 3|SPP-like 3|intramembrane protease 2|presenilin homologous protein 1|presenilin-like protein 4	20201124	-
9606	121727	PEX12P1	-	-	HGNC:HGNC:39678	13	13q31.3	peroxisomal biogenesis factor 12 pseudogene 1	pseudo	PEX12P1	peroxisomal biogenesis factor 12 pseudogene 1	O	-	20201124	-
9606	121775	CHDM	-	-	MIM:215400	6	6q27	Chordoma	unknown	-	-	-	-	20190816	-
9606	121793	TEX29	-	C13orf16|bA474D23.1	HGNC:HGNC:20370|Ensembl:ENSG00000153495	13	13q34	testis expressed 29	protein-coding	TEX29	testis expressed 29	O	testis-expressed protein 29|testis-expressed sequence 29 protein	20201124	-
9606	121838	NRAD1	-	LINC00284|NCRNA00284	HGNC:HGNC:26981	13	13q14.11	non-coding RNA in the aldehyde dehydrogenase 1A pathway	ncRNA	NRAD1	non-coding RNA in the aldehyde dehydrogenase 1A pathway	O	long intergenic non-protein coding RNA 284	20201124	-
9606	121906	PSMA6P4	-	-	HGNC:HGNC:39609	13	13q32.1	proteasome subunit alpha 6 pseudogene 4	pseudo	PSMA6P4	proteasome subunit alpha 6 pseudogene 4	O	proteasome (prosome, macropain) subunit, alpha type, 6 pseudogene 4	20201124	-
9606	121916	CYCSP35	-	HC8|HCP35	HGNC:HGNC:24409	13	13q32.2	CYCS pseudogene 35	pseudo	CYCSP35	CYCS pseudogene 35	O	cytochrome c, somatic pseudogene 35	20201124	-
9606	121952	METTL21EP	-	METTL21CP1	HGNC:HGNC:41948|Ensembl:ENSG00000250878	13	13q33.1	methyltransferase like 21E, pseudogene	pseudo	METTL21EP	methyltransferase like 21E, pseudogene	O	methyltransferase like 21C pseudogene 1	20201124	-
9606	121981	PPIAP26	-	-	HGNC:HGNC:39271|Ensembl:ENSG00000150276	13	13q14.3	peptidylprolyl isomerase A pseudogene 26	pseudo	PPIAP26	peptidylprolyl isomerase A pseudogene 26	O	peptidylprolyl isomerase A (cyclophilin A) pseudogene 26	20201124	-
9606	122011	CSNK1A1L	-	CK1	HGNC:HGNC:20289|Ensembl:ENSG00000180138	13	13q13.3	casein kinase 1 alpha 1 like	protein-coding	CSNK1A1L	casein kinase 1 alpha 1 like	O	casein kinase I isoform alpha-like|CKI-alpha-like|casein kinase I alpha S-like	20201124	-
9606	122038	TOMM22P3	-	-	HGNC:HGNC:38739	13	13q13.1	TOMM22 pseudogene 3	pseudo	TOMM22P3	TOMM22 pseudogene 3	O	hCG1643176|translocase of outer mitochondrial membrane 22 homolog pseudogene 3	20201124	-
9606	122042	RXFP2	-	GPR106|GREAT|INSL3R|LGR8|LGR8.1|RXFPR2	MIM:606655|HGNC:HGNC:17318|Ensembl:ENSG00000133105	13	13q13.1	relaxin family peptide receptor 2	protein-coding	RXFP2	relaxin family peptide receptor 2	O	relaxin receptor 2|G protein coupled receptor affecting testicular descent|G-protein coupled receptor 106|leucine-rich repeat-containing G-protein coupled receptor 8|relaxin/insulin like family peptide receptor 2	20201129	-
9606	122046	TEX26	-	C13orf26	HGNC:HGNC:28622|Ensembl:ENSG00000175664	13	13q12.3	testis expressed 26	protein-coding	TEX26	testis expressed 26	O	testis-expressed protein 26|testis-expressed sequence 26 protein	20201124	-
9606	122060	SLAIN1	-	C13orf32	MIM:610491|HGNC:HGNC:26387|Ensembl:ENSG00000139737	13	13q22.3	SLAIN motif family member 1	protein-coding	SLAIN1	SLAIN motif family member 1	O	SLAIN motif-containing protein 1	20201124	-
9606	122145	RIOK3P1	-	-	HGNC:HGNC:39714|Ensembl:ENSG00000225944	13	13q22.1	RIO kinase 3 pseudogene 1	pseudo	RIOK3P1	RIO kinase 3 pseudogene 1	O	suppressor of bimD6 homolog pseudogene	20201124	-
9606	122183	PRR20A	-	PRR20|PRR20B|PRR20C|PRR20D|PRR20E	HGNC:HGNC:24754|Ensembl:ENSG00000204919	13	13q21.1	proline rich 20A	protein-coding	PRR20A	proline rich 20A	O	proline-rich protein 20A|Proline-rich protein 20B|Proline-rich protein 20C|Proline-rich protein 20D|Proline-rich protein 20E|proline rich 20|proline-rich protein 20	20201124	-
9606	122199	LGMNP1	-	LGMN2P	HGNC:HGNC:23079	13	13q21.31	legumain pseudogene 1	pseudo	LGMNP1	legumain pseudogene 1	O	legumain 2 pseudogene	20201124	-
9606	122258	SPACA7	-	C13orf28	HGNC:HGNC:29575|Ensembl:ENSG00000153498	13	13q34	sperm acrosome associated 7	protein-coding	SPACA7	sperm acrosome associated 7	O	sperm acrosome-associated protein 7|protein SPACA7	20201124	-
9606	122335	PPIAP24	-	-	HGNC:HGNC:39269	13	13q33.3	peptidylprolyl isomerase A pseudogene 24	pseudo	PPIAP24	peptidylprolyl isomerase A pseudogene 24	O	peptidylprolyl isomerase A (cyclophilin A) pseudogene 24|peptidylprolyl isomerase A, pseudogene	20201124	-
9606	122402	TDRD9	-	C14orf75|HIG-1|HLS|NET54|SPGF30|SPNE	MIM:617963|HGNC:HGNC:20122|Ensembl:ENSG00000156414	14	14q32.33	tudor domain containing 9	protein-coding	TDRD9	tudor domain containing 9	O	ATP-dependent RNA helicase TDRD9|hypoxia-inducible HIG-1|putative ATP-dependent RNA helicase TDRD9|tudor domain-containing protein 9	20210123	-
9606	122409	RPL21P12	-	-	HGNC:HGNC:19810|Ensembl:ENSG00000259535	14	14q32.32	ribosomal protein L21 pseudogene 12	pseudo	RPL21P12	ribosomal protein L21 pseudogene 12	O	-	20201209	-
9606	122416	ANKRD9	-	-	MIM:618605|HGNC:HGNC:20096|Ensembl:ENSG00000156381	14	14q32.31	ankyrin repeat domain 9	protein-coding	ANKRD9	ankyrin repeat domain 9	O	ankyrin repeat domain-containing protein 9	20201124	-
9606	122449	RPS29P1	-	RPS29_5_1384	HGNC:HGNC:19783	14	14q24.1	ribosomal protein S29 pseudogene 1	pseudo	RPS29P1	ribosomal protein S29 pseudogene 1	O	-	20201124	-
9606	122481	AK7	-	AK 7|CFAP75|FAP75|SPGF27	MIM:615364|HGNC:HGNC:20091|Ensembl:ENSG00000140057	14	14q32.2	adenylate kinase 7	protein-coding	AK7	adenylate kinase 7	O	adenylate kinase 7|ATP-AMP transphosphorylase 7|putative adenylate kinase 7	20210123	-
9606	122509	IFI27L1	-	FAM14B|ISG12C	MIM:611320|HGNC:HGNC:19754|Ensembl:ENSG00000165948	14	14q32.12	interferon alpha inducible protein 27 like 1	protein-coding	IFI27L1	interferon alpha inducible protein 27 like 1	O	interferon alpha-inducible protein 27-like protein 1|ISG12(c) protein|family with sequence similarity 14, member B|interferon-stimulated gene 12c protein	20201124	-
9606	122525	C14orf28	-	DRIP-1|DRIP1|c14_5270	HGNC:HGNC:19834|Ensembl:ENSG00000179476	14	14q21.2	chromosome 14 open reading frame 28	protein-coding	C14orf28	chromosome 14 open reading frame 28	O	uncharacterized protein C14orf28|dopamine receptor interacting protein 1	20201124	-
9606	122552	PPIAP4	-	-	HGNC:HGNC:19935	14	14q21.1	peptidylprolyl isomerase A pseudogene 4	pseudo	PPIAP4	peptidylprolyl isomerase A pseudogene 4	O	peptidylprolyl isomerase A (cyclophilin A) pseudogene 4	20201124	-
9606	122553	TRAPPC6B	-	NEDMEBA|TPC6	MIM:610397|HGNC:HGNC:23066|Ensembl:ENSG00000182400	14	14q21.1	trafficking protein particle complex 6B	protein-coding	TRAPPC6B	trafficking protein particle complex 6B	O	trafficking protein particle complex subunit 6B|TRAPP complex subunit 6B	20210123	-
9606	122589	RPLP0P3	-	RPLP0_4_1355	HGNC:HGNC:23558|Ensembl:ENSG00000240023	14	14q13.2	ribosomal protein lateral stalk subunit P0 pseudogene 3	pseudo	RPLP0P3	ribosomal protein lateral stalk subunit P0 pseudogene 3	O	ribosomal protein, large, P0 pseudogene 3	20201124	-
9606	122592	KRT18P6	-	-	HGNC:HGNC:20280|Ensembl:ENSG00000258783	14	14q13.2	keratin 18 pseudogene 6	pseudo	KRT18P6	keratin 18 pseudogene 6	O	-	20201124	-
9606	122616	CLBA1	-	C14orf79	HGNC:HGNC:20126|Ensembl:ENSG00000140104	14	14q32.33	clathrin binding box of aftiphilin containing 1	protein-coding	CLBA1	clathrin binding box of aftiphilin containing 1	O	uncharacterized protein CLBA1|clathrin-binding box of aftiphilin-containing protein 1|uncharacterized protein C14orf79	20201124	-
9606	122618	PLD4	-	C14orf175	MIM:618488|HGNC:HGNC:23792|Ensembl:ENSG00000166428	14	14q32.33	phospholipase D family member 4	protein-coding	PLD4	phospholipase D family member 4	O	5'-3' exonuclease PLD4|PLD 4|choline phosphatase 4|phosphatidylcholine-hydrolyzing phospholipase D4|phospholipase D4	20201124	-
9606	122622	ADSS1	-	ADSSL1|MPD5	MIM:612498|HGNC:HGNC:20093|Ensembl:ENSG00000185100	14	14q32.33	adenylosuccinate synthase 1	protein-coding	ADSS1	adenylosuccinate synthase 1	O	adenylosuccinate synthetase isozyme 1|AMPSase 1|IMP--aspartate ligase 1|M-type adenylosuccinate synthetase|adSS 1|adenylosuccinate synthase like 1|adenylosuccinate synthetase, basic isozyme|adenylosuccinate synthetase, muscle isozyme|adenylosuccinate synthetase-like 1	20201124	-
9606	122631	CEND1P1	-	-	HGNC:HGNC:43674	14	14q32.33	cell cycle exit and neuronal differentiation 1 pseudogene 1	pseudo	CEND1P1	cell cycle exit and neuronal differentiation 1 pseudogene 1	O	-	20201124	-
9606	122651	RNASE11	-	C14orf6|HEL-S-84p|RAJ1	HGNC:HGNC:19269|Ensembl:ENSG00000173464	14	14q11.2	ribonuclease A family member 11 (inactive)	protein-coding	RNASE11	ribonuclease A family member 11 (inactive)	O	probable ribonuclease 11|RNase 11|epididymis secretory sperm binding protein Li 84p|ribonuclease 11|ribonuclease A J1|ribonuclease, RNase A family, 11 (non-active)	20201124	-
9606	122664	TPPP2	-	C14orf8|CT152|P18|p25beta	MIM:616956|HGNC:HGNC:19293|Ensembl:ENSG00000179636	14	14q11.2	tubulin polymerization promoting protein family member 2	protein-coding	TPPP2	tubulin polymerization promoting protein family member 2	O	tubulin polymerization-promoting protein family member 2|TPPP/p18|protein p25-beta	20201206	-
9606	122665	RNASE8	-	RAE2	MIM:612485|HGNC:HGNC:19277|Ensembl:ENSG00000173431	14	14q11.2	ribonuclease A family member 8	protein-coding	RNASE8	ribonuclease A family member 8	O	ribonuclease 8|RNase 8, placental|ribonuclease, RNase A family, 8	20201124	-
9606	122704	MRPL52	-	-	MIM:611856|HGNC:HGNC:16655|Ensembl:ENSG00000172590	14	14q11.2	mitochondrial ribosomal protein L52	protein-coding	MRPL52	mitochondrial ribosomal protein L52	O	39S ribosomal protein L52, mitochondrial|L52mt|MRP-L52|mitochondrial large ribosomal subunit protein mL52	20201124	-
9606	122706	PSMB11	-	BETA5T	MIM:611137|HGNC:HGNC:31963|Ensembl:ENSG00000222028	14	14q11.2	proteasome subunit beta 11	protein-coding	PSMB11	proteasome subunit beta 11	O	proteasome subunit beta type-11|proteasome (prosome, macropain) subunit, beta type, 11|proteasome subunit beta 5T|proteasome subunit beta-5t	20201124	-
9606	122740	OR4K14	-	OR14-18|OR14-22	HGNC:HGNC:15352|Ensembl:ENSG00000169484	14	14q11.2	olfactory receptor family 4 subfamily K member 14	protein-coding	OR4K14	olfactory receptor family 4 subfamily K member 14	O	olfactory receptor 4K14|olfactory receptor OR14-18 pseudogene|olfactory receptor OR14-22	20201124	-
9606	122742	OR4L1	-	OR14-28|OR4L2P	HGNC:HGNC:15356|Ensembl:ENSG00000176246	14	14q11.2	olfactory receptor family 4 subfamily L member 1	protein-coding	OR4L1	olfactory receptor family 4 subfamily L member 1	O	olfactory receptor 4L1|olfactory receptor 4L2|olfactory receptor OR14-28|olfactory receptor, family 4, subfamily L, member 2 pseudogene	20201124	-
9606	122748	OR11H6	-	-	HGNC:HGNC:15349|Ensembl:ENSG00000176219	14	14q11.2	olfactory receptor family 11 subfamily H member 6	protein-coding	OR11H6	olfactory receptor family 11 subfamily H member 6	O	olfactory receptor 11H6|olfactory receptor OR14-35	20201124	-
9606	122769	LRR1	-	4-1BBLRR|LRR-1|PPIL5	MIM:609193|HGNC:HGNC:19742|Ensembl:ENSG00000165501	14	14q21.3	leucine rich repeat protein 1	protein-coding	LRR1	leucine rich repeat protein 1	O	leucine-rich repeat protein 1|4-1BB-mediated signaling molecule|LRR-repeat protein 1|cyclophilin-like 5|epididymis secretory sperm binding protein|peptidylprolyl isomerase-like 5	20201124	-
9606	122773	KLHDC1	-	MST025	MIM:611281|HGNC:HGNC:19836|Ensembl:ENSG00000197776	14	14q21.3	kelch domain containing 1	protein-coding	KLHDC1	kelch domain containing 1	O	kelch domain-containing protein 1	20201124	-
9606	122786	FRMD6	-	C14orf31|EX1|Willin|c14_5320	MIM:614555|HGNC:HGNC:19839|Ensembl:ENSG00000139926	14	14q22.1	FERM domain containing 6	protein-coding	FRMD6	FERM domain containing 6	O	FERM domain-containing protein 6|4.1 ezrin radixin moesin (FERM)-containing protein|expanded homolog	20201213	-
9606	122809	SOCS4	-	SOCS7	MIM:616337|HGNC:HGNC:19392|Ensembl:ENSG00000180008	14	14q22.3	suppressor of cytokine signaling 4	protein-coding	SOCS4	suppressor of cytokine signaling 4	O	suppressor of cytokine signaling 4|SH2 domain containing SOCS box protein|SOCS-4|SOCS-7|suppressor of cytokine signaling 7	20201124	-
9606	122830	NAA30	-	C14orf35|MAK3|Mak3p|NAT12|NAT12P	MIM:617989|HGNC:HGNC:19844|Ensembl:ENSG00000139977	14	14q22.3	N-alpha-acetyltransferase 30, NatC catalytic subunit	protein-coding	NAA30	N-alpha-acetyltransferase 30, NatC catalytic subunit	O	N-alpha-acetyltransferase 30|N-acetyltransferase 12 (GCN5-related, putative)|N-acetyltransferase MAK3 homolog|natC catalytic subunit|putative N-acetyltransferase	20201124	-
9606	122837	UBA52P3	-	RPL40_5_1373	HGNC:HGNC:20056	14	14q23.1	ubiquitin A-52 residue ribosomal protein fusion product 1 pseudogene 3	pseudo	UBA52P3	ubiquitin A-52 residue ribosomal protein fusion product 1 pseudogene 3	O	-	20201124	-
9606	122842	PPIAP5	-	-	HGNC:HGNC:20027	14	14q23.1	peptidylprolyl isomerase A pseudogene 5	pseudo	PPIAP5	peptidylprolyl isomerase A pseudogene 5	O	peptidylprolyl isomerase A (cyclophilin A) pseudogene 5	20201124	-
9606	122867	COX4I1P1	-	COX4L1|COX4P1	HGNC:HGNC:2266	14	14q23.2	cytochrome c oxidase subunit 4I1 pseudogene 1	pseudo	COX4I1P1	cytochrome c oxidase subunit 4I1 pseudogene 1	O	cytochrome c oxidase subunit IV pseudogene 1	20201124	-
9606	122876	GPHB5	-	B5|GPB5|ZLUT1	MIM:609652|HGNC:HGNC:18055|Ensembl:ENSG00000179600	14	14q23.2	glycoprotein hormone subunit beta 5	protein-coding	GPHB5	glycoprotein hormone subunit beta 5	O	glycoprotein hormone beta-5|glycoprotein beta 5|glycoprotein hormone beta 5|glycoprotein hormone beta subunit|thyrostimulin subunit beta	20201124	-
9606	122888	PTBP1P	-	HNRNPIP	HGNC:HGNC:20030	14	14q23.3	polypyrimidine tract binding protein 1 pseudogene	pseudo	PTBP1P	polypyrimidine tract binding protein 1 pseudogene	O	-	20201124	-
9606	122942	FXNP1	-	FRDAP	HGNC:HGNC:20012	14	14q24.3	frataxin pseudogene 1	pseudo	FXNP1	frataxin pseudogene 1	O	Friedreich ataxia pseudogene	20201124	-
9606	122945	NOXRED1	-	C14orf148	HGNC:HGNC:20487|Ensembl:ENSG00000165555	14	14q24.3	NADP dependent oxidoreductase domain containing 1	protein-coding	NOXRED1	NADP dependent oxidoreductase domain containing 1	O	NADP-dependent oxidoreductase domain-containing protein 1|pyrroline-5-carboxylate reductase-like protein C14orf148	20210114	-
9606	122950	CYCSP1	-	HC5|HCP36	HGNC:HGNC:20095	14	14q24.3	CYCS pseudogene 1	pseudo	CYCSP1	CYCS pseudogene 1	O	cytochrome c, somatic pseudogene 1	20201124	-
9606	122953	JDP2	-	JUNDM2	MIM:608657|HGNC:HGNC:17546|Ensembl:ENSG00000140044	14	14q24.3	Jun dimerization protein 2	protein-coding	JDP2	Jun dimerization protein 2	O	jun dimerization protein 2|progesterone receptor co-activator	20201124	-
9606	122961	ISCA2	-	HBLD1|ISA2|MMDS4|c14_5557	MIM:615317|HGNC:HGNC:19857|Ensembl:ENSG00000165898	14	14q24.3	iron-sulfur cluster assembly 2	protein-coding	ISCA2	iron-sulfur cluster assembly 2	O	iron-sulfur cluster assembly 2 homolog, mitochondrial|HESB-like domain-containing protein 1	20201124	-
9606	122970	ACOT4	-	PTE-Ib|PTE1B|PTE2B	MIM:614314|HGNC:HGNC:19748|Ensembl:ENSG00000177465	14	14q24.3	acyl-CoA thioesterase 4	protein-coding	ACOT4	acyl-CoA thioesterase 4	O	peroxisomal succinyl-coenzyme A thioesterase|PTE-2b|acyl-coenzyme A thioesterase 4|peroxisomal acyl coenzyme A thioester hydrolase Ib|peroxisomal acyl-CoA thioesterase 2B|peroxisomal long-chain acyl-CoA thioesterase Ib	20201124	-
9606	123016	TTC8	-	BBS8|RP51	MIM:608132|HGNC:HGNC:20087|Ensembl:ENSG00000165533	14	14q31.3	tetratricopeptide repeat domain 8	protein-coding	TTC8	tetratricopeptide repeat domain 8	O	tetratricopeptide repeat protein 8|Bardet-Biedl syndrome type 8|TPR repeat protein 8	20201124	-
9606	123036	TC2N	-	C14orf47|C2CD1|MTAC2D1|Tac2-N	HGNC:HGNC:19859|Ensembl:ENSG00000165929	14	14q32.12	tandem C2 domains, nuclear	protein-coding	TC2N	tandem C2 domains, nuclear	O	tandem C2 domains nuclear protein|C2 calcium-dependent domain containing 1|membrane targeting (tandem) C2 domain containing 1|tandem C2 protein in nucleus	20201124	-
9606	123041	SLC24A4	-	AI2A5|NCKX4|SHEP6|SLC24A2	MIM:609840|HGNC:HGNC:10978|Ensembl:ENSG00000140090	14	14q32.12	solute carrier family 24 member 4	protein-coding	SLC24A4	solute carrier family 24 member 4	O	sodium/potassium/calcium exchanger 4|Na(+)/K(+)/Ca(2+)-exchange protein 4|solute carrier family 24 (sodium/potassium/calcium exchanger), member 4	20210123	-
9606	123096	SLC25A29	-	C14orf69|CACL|ORNT3	MIM:615064|HGNC:HGNC:20116|Ensembl:ENSG00000197119	14	14q32.2	solute carrier family 25 member 29	protein-coding	SLC25A29	solute carrier family 25 member 29	O	mitochondrial basic amino acids transporter|carnitine-acylcarnitine translocase like|mitochondrial carnitine/acylcarnitine carrier protein CACL|mitochondrial ornithine transporter 3|solute carrier family 25 (mitochondrial carnitine/acylcarnitine carrier), member 29	20201213	-
9606	123099	DEGS2	-	C14orf66|DES2|FADS8	MIM:610862|HGNC:HGNC:20113|Ensembl:ENSG00000168350	14	14q32.2	delta 4-desaturase, sphingolipid 2	protein-coding	DEGS2	delta 4-desaturase, sphingolipid 2	O	sphingolipid delta(4)-desaturase/C4-monooxygenase DES2|degenerative spermatocyte homolog 2, lipid desaturase|dihydroceramide desaturase 2|sphingolipid 4-desaturase|sphingolipid C4-hydroxylase/delta 4-desaturase|sphingolipid C4-monooxygenase|sphingolipid delta 4 desaturase/C-4 hydroxylase|sphingolipid delta(4)-desaturase 2|sphingolipid delta(4)-desaturase/C4-hydroxylase DES2	20210114	-
9606	123103	KLHL33	-	-	HGNC:HGNC:31952|Ensembl:ENSG00000185271	14	14q11.2	kelch like family member 33	protein-coding	KLHL33	kelch like family member 33	O	kelch-like protein 33	20201124	-
9606	123169	LEO1	-	RDL	MIM:610507|HGNC:HGNC:30401|Ensembl:ENSG00000166477	15	15q21.2	LEO1 homolog, Paf1/RNA polymerase II complex component	protein-coding	LEO1	LEO1 homolog, Paf1/RNA polymerase II complex component	O	RNA polymerase-associated protein LEO1|Leo1 Paf1/RNA polymerase II complex component|Leo1, Paf1/RNA polymerase II complex component, homolog|replicative senescence down-regulated leo1-like protein	20201124	-
9606	123207	C15orf40	-	-	HGNC:HGNC:28443|Ensembl:ENSG00000169609	15	15q25.2	chromosome 15 open reading frame 40	protein-coding	C15orf40	chromosome 15 open reading frame 40	O	UPF0235 protein C15orf40	20201124	-
9606	123228	SENP8	-	DEN1|NEDP1|PRSC2	MIM:608659|HGNC:HGNC:22992|Ensembl:ENSG00000166192	15	15q23	SUMO peptidase family member, NEDD8 specific	protein-coding	SENP8	SUMO peptidase family member, NEDD8 specific	O	sentrin-specific protease 8|NEDD8 specific-protease cysteine 2|NEDD8-specific protease 1|SUMO sentrin specific protease family member 8|SUMO/sentrin peptidase family member, NEDD8 specific|SUMO/sentrin specific peptidase family member 8|deneddylase 1|protease, cysteine 2	20201206	-
9606	123263	MTFMT	-	COXPD15|FMT1|MC1DN27	MIM:611766|HGNC:HGNC:29666|Ensembl:ENSG00000103707	15	15q22.31	mitochondrial methionyl-tRNA formyltransferase	protein-coding	MTFMT	mitochondrial methionyl-tRNA formyltransferase	O	methionyl-tRNA formyltransferase, mitochondrial	20201213	-
9606	123264	SLC51B	-	OSTB|OSTBETA	MIM:612085|HGNC:HGNC:29956|Ensembl:ENSG00000186198	15	15q22.31	solute carrier family 51 subunit beta	protein-coding	SLC51B	solute carrier family 51 subunit beta	O	organic solute transporter subunit beta|OST-beta|organic solute transporter beta subunit|solute carrier family 51 beta subunit	20201124	-
9606	123283	TARS3	-	TARSL2|ThrRS-L	HGNC:HGNC:24728|Ensembl:ENSG00000185418	15	15q26.3	threonyl-tRNA synthetase 3	protein-coding	TARS3	threonyl-tRNA synthetase 3	O	threonine--tRNA ligase 2, cytoplasmic|probable threonine--tRNA ligase 2, cytoplasmic|probable threonyl-tRNA synthetase 2, cytoplasmic|thrRS|threonyl-tRNA synthetase like 2|threonyl-tRNA synthetase protein 3|threonyl-tRNA synthetase-like protein 2	20201124	-
9606	123346	HIGD2B	-	HIGD2BP	HGNC:HGNC:26984|Ensembl:ENSG00000175202	15	15q24.1	HIG1 hypoxia inducible domain family member 2B	protein-coding	HIGD2B	HIG1 hypoxia inducible domain family member 2B	O	putative HIG1 domain family member 2B|HIG1 hypoxia inducible domain family, member 2B (pseudogene)	20201124	-
9606	123355	LRRC28	-	-	HGNC:HGNC:28355|Ensembl:ENSG00000168904	15	15q26.3	leucine rich repeat containing 28	protein-coding	LRRC28	leucine rich repeat containing 28	O	leucine-rich repeat-containing protein 28	20201124	-
9606	123591	TMEM266	-	C15orf27|HVRP1|HsHVRP1|hTMEM266	MIM:618691|HGNC:HGNC:26763|Ensembl:ENSG00000169758	15	15q24.2	transmembrane protein 266	protein-coding	TMEM266	transmembrane protein 266	O	transmembrane protein 266|Hv1 related protein 1|transmembrane protein C15orf27	20201124	-
9606	123606	NIPA1	-	FSP3|SLC57A1|SPG6	MIM:608145|HGNC:HGNC:17043|Ensembl:ENSG00000170113	15	15q11.2	NIPA magnesium transporter 1	protein-coding	NIPA1	NIPA magnesium transporter 1	O	magnesium transporter NIPA1|non imprinted in Prader-Willi/Angelman syndrome 1|non-imprinted in Prader-Willi/Angelman syndrome region protein 1|spastic paraplegia 6 protein	20201124	-
9606	123624	AGBL1	-	CCP4|FECD8	MIM:615496|HGNC:HGNC:26504|Ensembl:ENSG00000273540	15	15q25.3	ATP/GTP binding protein like 1	protein-coding	AGBL1	ATP/GTP binding protein like 1	O	cytosolic carboxypeptidase 4	20201124	-
9606	123688	HYKK	-	AGPHD1	MIM:614681|HGNC:HGNC:34403|Ensembl:ENSG00000188266	15	15q25.1	hydroxylysine kinase	protein-coding	HYKK	hydroxylysine kinase	O	hydroxylysine kinase|5-hydroxy-L-lysine kinase|5-hydroxylysine kinase|aminoglycoside phosphotransferase domain-containing protein 1	20201124	-
9606	123720	WHAMM	-	WHAMM1|WHDC1	MIM:612393|HGNC:HGNC:30493|Ensembl:ENSG00000156232	15	15q25.2	WASP homolog associated with actin, golgi membranes and microtubules	protein-coding	WHAMM	WASP homolog associated with actin, golgi membranes and microtubules	O	WASP homolog-associated protein with actin, membranes and microtubules|WAS protein homolog associated with actin, golgi membranes and microtubules|WAS protein homology region 2 domain-containing protein 1|WH2 domain-containing protein 1	20201213	-
9606	123722	FSD2	-	SPRYD1	HGNC:HGNC:18024|Ensembl:ENSG00000186628	15	15q25.2	fibronectin type III and SPRY domain containing 2	protein-coding	FSD2	fibronectin type III and SPRY domain containing 2	O	fibronectin type III and SPRY domain-containing protein 2|SPRY domain containing 1|SPRY domain-containing protein 1|minispryn	20201124	-
9606	123745	PLA2G4E	-	-	HGNC:HGNC:24791|Ensembl:ENSG00000188089	15	15q15.1	phospholipase A2 group IVE	protein-coding	PLA2G4E	phospholipase A2 group IVE	O	cytosolic phospholipase A2 epsilon|cPLA2-epsilon|calcium-dependent N-acyltransferase	20201124	-
9606	123775	C16orf46	-	-	HGNC:HGNC:26525|Ensembl:ENSG00000166455	16	16q23.2	chromosome 16 open reading frame 46	protein-coding	C16orf46	chromosome 16 open reading frame 46	O	uncharacterized protein C16orf46	20201124	-
9606	123787	PRSS29P	-	ISP2	HGNC:HGNC:17542|Ensembl:ENSG00000196364	16	16p13.3	serine protease 29, pseudogene	pseudo	PRSS29P	serine protease 29, pseudogene	O	ISP2-like protein|implantation serine proteinase 2|implantation serine proteinase 2-like protein|protease, serine 29, pseudogene|putative serine protease 29	20201124	-
9606	123803	NTAN1	-	PNAA|PNAD	MIM:615367|HGNC:HGNC:29909|Ensembl:ENSG00000157045	16	16p13.11	N-terminal asparagine amidase	protein-coding	NTAN1	N-terminal asparagine amidase	O	protein N-terminal asparagine amidohydrolase|protein N-terminal Asn amidase|protein N-terminal asparagine amidase|protein NH2-terminal asparagine deamidase|protein NTN-amidase	20201213	-
9606	123811	CEP20	-	C16orf63|FOPNL|FOR20|PHSECRG2	MIM:617149|HGNC:HGNC:26435|Ensembl:ENSG00000133393	16	16p13.11	centrosomal protein 20	protein-coding	CEP20	centrosomal protein 20	O	centrosomal protein 20|FGFR1OP N-terminal like|FOP-related protein of 20 kDa|lisH domain-containing protein C16orf63|lisH domain-containing protein FOPNL|pluripotent embryonic stem cell-related protein	20201124	-
9606	123862	LOC123862	-	-	-	16	16q24.1	interferon induced transmembrane protein pseudogene	pseudo	-	-	-	-	20201124	-
9606	123872	DNAAF1	-	CILD13|DAU1|LRRC50|ODA7|swt	MIM:613190|HGNC:HGNC:30539|Ensembl:ENSG00000154099	16	16q24.1	dynein axonemal assembly factor 1	protein-coding	DNAAF1	dynein axonemal assembly factor 1	O	dynein assembly factor 1, axonemal|leucine-rich repeat-containing protein 50|outer row dynein assembly 7 homolog|testicular tissue protein Li 110	20201124	-
9606	123876	ACSM2A	-	A-923A4.1|ACSM2	MIM:614358|HGNC:HGNC:32017|Ensembl:ENSG00000183747	16	16p12.3	acyl-CoA synthetase medium chain family member 2A	protein-coding	ACSM2A	acyl-CoA synthetase medium chain family member 2A	O	acyl-coenzyme A synthetase ACSM2A, mitochondrial|acyl-CoA synthetase medium-chain family member 2|benzoate--CoA ligase|butyrate--CoA ligase 2A|butyryl-coenzyme A synthetase 2A|middle-chain acyl-CoA synthetase 2A	20201213	-
9606	123879	DCUN1D3	-	44M2.4|DCNL3|SCCRO3	MIM:616167|HGNC:HGNC:28734|Ensembl:ENSG00000188215	16	16p12.3	defective in cullin neddylation 1 domain containing 3	protein-coding	DCUN1D3	defective in cullin neddylation 1 domain containing 3	O	DCN1-like protein 3|DCN1, defective in cullin neddylation 1, domain containing 3|DCUN1 domain-containing protein 3|defective in cullin neddylation protein 1-like protein 3|squamous cell carcinoma-related oncogene 3	20201213	-
9606	123904	NRN1L	-	MRCC2446|UNQ2446|cpg15-2	HGNC:HGNC:29811|Ensembl:ENSG00000188038	16	16q22.1	neuritin 1 like	protein-coding	NRN1L	neuritin 1 like	O	neuritin-like protein	20201124	-
9606	123920	CMTM3	-	BNAS2|CKLFSF3	MIM:607886|HGNC:HGNC:19174|Ensembl:ENSG00000140931	16	16q22.1	CKLF like MARVEL transmembrane domain containing 3	protein-coding	CMTM3	CKLF like MARVEL transmembrane domain containing 3	O	CKLF-like MARVEL transmembrane domain-containing protein 3|chemokine-like factor superfamily member 3	20201213	-
9606	123970	C16orf78	-	-	HGNC:HGNC:28479|Ensembl:ENSG00000166152	16	16q12.1	chromosome 16 open reading frame 78	protein-coding	C16orf78	chromosome 16 open reading frame 78	O	uncharacterized protein C16orf78	20201124	-
9606	124044	SPATA2L	-	C16orf76|tamo	HGNC:HGNC:28393|Ensembl:ENSG00000158792	16	16q24.3	spermatogenesis associated 2 like	protein-coding	SPATA2L	spermatogenesis associated 2 like	O	spermatogenesis-associated protein 2-like protein|SPATA2-like protein	20201124	-
9606	124045	SPATA33	-	C16orf55	MIM:615409|HGNC:HGNC:26463|Ensembl:ENSG00000167523	16	16q24.3	spermatogenesis associated 33	protein-coding	SPATA33	spermatogenesis associated 33	O	spermatogenesis-associated protein 33	20201208	-
9606	124056	NOXO1	-	P41NOX|P41NOXA|P41NOXB|P41NOXC|SH3PXD5|SNX28	MIM:611256|HGNC:HGNC:19404|Ensembl:ENSG00000196408	16	16p13.3	NADPH oxidase organizer 1	protein-coding	NOXO1	NADPH oxidase organizer 1	O	NADPH oxidase organizer 1|NADPH oxidase regulatory protein|Nox organizer 1|SH3 and PX domain-containing protein 5|nox-organizing protein 1|regulatory protein P41NOX	20201213	-
9606	124093	CCDC78	-	C16orf25|CNM4|JFP10|hsCCDC78	MIM:614666|HGNC:HGNC:14153|Ensembl:ENSG00000162004	16	16p13.3	coiled-coil domain containing 78	protein-coding	CCDC78	coiled-coil domain containing 78	O	coiled-coil domain-containing protein 78	20201124	-
9606	124149	ANKRD26P1	-	-	HGNC:HGNC:32955	16	16q11.2	ankyrin repeat domain 26 pseudogene 1	pseudo	ANKRD26P1	ankyrin repeat domain 26 pseudogene 1	O	-	20201124	-
9606	124152	IQCK	-	-	HGNC:HGNC:28556|Ensembl:ENSG00000174628	16	16p12.3	IQ motif containing K	protein-coding	IQCK	IQ motif containing K	O	IQ domain-containing protein K	20201124	-
9606	124199	EEF1A1P38	-	-	HGNC:HGNC:37916	16	16p12.1	eukaryotic translation elongation factor 1 alpha 1 pseudogene 38	pseudo	EEF1A1P38	eukaryotic translation elongation factor 1 alpha 1 pseudogene 38	O	-	20201124	-
9606	124220	ZG16B	-	EECP|HRPE773|JCLN2|PAUF|PRO1567	HGNC:HGNC:30456|Ensembl:ENSG00000162078	16	16p13.3	zymogen granule protein 16B	protein-coding	ZG16B	zymogen granule protein 16B	O	zymogen granule protein 16 homolog B|endocrine and exocrine protein|jacalin-like lectin domain containing 2|pancreatic adenocarcinoma upregulated factor	20201124	-
9606	124221	PRSS30P	-	Disp|TMPRSS8|TMPRSS8P	HGNC:HGNC:28753|Ensembl:ENSG00000172460	16	16p13.3	serine protease 30, pseudogene	pseudo	PRSS30P	serine protease 30, pseudogene	O	protease, serine, 30 homolog, pseudogene|protease, serine, 30 pseudogene|transmembrane protease, serine 8 homolog, pseudogene|transmembrane protease, serine pseudogene	20201124	-
9606	124222	PAQR4	-	-	MIM:614578|HGNC:HGNC:26386|Ensembl:ENSG00000162073	16	16p13.3	progestin and adipoQ receptor family member 4	protein-coding	PAQR4	progestin and adipoQ receptor family member 4	O	progestin and adipoQ receptor family member 4|progestin and adipoQ receptor family member IV	20210103	-
9606	124245	ZC3H18	-	NHN1	HGNC:HGNC:25091|Ensembl:ENSG00000158545	16	16q24.2	zinc finger CCCH-type containing 18	protein-coding	ZC3H18	zinc finger CCCH-type containing 18	O	zinc finger CCCH domain-containing protein 18|conserved nuclear protein NHN1|nuclear protein NHN1	20210103	-
9606	124274	GPR139	-	GPRg1|PGR3	MIM:618448|HGNC:HGNC:19995|Ensembl:ENSG00000180269	16	16p12.3	G protein-coupled receptor 139	protein-coding	GPR139	G protein-coupled receptor 139	O	probable G-protein coupled receptor 139|G protein-coupled receptor PGR3|g(q)-coupled orphan receptor GPRg1	20201124	-
9606	124359	CDYL2	-	PCCP1	MIM:618816|HGNC:HGNC:23030|Ensembl:ENSG00000166446	16	16q23.2	chromodomain Y like 2	protein-coding	CDYL2	chromodomain Y like 2	O	chromodomain Y-like protein 2|CDY-like 2|chromodomain protein, Y-like 2|prostate cancer candidate protein 1, PCCP1	20201213	-
9606	124401	ANKS3	-	-	MIM:617310|HGNC:HGNC:29422|Ensembl:ENSG00000168096	16	16p13.3	ankyrin repeat and sterile alpha motif domain containing 3	protein-coding	ANKS3	ankyrin repeat and sterile alpha motif domain containing 3	O	ankyrin repeat and SAM domain-containing protein 3	20201124	-
9606	124402	UBALD1	-	FAM100A|PP11303	HGNC:HGNC:29576|Ensembl:ENSG00000153443	16	16p13.3	UBA like domain containing 1	protein-coding	UBALD1	UBA like domain containing 1	O	UBA-like domain-containing protein 1|family with sequence similarity 100, member A|protein FAM100A	20201124	-
9606	124404	SEPTIN12	-	SEPT12|SPGF10	MIM:611562|HGNC:HGNC:26348|Ensembl:ENSG00000140623	16	16p13.3	septin 12	protein-coding	SEPTIN12	septin 12	O	septin-12|testicular tissue protein Li 168	20210118	-
9606	124411	ZNF720	-	-	HGNC:HGNC:26987|Ensembl:ENSG00000197302	16	16p11.2	zinc finger protein 720	protein-coding	ZNF720	zinc finger protein 720	O	putative protein ZNF720	20201124	-
9606	124446	TMEM219	-	IGFBP-3R	HGNC:HGNC:25201|Ensembl:ENSG00000149932	16	16p11.2	transmembrane protein 219	protein-coding	TMEM219	transmembrane protein 219	O	insulin-like growth factor-binding protein 3 receptor|testicular tissue protein Li 203	20201124	-
9606	124454	EARS2	-	COXPD12|MSE1|gluRS|mtGlnRS	MIM:612799|HGNC:HGNC:29419|Ensembl:ENSG00000103356	16	16p12.2	glutamyl-tRNA synthetase 2, mitochondrial	protein-coding	EARS2	glutamyl-tRNA synthetase 2, mitochondrial	O	probable glutamate--tRNA ligase, mitochondrial|glutamate tRNA ligase 2, mitochondrial|glutamate--tRNA ligase|probable glutamyl-tRNA synthetase, mitochondrial	20201206	-
9606	124460	SNX20	-	SLIC1	MIM:613281|HGNC:HGNC:30390|Ensembl:ENSG00000167208	16	16q12.1	sorting nexin 20	protein-coding	SNX20	sorting nexin 20	O	sorting nexin-20|selectin ligand-interactor cytoplasmic 1	20201124	-
9606	124491	TMEM170A	-	TMEM170	HGNC:HGNC:29577|Ensembl:ENSG00000166822	16	16q23.1	transmembrane protein 170A	protein-coding	TMEM170A	transmembrane protein 170A	O	transmembrane protein 170A|transmembrane protein 170	20201124	-
9606	124496	ATP5PBP7	-	ATP5F1P7	HGNC:HGNC:39748	16	16q23.1	ATP synthase peripheral stalk-membrane subunit b pseudogene 7	pseudo	ATP5PBP7	ATP synthase peripheral stalk-membrane subunit b pseudogene 7	O	ATP synthase, H+ transporting, mitochondrial F0 complex, subunit B1 pseudogene|ATP synthase, H+ transporting, mitochondrial Fo complex subunit B1 pseudogene 7	20201124	-
9606	124512	METTL23	-	C17orf95|MRT44	MIM:615262|HGNC:HGNC:26988|Ensembl:ENSG00000181038	17	17q25.1	methyltransferase like 23	protein-coding	METTL23	methyltransferase like 23	O	methyltransferase-like protein 23|spike binding protein 1	20210110	-
9606	124535	HSF5	-	HSF 5|HSTF 5	HGNC:HGNC:26862|Ensembl:ENSG00000176160	17	17q22	heat shock transcription factor 5	protein-coding	HSF5	heat shock transcription factor 5	O	heat shock factor protein 5|heat shock transcription factor family member 5	20201124	-
9606	124538	OR4D2	-	BC2009|OR17-24	HGNC:HGNC:8294|Ensembl:ENSG00000255713	17	17q22	olfactory receptor family 4 subfamily D member 2	protein-coding	OR4D2	olfactory receptor family 4 subfamily D member 2	O	olfactory receptor 4D2|B-lymphocyte membrane protein BC2009|G-protein coupled membrane protein|olfactory receptor OR17-24	20201124	-
9606	124540	MSI2	-	MSI2H	MIM:607897|HGNC:HGNC:18585|Ensembl:ENSG00000153944	17	17q22	musashi RNA binding protein 2	protein-coding	MSI2	musashi RNA binding protein 2	O	RNA-binding protein Musashi homolog 2|musashi homolog 2|musashi-2	20210123	-
9606	124565	SLC38A10	-	PP1744	MIM:616525|HGNC:HGNC:28237|Ensembl:ENSG00000157637	17	17q25.3	solute carrier family 38 member 10	protein-coding	SLC38A10	solute carrier family 38 member 10	O	putative sodium-coupled neutral amino acid transporter 10	20210103	-
9606	124583	CANT1	-	DBQD|DBQD1|EDM7|SCAN-1|SCAN1|SHAPY	MIM:613165|HGNC:HGNC:19721|Ensembl:ENSG00000171302	17	17q25.3	calcium activated nucleotidase 1	protein-coding	CANT1	calcium activated nucleotidase 1	O	soluble calcium-activated nucleotidase 1|Ca2+-dependent endoplasmic reticulum nucleoside diphosphatase|apyrase homolog|micromelic dwarfism with vertebral and metaphyseal abnormalities and advanced carpotarsal ossification|putative MAPK-activating protein PM09|putative NF-kappa-B-activating protein 107|soluble Ca-activated nucleotidase, isozyme 1|soluble calcium-activated nucleotidase SCAN-1	20210123	-
9606	124590	USH1G	-	ANKS4A|SANS	MIM:607696|HGNC:HGNC:16356|Ensembl:ENSG00000182040	17	17q25.1	USH1 protein network component sans	protein-coding	USH1G	USH1 protein network component sans	O	Usher syndrome type-1G protein|Usher syndrome 1G (autosomal recessive)|scaffold protein containing ankyrin repeats and SAM domain	20210123	-
9606	124599	CD300LB	-	CD300b|CLM-7|CLM7|CMRF35-A2|IREM-3|IREM3|TREM-5|TREM5	MIM:610705|HGNC:HGNC:30811|Ensembl:ENSG00000178789	17	17q25.1	CD300 molecule like family member b	protein-coding	CD300LB	CD300 molecule like family member b	O	CMRF35-like molecule 7|CD300 antigen like family member B|immune receptor expressed on myeloid cells 3|leukocyte mono-Ig-like receptor 5|triggering receptor expressed on myeloid cells 5	20201124	-
9606	124602	KIF19	-	KIF19A	HGNC:HGNC:26735|Ensembl:ENSG00000196169	17	17q25.1	kinesin family member 19	protein-coding	KIF19	kinesin family member 19	O	kinesin-like protein KIF19	20201124	-
9606	124626	ZPBP2	-	ZPBPL	MIM:608499|HGNC:HGNC:20678|Ensembl:ENSG00000186075	17	17q21.1	zona pellucida binding protein 2	protein-coding	ZPBP2	zona pellucida binding protein 2	O	zona pellucida-binding protein 2|ZPBP-like protein	20201213	-
9606	124637	CYB5D1	-	-	HGNC:HGNC:26516|Ensembl:ENSG00000182224	17	17p13.1	cytochrome b5 domain containing 1	protein-coding	CYB5D1	cytochrome b5 domain containing 1	O	cytochrome b5 domain-containing protein 1	20201124	-
9606	124641	OVCA2	-	-	MIM:607896|HGNC:HGNC:24203|Ensembl:ENSG00000262664	17	17p13.3	OVCA2 serine hydrolase domain containing	protein-coding	OVCA2	OVCA2 serine hydrolase domain containing	O	esterase OVCA2|candidate tumor suppressor in ovarian cancer 2|ovarian cancer gene-2 protein|ovarian cancer-associated gene 2 protein|ovarian tumor suppressor candidate 2	20201124	-
9606	124685	MYL6P5	-	-	HGNC:HGNC:51646	17	17q24.3	MYL6 pseudogene 5	pseudo	MYL6P5	MYL6 pseudogene 5	O	myosin light chain 6 pseudogene 5|myosin, light chain 6, alkali, smooth muscle and non-muscle pseudogene	20201125	-
9606	124739	USP43	-	-	HGNC:HGNC:20072|Ensembl:ENSG00000154914	17	17p13.1	ubiquitin specific peptidase 43	protein-coding	USP43	ubiquitin specific peptidase 43	O	ubiquitin carboxyl-terminal hydrolase 43|deubiquitinating enzyme 43|ubiquitin specific protease 43|ubiquitin thioesterase 43|ubiquitin thiolesterase 43|ubiquitin-specific-processing protease 43	20201213	-
9606	124751	KRBA2	-	-	HGNC:HGNC:26989|Ensembl:ENSG00000184619	17	17p13.1	KRAB-A domain containing 2	protein-coding	KRBA2	KRAB-A domain containing 2	O	KRAB-A domain-containing protein 2	20201208	-
9606	124773	C17orf64	-	-	HGNC:HGNC:26990|Ensembl:ENSG00000141371	17	17q23.2	chromosome 17 open reading frame 64	protein-coding	C17orf64	chromosome 17 open reading frame 64	O	uncharacterized protein C17orf64	20201124	-
9606	124783	SPATA32	-	AEP2|C17orf46|TEX34|VAD1.2	HGNC:HGNC:26349|Ensembl:ENSG00000184361	17	17q21.31	spermatogenesis associated 32	protein-coding	SPATA32	spermatogenesis associated 32	O	spermatogenesis-associated protein 32|CTD-2020K17.4|acrosome expressed 2|testis expressed 34|testis-expressed protein 34|testis-expressed sequence 34 protein	20201124	-
9606	124790	HEXIM2	-	L3	MIM:615695|HGNC:HGNC:28591|Ensembl:ENSG00000168517	17	17q21.31	HEXIM P-TEFb complex subunit 2	protein-coding	HEXIM2	HEXIM P-TEFb complex subunit 2	O	protein HEXIM2|MAQ1 paralog|hexamethylene bis-acetamide inducible 2|hexamethylene bis-acetamide-inducible protein 2|hexamethylene bisacetamide inducible 2|hexamethylene-bis-acetamide-inducible transcript 2	20201124	-
9606	124801	LSM12	-	PNAS-135	MIM:611793|HGNC:HGNC:26407|Ensembl:ENSG00000161654	17	17q21.31	LSM12 homolog	protein-coding	LSM12	LSM12 homolog	O	protein LSM12 homolog	20201124	-
9606	124808	CCDC43	-	-	HGNC:HGNC:26472|Ensembl:ENSG00000180329	17	17q21.31	coiled-coil domain containing 43	protein-coding	CCDC43	coiled-coil domain containing 43	O	coiled-coil domain-containing protein 43	20210110	-
9606	124817	CNTD1	-	CNTD|COSA1	MIM:618166|HGNC:HGNC:26847|Ensembl:ENSG00000176563	17	17q21.2-q21.31	cyclin N-terminal domain containing 1	protein-coding	CNTD1	cyclin N-terminal domain containing 1	O	cyclin N-terminal domain-containing protein 1	20201124	-
9606	124842	TMEM132E	-	DFNB99	MIM:616178|HGNC:HGNC:26991|Ensembl:ENSG00000181291	17	17q12	transmembrane protein 132E	protein-coding	TMEM132E	transmembrane protein 132E	O	transmembrane protein 132E	20210123	-
9606	124857	WFIKKN2	-	GASP-1|WFDC20B|WFIKKNRP|hGASP-1	MIM:610895|HGNC:HGNC:30916|Ensembl:ENSG00000173714	17	17q21.33	WAP, follistatin/kazal, immunoglobulin, kunitz and netrin domain containing 2	protein-coding	WFIKKN2	WAP, follistatin/kazal, immunoglobulin, kunitz and netrin domain containing 2	O	WAP, Kazal, immunoglobulin, Kunitz and NTR domain-containing protein 2|WAP four-disulfide core domain 20B|WAP, FS, Ig, two KU and NTR module related protein|WAP, follistatin, immunoglobulin, kunitz and NTR domain-containing-related protein|WFIKKN-related protein|growth and differentiation factor-associated serum protein 1|multivalent protease inhibitor protein	20201124	-
9606	124865	LOC124865	-	-	-	17	17q21.33	MRT4 homolog, ribosome maturation factor pseudogene	pseudo	-	-	-	mRNA turnover 4 homolog (S. cerevisiae) pseudogene	20201124	-
9606	124871	FLJ40194	-	-	Ensembl:ENSG00000177369	17	17q21.32	uncharacterized FLJ40194	ncRNA	-	-	-	-	20201124	-
9606	124872	B4GALNT2	-	B4GALT|GALGT2	MIM:111730|HGNC:HGNC:24136|Ensembl:ENSG00000167080	17	17q21.32	beta-1,4-N-acetyl-galactosaminyltransferase 2	protein-coding	B4GALNT2	beta-1,4-N-acetyl-galactosaminyltransferase 2	O	beta-1,4 N-acetylgalactosaminyltransferase 2|UDP-GalNAc:Neu5Aca2-3Galb-R b1,4-N-acetylgalactosaminyltransferase|UDP-GalNAc:Neu5Acalpha2-3Galbeta-R beta1,4-N-acetylgalactosaminyltransferase|beta 1,4 N-acetylgalactosaminyltransferase/betal,4 GalNAcT/Sda-GalNAcT|beta-1,4-N-acetyl-galactosaminyl transferase 2|beta-4-N-acetylgalactosaminyltransferase|sd(a) beta-1,4-GalNAc transferase|sda beta-1,4-GalNAc transferase	20201124	-
9606	124912	SPACA3	-	ALLP17|CT54|LYC3|LYZC|LYZL3|SLLP1	MIM:612749|HGNC:HGNC:16260|Ensembl:ENSG00000141316	17	17q11.2	sperm acrosome associated 3	protein-coding	SPACA3	sperm acrosome associated 3	O	sperm acrosome membrane-associated protein 3|cancer/testis antigen 54|lysozyme C|lysozyme-like acrosomal sperm-specific secretory protein ALLP-17|lysozyme-like protein 3|lysozyme-like sperm-specific secretory protein ALLP17|sperm lysozyme-like protein 1|sperm lyzozyme-like acrosomal protein 1|sperm protein reactive with ASA|sperm protein reactive with antisperm antibodies	20201124	-
9606	124923	RSKR	-	SGK494	HGNC:HGNC:26314|Ensembl:ENSG00000167524	17	17q11.2	ribosomal protein S6 kinase related	protein-coding	RSKR	ribosomal protein S6 kinase related	O	ribosomal protein S6 kinase-related protein|sugen kinase 494	20201124	-
9606	124925	SEZ6	-	BSRPC	MIM:616666|HGNC:HGNC:15955|Ensembl:ENSG00000063015	17	17q11.2	seizure related 6 homolog	protein-coding	SEZ6	seizure related 6 homolog	O	seizure protein 6 homolog	20201124	-
9606	124930	ANKRD13B	-	-	MIM:615124|HGNC:HGNC:26363|Ensembl:ENSG00000198720	17	17q11.2	ankyrin repeat domain 13B	protein-coding	ANKRD13B	ankyrin repeat domain 13B	O	ankyrin repeat domain-containing protein 13B	20201206	-
9606	124935	SLC43A2	-	LAT4	MIM:610791|HGNC:HGNC:23087|Ensembl:ENSG00000167703	17	17p13.3	solute carrier family 43 member 2	protein-coding	SLC43A2	solute carrier family 43 member 2	O	large neutral amino acids transporter small subunit 4|L-type amino acid transporter 4|solute carrier family 43 (amino acid system L transporter), member 2	20201213	-
9606	124936	CYB5D2	-	-	HGNC:HGNC:28471|Ensembl:ENSG00000167740	17	17p13.2	cytochrome b5 domain containing 2	protein-coding	CYB5D2	cytochrome b5 domain containing 2	O	neuferricin|cytochrome b5 domain-containing protein 2	20201213	-
9606	124944	C17orf49	-	BAP18|HEPIS	MIM:617215|HGNC:HGNC:28737|Ensembl:ENSG00000258315	17	17p13.1	chromosome 17 open reading frame 49	protein-coding	C17orf49	chromosome 17 open reading frame 49	O	chromatin complexes subunit BAP18|BPTF-associated protein of 18 kDa|MLL1/MLL complex subunit C17orf49|human embryo lung cellular protein interacting with SARS-CoV nsp-10	20201220	-
9606	124961	ZFP3	-	ZNF752	MIM:194480|HGNC:HGNC:12861|Ensembl:ENSG00000180787	17	17p13.2	ZFP3 zinc finger protein	protein-coding	ZFP3	ZFP3 zinc finger protein	O	zinc finger protein 3 homolog|zfp-3|zinc finger protein 752|zinc finger protein homologous to Zfp-3 in mouse|zinc finger protein-3	20201213	-
9606	124974	TXNP4	-	-	HGNC:HGNC:49484	17	17p13.2	thioredoxin pseudogene 4	pseudo	TXNP4	thioredoxin pseudogene 4	O	-	20201124	-
9606	124975	GGT6	-	-	MIM:612341|HGNC:HGNC:26891|Ensembl:ENSG00000167741	17	17p13.2	gamma-glutamyltransferase 6	protein-coding	GGT6	gamma-glutamyltransferase 6	O	glutathione hydrolase 6|gamma-glutamyltransferase 6 homolog|gamma-glutamyltranspeptidase 6	20201213	-
9606	124976	SPNS2	-	DFNB115|SLC62A2|SLC63A2	MIM:612584|HGNC:HGNC:26992|Ensembl:ENSG00000183018	17	17p13.2	sphingolipid transporter 2	protein-coding	SPNS2	sphingolipid transporter 2	O	protein spinster homolog 2|SPNS sphingolipid transporter 2|spinster homolog 2	20210123	-
9606	124989	EFCAB13	-	C17orf57	HGNC:HGNC:26864|Ensembl:ENSG00000178852	17	17q21.32	EF-hand calcium binding domain 13	protein-coding	EFCAB13	EF-hand calcium binding domain 13	O	EF-hand calcium-binding domain-containing protein 13|EF-hand domain-containing protein C17orf57	20201124	-
9606	124995	MRPL10	-	L10MT|MRP-L10|MRP-L8|MRPL8|RPML8	MIM:611825|HGNC:HGNC:14055|Ensembl:ENSG00000159111	17	17q21.32	mitochondrial ribosomal protein L10	protein-coding	MRPL10	mitochondrial ribosomal protein L10	O	39S ribosomal protein L10, mitochondrial|39S ribosomal protein L8, mitochondrial|L8mt|mitochondrial large ribosomal subunit protein uL10m	20201206	-
9606	124997	WDR81	-	CAMRQ2|HYC3|PPP1R166|SORF-2	MIM:614218|HGNC:HGNC:26600|Ensembl:ENSG00000167716	17	17p13.3	WD repeat domain 81	protein-coding	WDR81	WD repeat domain 81	O	WD repeat-containing protein 81|protein phosphatase 1, regulatory subunit 166	20210123	-
9606	125050	RN7SK	-	7SK	MIM:606515|HGNC:HGNC:10037|Ensembl:ENSG00000202198	6	6p12.2	RNA component of 7SK nuclear ribonucleoprotein	snRNA	RN7SK	RNA component of 7SK nuclear ribonucleoprotein	O	7SK small nuclear RNA|RNA, 7SK small nuclear|RNA, 7SK, nuclear	20201220	-
9606	125058	TBC1D16	-	-	MIM:616637|HGNC:HGNC:28356|Ensembl:ENSG00000167291	17	17q25.3	TBC1 domain family member 16	protein-coding	TBC1D16	TBC1 domain family member 16	O	TBC1 domain family member 16|CTD-2529O21.1	20201213	-
9606	125061	AFMID	-	FKF|KF|KFA	HGNC:HGNC:20910|Ensembl:ENSG00000183077	17	17q25.3	arylformamidase	protein-coding	AFMID	arylformamidase	O	kynurenine formamidase|KFase|N-formylkynurenine formamidase|probable arylformamidase	20201213	-
9606	125111	GJD3	-	CX31.9|Cx30.2|GJA11|GJC1	MIM:607425|HGNC:HGNC:19147|Ensembl:ENSG00000183153	17	17q21.2	gap junction protein delta 3	protein-coding	GJD3	gap junction protein delta 3	O	gap junction delta-3 protein|connexin-31.9|gap junction alpha-11 protein|gap junction chi-1 protein|gap junction protein, delta 3, 31.9kDa	20201124	-
9606	125113	KRT222	-	KA21|KRT222P	HGNC:HGNC:28695|Ensembl:ENSG00000213424	17	17q21.2	keratin 222	protein-coding	KRT222	keratin 222	O	keratin-like protein KRT222|keratin 222, type II|keratin-222 pseudogene	20201124	-
9606	125115	KRT40	-	CK-40|K40|KA36	MIM:616679|HGNC:HGNC:26707|Ensembl:ENSG00000204889	17	17q21.2	keratin 40	protein-coding	KRT40	keratin 40	O	keratin, type I cytoskeletal 40|cytokeratin-40|keratin 40, type I|type I hair keratin KA36	20201204	-
9606	125144	SNHG29	-	C17orf45|C17orf76-AS1|FAM211A-AS1|LRRC75A-AS1|NCRNA00188|TSAP19	HGNC:HGNC:28619|Ensembl:ENSG00000175061	17	17p11.2	small nucleolar RNA host gene 29	ncRNA	SNHG29	small nucleolar RNA host gene 29	O	C17orf76 antisense RNA 1 (non-protein coding)|FAM211A antisense RNA 1|LRRC75A antisense RNA 1	20201124	-
9606	125150	ZSWIM7	-	SWS1	MIM:614535|HGNC:HGNC:26993|Ensembl:ENSG00000214941	17	17p12	zinc finger SWIM-type containing 7	protein-coding	ZSWIM7	zinc finger SWIM-type containing 7	O	zinc finger SWIM domain-containing protein 7|SWIM domain-containing and Srs2-interacting protein 1 homolog|SWIM-type zinc finger domain-containing protein 7	20201124	-
9606	125168	RIBIN	-	-	-	22	-	rRNA promoter binding protein	protein-coding	-	-	-	-	20200625	-
9606	125170	MIEF2	-	COXPD49|MID49|SMCR7	MIM:615498|HGNC:HGNC:17920|Ensembl:ENSG00000177427	17	17p11.2	mitochondrial elongation factor 2	protein-coding	MIEF2	mitochondrial elongation factor 2	O	mitochondrial dynamics protein MID49|Smith-Magenis syndrome chromosomal region candidate gene 7 protein|Smith-Magenis syndrome chromosome region, candidate 7|mitochondrial dynamic protein MID49|mitochondrial dynamic protein of 49 kDa|mitochondrial dynamics protein of 49 kDa	20210123	-
9606	125206	SLC5A10	-	SGLT-5|SGLT5	MIM:618636|HGNC:HGNC:23155|Ensembl:ENSG00000154025	17	17p11.2	solute carrier family 5 member 10	protein-coding	SLC5A10	solute carrier family 5 member 10	O	sodium/glucose cotransporter 5|Na(+)/glucose cotransporter 5|solute carrier family 5 (sodium/glucose cotransporter), member 10|solute carrier family 5 (sodium/sugar cotransporter), member 10	20201124	-
9606	125208	RPS2P46	-	RPS2_22_1525	HGNC:HGNC:35839|Ensembl:ENSG00000189343	17	17p11.2	ribosomal protein S2 pseudogene 46	pseudo	RPS2P46	ribosomal protein S2 pseudogene 46	O	-	20201124	-
9606	125228	FAM210A	-	C18orf19|HsT2329	MIM:617975|HGNC:HGNC:28346|Ensembl:ENSG00000177150	18	18p11.21	family with sequence similarity 210 member A	protein-coding	FAM210A	family with sequence similarity 210 member A	O	protein FAM210A|uncharacterized protein C18orf19	20201124	-
9606	125242	KRT18P8	-	-	HGNC:HGNC:31093	18	18p11.22	keratin 18 pseudogene 8	pseudo	KRT18P8	keratin 18 pseudogene 8	O	-	20201124	-
9606	125336	LOXHD1	-	DFNB77|LH2D1	MIM:613072|HGNC:HGNC:26521|Ensembl:ENSG00000167210	18	18q21.1	lipoxygenase homology domains 1	protein-coding	LOXHD1	lipoxygenase homology domains 1	O	lipoxygenase homology domain-containing protein 1	20210114	-
9606	125371	RPL22P1	-	RPL22_5_435	HGNC:HGNC:17998	3	3q26.2	ribosomal protein L22 pseudogene 1	pseudo	RPL22P1	ribosomal protein L22 pseudogene 1	O	EBER-associated protein pseudogene 1|Epstein-Barr virus small RNA-associated protein pseudogene 1|Epstein-Barr-encoded RNA-associated protein pseudogene 1	20201124	-
9606	125476	INO80C	-	C18orf37|IES6|hIes6	HGNC:HGNC:26994|Ensembl:ENSG00000153391	18	18q12.2	INO80 complex subunit C	protein-coding	INO80C	INO80 complex subunit C	O	INO80 complex subunit C|IES6 homolog	20201124	-
9606	125488	TTC39C	-	C18orf17|HsT2697	HGNC:HGNC:26595|Ensembl:ENSG00000168234	18	18q11.2	tetratricopeptide repeat domain 39C	protein-coding	TTC39C	tetratricopeptide repeat domain 39C	O	tetratricopeptide repeat protein 39C|TPR repeat protein 39C	20201124	-
9606	125704	DIPK1C	-	C18orf51|FAM69C	MIM:614544|HGNC:HGNC:31729|Ensembl:ENSG00000187773	18	18q22.3	divergent protein kinase domain 1C	protein-coding	DIPK1C	divergent protein kinase domain 1C	O	divergent protein kinase domain 1C|family with sequence similarity 69 member C|protein FAM69C	20201124	-
9606	125875	CLDND2	-	-	HGNC:HGNC:28511|Ensembl:ENSG00000160318	19	19q13.41	claudin domain containing 2	protein-coding	CLDND2	claudin domain containing 2	O	claudin domain-containing protein 2	20201124	-
9606	125893	ZNF816	-	ZNF816A	HGNC:HGNC:26995|Ensembl:ENSG00000180257	19	19q13.41	zinc finger protein 816	protein-coding	ZNF816	zinc finger protein 816	O	zinc finger protein 816|zinc finger protein 816A	20201124	-
9606	125919	ZNF543	-	-	MIM:616847|HGNC:HGNC:25281|Ensembl:ENSG00000178229	19	19q13.43	zinc finger protein 543	protein-coding	ZNF543	zinc finger protein 543	O	zinc finger protein 543	20201124	-
9606	125931	CEACAM20	-	UNQ9366	HGNC:HGNC:24879|Ensembl:ENSG00000273777	19	19q13.31	CEA cell adhesion molecule 20	protein-coding	CEACAM20	CEA cell adhesion molecule 20	O	carcinoembryonic antigen-related cell adhesion molecule 20|GPAD9366|carcinoembryonic antigen related cell adhesion molecule 20	20201213	-
9606	125950	RAVER1	-	-	MIM:609950|HGNC:HGNC:30296|Ensembl:ENSG00000161847	19	19p13.2	ribonucleoprotein, PTB binding 1	protein-coding	RAVER1	ribonucleoprotein, PTB binding 1	O	ribonucleoprotein PTB-binding 1|protein raver-1	20210103	-
9606	125958	OR7D4	-	OR19-7|OR19-B|OR19B|OR7D4P|hg105	MIM:611538|HGNC:HGNC:8380|Ensembl:ENSG00000174667	19	19p13.2	olfactory receptor family 7 subfamily D member 4	protein-coding	OR7D4	olfactory receptor family 7 subfamily D member 4	O	olfactory receptor 7D4|odorant receptor family 7 subfamily D member 4 RT|olfactory receptor OR19-7|olfactory receptor, family 7, subfamily D, member 4 pseudogene	20201124	-
9606	125962	OR7G1	-	OR19-15|OR19-8|OR7G1P	HGNC:HGNC:8465|Ensembl:ENSG00000161807	19	19p13.2	olfactory receptor family 7 subfamily G member 1	protein-coding	OR7G1	olfactory receptor family 7 subfamily G member 1	O	olfactory receptor 7G1|olfactory receptor 19-15|olfactory receptor OR19-8	20201124	-
9606	125963	OR1M1	-	OR19-5|OR19-6	HGNC:HGNC:8220|Ensembl:ENSG00000170929	19	19p13.2	olfactory receptor family 1 subfamily M member 1	protein-coding	OR1M1	olfactory receptor family 1 subfamily M member 1	O	olfactory receptor 1M1|olfactory receptor 19-6|olfactory receptor OR19-5	20201124	-
9606	125965	COX6B2	-	COXVIB2|CT59	MIM:618127|HGNC:HGNC:24380|Ensembl:ENSG00000160471	19	19q13.42	cytochrome c oxidase subunit 6B2	protein-coding	COX6B2	cytochrome c oxidase subunit 6B2	O	cytochrome c oxidase subunit 6B2|COX VIb-2|cancer/testis antigen 59|cytochrome c oxidase subunit VIb polypeptide 2 (testis)|cytochrome c oxidase subunit VIb, testes-specific	20201213	-
9606	125972	CALR3	-	CMH19|CRT2|CT93	MIM:611414|HGNC:HGNC:20407|Ensembl:ENSG00000269058	19	19p13.11	calreticulin 3	protein-coding	CALR3	calreticulin 3	O	calreticulin-3|calreticulin-2|calsperin|cancer/testis antigen 93|testis secretory sperm-binding protein Li 226n	20210111	-
9606	125981	ACER1	-	ALKCDase1|ASAH3	MIM:613491|HGNC:HGNC:18356|Ensembl:ENSG00000167769	19	19p13.3	alkaline ceramidase 1	protein-coding	ACER1	alkaline ceramidase 1	O	alkaline ceramidase 1|CTB-180A7.3|N-acylsphingosine amidohydrolase (alkaline ceramidase) 3|N-acylsphingosine amidohydrolase 3|acylsphingosine deacylase 3|alkCDase 1|alkaline CDase 1	20201213	-
9606	125988	MICOS13	-	C19orf70|MIC12|MIC13|P117|QIL1	MIM:616658|HGNC:HGNC:33702|Ensembl:ENSG00000174917	19	19p13.3	mitochondrial contact site and cristae organizing system subunit 13	protein-coding	MICOS13	mitochondrial contact site and cristae organizing system subunit 13	O	MICOS complex subunit MIC13|protein QIL1	20201124	-
9606	125997	MBD3L2	-	-	MIM:607964|HGNC:HGNC:18532|Ensembl:ENSG00000230522	19	19p13.2	methyl-CpG binding domain protein 3 like 2	protein-coding	MBD3L2	methyl-CpG binding domain protein 3 like 2	O	methyl-CpG-binding domain protein 3-like 2|CTB-25J19.1|MBD3-like protein 2	20201124	-
9606	126003	TRAPPC5	-	TRS31	HGNC:HGNC:23067|Ensembl:ENSG00000181029	19	19p13.2	trafficking protein particle complex 5	protein-coding	TRAPPC5	trafficking protein particle complex 5	O	trafficking protein particle complex subunit 5	20201124	-
9606	126006	PCP2	-	GPSM4	HGNC:HGNC:30209|Ensembl:ENSG00000174788	19	19p13.2	Purkinje cell protein 2	protein-coding	PCP2	Purkinje cell protein 2	O	Purkinje cell protein 2 homolog|CTD-3214H19.6|Purkinje cell-specific protein 2|Purkinje cell-specific protein L7	20201213	-
9606	126014	OSCAR	-	PIGR3|PIgR-3	MIM:606862|HGNC:HGNC:29960|Ensembl:ENSG00000170909	19	19q13.42	osteoclast associated Ig-like receptor	protein-coding	OSCAR	osteoclast associated Ig-like receptor	O	osteoclast-associated immunoglobulin-like receptor|osteoclast associated receptor OSCAR-S1|osteoclast associated receptor OSCAR-S2|osteoclast associated, immunoglobulin-like receptor|poly-Ig receptor 3|polymeric immunoglobulin receptor 3	20201124	-
9606	126017	ZNF813	-	-	HGNC:HGNC:33257|Ensembl:ENSG00000198346	19	19q13.42	zinc finger protein 813	protein-coding	ZNF813	zinc finger protein 813	O	zinc finger protein 813	20201124	-
9606	126037	EEF1DP1	-	-	HGNC:HGNC:32474|Ensembl:ENSG00000228887	19	19p13.12	eukaryotic translation elongation factor 1 delta pseudogene 1	pseudo	EEF1DP1	eukaryotic translation elongation factor 1 delta pseudogene 1	O	eukaryotic translation elongation factor 1 delta (guanine nucleotide exchange protein) pseudogene	20201124	-
9606	126052	TGIF1P1	-	-	HGNC:HGNC:30730	19	19q13.32	TGFB induced factor homeobox 1 pseudogene 1	pseudo	TGIF1P1	TGFB induced factor homeobox 1 pseudogene 1	O	TG-interacting factor (TALE family homeobox) processed pseudogene|TGFB-induced factor (TALE family homeobox) pseudogene	20201124	-
9606	126068	ZNF441	-	-	HGNC:HGNC:20875|Ensembl:ENSG00000197044	19	19p13.2	zinc finger protein 441	protein-coding	ZNF441	zinc finger protein 441	O	zinc finger protein 441	20201124	-
9606	126069	ZNF491	-	-	HGNC:HGNC:23706|Ensembl:ENSG00000177599	19	19p13.2	zinc finger protein 491	protein-coding	ZNF491	zinc finger protein 491	O	zinc finger protein 491	20201213	-
9606	126070	ZNF440	-	-	HGNC:HGNC:20874|Ensembl:ENSG00000171295	19	19p13.2	zinc finger protein 440	protein-coding	ZNF440	zinc finger protein 440	O	zinc finger protein 440	20201213	-
9606	126074	SWSAP1	-	C19orf39|SWS1AP1|ZSWIM7AP1	MIM:614536|HGNC:HGNC:26638|Ensembl:ENSG00000173928	19	19p13.2	SWIM-type zinc finger 7 associated protein 1	protein-coding	SWSAP1	SWIM-type zinc finger 7 associated protein 1	O	ATPase SWSAP1|SWS1-associated protein 1|ZSWIM7-associated protein 1|zinc finger, SWIM-type containing 7 associated protein 1	20201124	-
9606	126075	CCDC159	-	-	HGNC:HGNC:26996|Ensembl:ENSG00000183401	19	19p13.2	coiled-coil domain containing 159	protein-coding	CCDC159	coiled-coil domain containing 159	O	coiled-coil domain-containing protein 159	20201124	-
9606	126119	JOSD2	-	SBBI54	MIM:615324|HGNC:HGNC:28853|Ensembl:ENSG00000161677	19	19q13.33	Josephin domain containing 2	protein-coding	JOSD2	Josephin domain containing 2	O	josephin-2|josephin domain-containing protein 2	20201213	-
9606	126123	IZUMO2	-	C19orf41|PLAL6978|PRO21961|SCRL	MIM:618895|HGNC:HGNC:28518|Ensembl:ENSG00000161652	19	19q13.33	IZUMO family member 2	protein-coding	IZUMO2	IZUMO family member 2	O	izumo sperm-egg fusion protein 2	20201124	-
9606	126129	CPT1C	-	CATL1|CPT1-B|CPT1P|CPTI-B|CPTIC|SPG73	MIM:608846|HGNC:HGNC:18540|Ensembl:ENSG00000169169	19	19q13.33	carnitine palmitoyltransferase 1C	protein-coding	CPT1C	carnitine palmitoyltransferase 1C	O	carnitine O-palmitoyltransferase 1, brain isoform|carnitine palmitoyltransferase I related C	20201213	-
9606	126133	ALDH16A1	-	-	MIM:613358|HGNC:HGNC:28114|Ensembl:ENSG00000161618	19	19q13.33	aldehyde dehydrogenase 16 family member A1	protein-coding	ALDH16A1	aldehyde dehydrogenase 16 family member A1	O	aldehyde dehydrogenase family 16 member A1	20210114	-
9606	126147	NTN5	-	-	HGNC:HGNC:25208|Ensembl:ENSG00000142233	19	19q13.33	netrin 5	protein-coding	NTN5	netrin 5	O	netrin-5|netrin-1-like protein	20201124	-
9606	126170	PPIAP58	-	-	HGNC:HGNC:53682|Ensembl:ENSG00000267258	19	19q12	peptidylprolyl isomerase A pseudogene 58	pseudo	PPIAP58	peptidylprolyl isomerase A pseudogene 58	O	peptidylprolyl isomerase A (cyclophilin A) pseudogene	20201124	-
9606	126204	NLRP13	-	CLR19.7|NALP13|NOD14|PAN13	MIM:609660|HGNC:HGNC:22937|Ensembl:ENSG00000173572	19	19q13.43	NLR family pyrin domain containing 13	protein-coding	NLRP13	NLR family pyrin domain containing 13	O	NACHT, LRR and PYD domains-containing protein 13|NACHT, LRR and PYD containing protein 13|NACHT, leucine rich repeat and PYD containing 13|nucleotide-binding oligomerization domain protein 14|nucleotide-binding oligomerization domain, leucine rich repeat and pyrin domain containing 13	20201124	-
9606	126205	NLRP8	-	CLR19.2|NALP8|NOD16|PAN4	MIM:609659|HGNC:HGNC:22940|Ensembl:ENSG00000179709	19	19q13.43	NLR family pyrin domain containing 8	protein-coding	NLRP8	NLR family pyrin domain containing 8	O	NACHT, LRR and PYD domains-containing protein 8|NACHT, leucine rich repeat and PYD containing 8|PYRIN and NACHT-containing protein 4|nucleotide-binding oligomerization domain protein 16|nucleotide-binding oligomerization domain, leucine rich repeat and pyrin domain containing 8	20201124	-
9606	126206	NLRP5	-	CLR19.8|MATER|NALP5|PAN11|PYPAF8	MIM:609658|HGNC:HGNC:21269|Ensembl:ENSG00000171487	19	19q13.43	NLR family pyrin domain containing 5	protein-coding	NLRP5	NLR family pyrin domain containing 5	O	NACHT, LRR and PYD domains-containing protein 5|NACHT, leucine rich repeat and PYD containing 5|mater protein homolog|maternal antigen that embryos require|nucleotide-binding oligomerization domain, leucine rich repeat and pyrin domain containing 5	20201213	-
9606	126208	ZNF787	-	TIP20	HGNC:HGNC:26998|Ensembl:ENSG00000142409	19	19q13.43	zinc finger protein 787	protein-coding	ZNF787	zinc finger protein 787	O	zinc finger protein 787|TTF-I-interacting peptide 20|transcription termination factor I interacting peptide 20	20201124	-
9606	126231	ZNF573	-	-	HGNC:HGNC:26420|Ensembl:ENSG00000189144	19	19q13.12	zinc finger protein 573	protein-coding	ZNF573	zinc finger protein 573	O	zinc finger protein 573	20201208	-
9606	126235	RPS4XP21	-	RPS4P21|RPS4X_10_1649	HGNC:HGNC:36228|Ensembl:ENSG00000186008	19	19q13.11	ribosomal protein S4X pseudogene 21	pseudo	RPS4XP21	ribosomal protein S4X pseudogene 21	O	-	20201124	-
9606	126242	AKR1B1P7	-	-	HGNC:HGNC:33497	19	19q13.11	aldo-keto reductase family 1 member B1 pseudogene 7	pseudo	AKR1B1P7	aldo-keto reductase family 1 member B1 pseudogene 7	O	aldo-keto reductase family 1, member B1 (aldose reductase) pseudogene	20201124	-
9606	126248	WDR88	-	PQWD	HGNC:HGNC:26999|Ensembl:ENSG00000166359	19	19q13.11	WD repeat domain 88	protein-coding	WDR88	WD repeat domain 88	O	WD repeat-containing protein 88|PQQ repeat and WD repeat domain containing|PQQ repeat and WD repeat-containing protein	20201124	-
9606	126259	TMIGD2	-	CD28H|IGPR-1|IGPR1	MIM:614715|HGNC:HGNC:28324|Ensembl:ENSG00000167664	19	19p13.3	transmembrane and immunoglobulin domain containing 2	protein-coding	TMIGD2	transmembrane and immunoglobulin domain containing 2	O	transmembrane and immunoglobulin domain-containing protein 2|CD28 homolog|CD28 homologue|immunoglobulin and proline-rich receptor 1|immunoglobulin-containing and proline-rich receptor 1|transmembrane and immunoglobulin domain-containing protein 2 variant 2|transmembrane and immunoglobulin domain-containing protein 2 variant 3	20201124	-
9606	126272	EID2B	-	EID-2B|EID-3	MIM:617355|HGNC:HGNC:26796|Ensembl:ENSG00000176401	19	19q13.2	EP300 interacting inhibitor of differentiation 2B	protein-coding	EID2B	EP300 interacting inhibitor of differentiation 2B	O	EP300-interacting inhibitor of differentiation 2B|EID-2-like inhibitor of differentiation-3	20201124	-
9606	126282	TNFAIP8L1	-	TIPE1	MIM:615869|HGNC:HGNC:28279|Ensembl:ENSG00000185361	19	19p13.3	TNF alpha induced protein 8 like 1	protein-coding	TNFAIP8L1	TNF alpha induced protein 8 like 1	O	tumor necrosis factor alpha-induced protein 8-like protein 1|TNF alpha-induced protein 8-like protein 1|TNFAIP8-like protein 1|oxidative stress-regulated gene-beta|oxy-beta|tumor necrosis factor, alpha induced protein 8 like 1|tumor necrosis factor, alpha-induced protein 8-like protein 1	20201124	-
9606	126295	ZNF57	-	ZNF424	HGNC:HGNC:13125|Ensembl:ENSG00000171970	19	19p13.3	zinc finger protein 57	protein-coding	ZNF57	zinc finger protein 57	O	zinc finger protein 57|zinc finger protein 424	20201124	-
9606	126298	IRGQ	-	FKSG27|IRGQ1	HGNC:HGNC:24868|Ensembl:ENSG00000167378	19	19q13.31	immunity related GTPase Q	protein-coding	IRGQ	immunity related GTPase Q	O	immunity-related GTPase family Q protein|immunity-related GTPase family, Q|immunity-related GTPase family, Q1	20201208	-
9606	126299	ZNF428	-	C19orf37|Zfp428	HGNC:HGNC:20804|Ensembl:ENSG00000131116	19	19q13.31	zinc finger protein 428	protein-coding	ZNF428	zinc finger protein 428	O	zinc finger protein 428|enzyme-like protein PIT13	20201213	-
9606	126306	JSRP1	-	JP-45|JP45	MIM:608743|HGNC:HGNC:24963|Ensembl:ENSG00000167476	19	19p13.3	junctional sarcoplasmic reticulum protein 1	protein-coding	JSRP1	junctional sarcoplasmic reticulum protein 1	O	junctional sarcoplasmic reticulum protein 1|2310032K21Rik|homolog of mouse skeletal muscle sarcoplasmic reticulum protein JP-45|junctional-face membrane protein of 45 kDa homolog|skeletal muscle sarcoplasmic reticulum protein JP-45	20201124	-
9606	126308	MOB3A	-	MOB-LAK|MOB1C|MOBKL2A|moblak	HGNC:HGNC:29802|Ensembl:ENSG00000172081	19	19p13.3	MOB kinase activator 3A	protein-coding	MOB3A	MOB kinase activator 3A	O	MOB kinase activator 3A|MOB LAK|MOB1, Mps One Binder kinase activator-like 2A|mob1 homolog 2A|mps one binder kinase activator-like 2A	20201124	-
9606	126321	MFSD12	-	C19orf28|PP3501	MIM:617745|HGNC:HGNC:28299|Ensembl:ENSG00000161091	19	19p13.3	major facilitator superfamily domain containing 12	protein-coding	MFSD12	major facilitator superfamily domain containing 12	O	major facilitator superfamily domain-containing protein 12	20210103	-
9606	126326	GIPC3	-	C19orf64|DFNB15|DFNB72|DFNB95	MIM:608792|HGNC:HGNC:18183|Ensembl:ENSG00000179855	19	19p13.3	GIPC PDZ domain containing family member 3	protein-coding	GIPC3	GIPC PDZ domain containing family member 3	O	PDZ domain-containing protein GIPC3	20201124	-
9606	126328	NDUFA11	-	B14.7|CI-B14.7|MC1DN14	MIM:612638|HGNC:HGNC:20371|Ensembl:ENSG00000174886	19	19p13.3	NADH:ubiquinone oxidoreductase subunit A11	protein-coding	NDUFA11	NADH:ubiquinone oxidoreductase subunit A11	O	NADH dehydrogenase [ubiquinone] 1 alpha subcomplex subunit 11|NADH dehydrogenase (ubiquinone) 1 alpha subcomplex, 11, 14.7kDa|NADH-ubiquinone oxidoreductase subunit B14.7|complex I B14.7 subunit	20201124	-
9606	126353	MISP	-	C19orf21|MISP1	MIM:615289|HGNC:HGNC:27000|Ensembl:ENSG00000099812	19	19p13.3	mitotic spindle positioning	protein-coding	MISP	mitotic spindle positioning	O	mitotic interactor and substrate of PLK1|caprice|mitotic interactor and substrate of Plk1|mitotic spindle positioning protein	20210103	-
9606	126364	LRRC25	-	MAPA	MIM:607518|HGNC:HGNC:29806|Ensembl:ENSG00000175489	19	19p13.11	leucine rich repeat containing 25	protein-coding	LRRC25	leucine rich repeat containing 25	O	leucine-rich repeat-containing protein 25|monocyte and plasmacytoid activated molecule|monocyte and plasmacytoid-activated protein	20201124	-
9606	126370	OR1I1	-	OR19-20|OR1I1P|OR1I1Q	HGNC:HGNC:8207|Ensembl:ENSG00000094661	19	19p13.12	olfactory receptor family 1 subfamily I member 1	protein-coding	OR1I1	olfactory receptor family 1 subfamily I member 1	O	olfactory receptor 1I1|olfactory receptor 19-20	20201124	-
9606	126374	WTIP	-	-	MIM:614790|HGNC:HGNC:20964|Ensembl:ENSG00000142279	19	19q13.11	WT1 interacting protein	protein-coding	WTIP	WT1 interacting protein	O	Wilms tumor protein 1-interacting protein|Wilms tumor 1 interacting protein	20201213	-
9606	126375	ZNF792	-	-	HGNC:HGNC:24751|Ensembl:ENSG00000180884	19	19q13.11	zinc finger protein 792	protein-coding	ZNF792	zinc finger protein 792	O	zinc finger protein 792	20201124	-
9606	126382	NR2C2AP	-	TRA16	MIM:608719|HGNC:HGNC:30763|Ensembl:ENSG00000184162	19	19p13.11	nuclear receptor 2C2 associated protein	protein-coding	NR2C2AP	nuclear receptor 2C2 associated protein	O	nuclear receptor 2C2-associated protein|TR4 orphan receptor associated protein TRA16|TR4 orphan receptor-associated 16 kDa protein|repressor for TR4 transactivation	20201124	-
9606	126393	HSPB6	-	HEL55|Hsp20|PPP1R91	MIM:610695|HGNC:HGNC:26511|Ensembl:ENSG00000004776	19	19q13.12	heat shock protein family B (small) member 6	protein-coding	HSPB6	heat shock protein family B (small) member 6	O	heat shock protein beta-6|epididymis luminal protein 55|epididymis secretory sperm binding protein|heat shock 20 kDa-like protein p20|heat shock protein family B (small) member B6|heat shock protein, alpha-crystallin-related, B6|protein phosphatase 1, regulatory subunit 91	20210118	-
9606	126402	CCDC105	-	-	HGNC:HGNC:26866|Ensembl:ENSG00000160994	19	19p13.12	coiled-coil domain containing 105	protein-coding	CCDC105	coiled-coil domain containing 105	O	coiled-coil domain-containing protein 105	20201124	-
9606	126410	CYP4F22	-	ARCI5|INLNE|LI3	MIM:611495|HGNC:HGNC:26820|Ensembl:ENSG00000171954	19	19p13.12	cytochrome P450 family 4 subfamily F member 22	protein-coding	CYP4F22	cytochrome P450 family 4 subfamily F member 22	O	cytochrome P450 4F22|cytochrome P450, family 2, subfamily E, polypeptide 2 homolog|cytochrome P450, family 4, subfamily F, polypeptide 22	20210114	-
9606	126432	RINL	-	-	HGNC:HGNC:24795|Ensembl:ENSG00000187994	19	19q13.2	Ras and Rab interactor like	protein-coding	RINL	Ras and Rab interactor like	O	ras and Rab interactor-like protein	20201124	-
9606	126433	FBXO27	-	FBG5|Fbx27	MIM:609099|HGNC:HGNC:18753|Ensembl:ENSG00000161243	19	19q13.2	F-box protein 27	protein-coding	FBXO27	F-box protein 27	O	F-box only protein 27|F-box protein FBG5|F-box/G-domain protein 5|epididymis secretory sperm binding protein	20201124	-
9606	126506	SNX6P1	-	-	HGNC:HGNC:41511	19	19p12	sorting nexin 6 pseudogene 1	pseudo	SNX6P1	sorting nexin 6 pseudogene 1	O	-	20201124	-
9606	126520	PLK5	-	PLK-5|PLK5P|SgK384ps	HGNC:HGNC:27001|Ensembl:ENSG00000185988	19	19p13.3	polo like kinase 5 (inactive)	protein-coding	PLK5	polo like kinase 5 (inactive)	O	inactive serine/threonine-protein kinase PLK5|polo-like kinase 5, pseudogene	20201213	-
9606	126526	C19orf47	-	-	HGNC:HGNC:26723|Ensembl:ENSG00000160392	19	19q13.2	chromosome 19 open reading frame 47	protein-coding	C19orf47	chromosome 19 open reading frame 47	O	uncharacterized protein C19orf47	20201124	-
9606	126536	LINC00661	-	-	HGNC:HGNC:27002|Ensembl:ENSG00000205396	19	19p13.12	long intergenic non-protein coding RNA 661	ncRNA	LINC00661	long intergenic non-protein coding RNA 661	O	-	20201124	-
9606	126541	OR10H4	-	OR19-28	HGNC:HGNC:15388|Ensembl:ENSG00000176231	19	19p13.12	olfactory receptor family 10 subfamily H member 4	protein-coding	OR10H4	olfactory receptor family 10 subfamily H member 4	O	olfactory receptor 10H4|olfactory receptor OR19-28	20201124	-
9606	126549	ANKLE1	-	ANKRD41|LEM3|LEMD6	HGNC:HGNC:26812|Ensembl:ENSG00000160117	19	19p13.11	ankyrin repeat and LEM domain containing 1	protein-coding	ANKLE1	ankyrin repeat and LEM domain containing 1	O	ankyrin repeat and LEM domain-containing protein 1|LEM domain containing 6|LEM-domain containing 3|ankyrin repeat domain-containing protein 41	20201213	-
9606	126567	C2CD4C	-	FAM148C|KIAA1957|NLF3	MIM:610336|HGNC:HGNC:29417|Ensembl:ENSG00000183186	19	19p13.3	C2 calcium dependent domain containing 4C	protein-coding	C2CD4C	C2 calcium dependent domain containing 4C	O	C2 calcium-dependent domain-containing protein 4C|family with sequence similarity 148, member C|nuclear-localized factor 3	20201124	-
9606	126581	MRPL57P1	-	MRP63P1	HGNC:HGNC:29686|Ensembl:ENSG00000273698	1	1p13.2	mitochondrial ribosomal protein L57 pseudogene 1	pseudo	MRPL57P1	mitochondrial ribosomal protein L57 pseudogene 1	O	mitochondrial ribosomal protein 63 pseudogene 1	20201124	-
9606	126626	GABPB2	-	GABPB-2	HGNC:HGNC:28441|Ensembl:ENSG00000143458	1	1q21.3	GA binding protein transcription factor subunit beta 2	protein-coding	GABPB2	GA binding protein transcription factor subunit beta 2	O	GA-binding protein subunit beta-2|GA binding protein transcription factor beta subunit 2|GABP subunit beta-2	20201124	-
9606	126637	TCHHL1	-	S100A17|THHL1	HGNC:HGNC:31796|Ensembl:ENSG00000182898	1	1q21.3	trichohyalin like 1	protein-coding	TCHHL1	trichohyalin like 1	O	trichohyalin-like protein 1|S100 calcium-binding protein A17|basalin|intermediate filament-associated protein	20201124	-
9606	126638	RPTN	-	-	MIM:613259|HGNC:HGNC:26809|Ensembl:ENSG00000215853	1	1q21.3	repetin	protein-coding	RPTN	repetin	O	repetin|intermediate filament-associated protein	20201124	-
9606	126661	CCDC163	-	C1orf231|CCDC163P	HGNC:HGNC:27003|Ensembl:ENSG00000280670	1	1p34.1	coiled-coil domain containing 163	protein-coding	CCDC163	coiled-coil domain containing 163	O	transmembrane protein CCDC163|coiled-coil domain containing 163, pseudogene|coiled-coil domain-containing protein 163	20201124	-
9606	126668	TDRD10	-	-	HGNC:HGNC:25316|Ensembl:ENSG00000163239	1	1q21.3	tudor domain containing 10	protein-coding	TDRD10	tudor domain containing 10	O	tudor domain-containing protein 10	20201124	-
9606	126669	SHE	-	-	MIM:610482|HGNC:HGNC:27004|Ensembl:ENSG00000169291	1	1q21.3	Src homology 2 domain containing E	protein-coding	SHE	Src homology 2 domain containing E	O	SH2 domain-containing adapter protein E	20201124	-
9606	126695	KDF1	-	C1orf172|ECTD12	MIM:616758|HGNC:HGNC:26624|Ensembl:ENSG00000175707	1	1p36.11	keratinocyte differentiation factor 1	protein-coding	KDF1	keratinocyte differentiation factor 1	O	keratinocyte differentiation factor 1|RP11-344H11.3	20201124	-
9606	126731	CCSAP	-	C1orf96|CSAP	MIM:616762|HGNC:HGNC:29578|Ensembl:ENSG00000154429	1	1q42.13	centriole, cilia and spindle associated protein	protein-coding	CCSAP	centriole, cilia and spindle associated protein	O	centriole, cilia and spindle-associated protein|centriole and spindle-associated protein	20201124	-
9606	126755	LRRC38	-	-	MIM:615212|HGNC:HGNC:27005|Ensembl:ENSG00000162494	1	1p36.21	leucine rich repeat containing 38	protein-coding	LRRC38	leucine rich repeat containing 38	O	leucine-rich repeat-containing protein 38|BK channel auxiliary gamma subunit LRRC38|BK channel auxilliary gamma subunit LRRC38	20201124	-
9606	126767	AADACL3	-	-	HGNC:HGNC:32037|Ensembl:ENSG00000188984	1	1p36.21	arylacetamide deacetylase like 3	protein-coding	AADACL3	arylacetamide deacetylase like 3	O	arylacetamide deacetylase-like 3	20201124	-
9606	126789	PUSL1	-	-	HGNC:HGNC:26914|Ensembl:ENSG00000169972	1	1p36.33	pseudouridine synthase like 1	protein-coding	PUSL1	pseudouridine synthase like 1	O	tRNA pseudouridine synthase-like 1|pseudouridylate synthase like 1|tRNA pseudouridylate synthase-like 1|tRNA-uridine isomerase-like 1	20201128	-
9606	126792	B3GALT6	-	ALGAZ|EDSP2|EDSSPD2|SEMDJL1|beta3GalT6	MIM:615291|HGNC:HGNC:17978|Ensembl:ENSG00000176022	1	1p36.33	beta-1,3-galactosyltransferase 6	protein-coding	B3GALT6	beta-1,3-galactosyltransferase 6	O	beta-1,3-galactosyltransferase 6|GAG GalTII|UDP-Gal:betaGal beta 1,3-galactosyltransferase 6|UDP-Gal:betaGal beta 1,3-galactosyltransferase polypeptide 6|UDP-Gal:betaGlcNAc beta 1,3-galactosyltransferase, polypeptide 6|beta-1,3-GalTase 6|beta3Gal-T6|galactosyltransferase II|galactosylxylosylprotein 3-beta-galactosyltransferase	20210123	-
9606	126811	KRT8P21	-	-	HGNC:HGNC:33373|Ensembl:ENSG00000229636	1	1p31.1	keratin 8 pseudogene 21	pseudo	KRT8P21	keratin 8 pseudogene 21	O	-	20201124	-
9606	126820	DNAI3	-	DIC3|NYD-SP29|WDR63	MIM:617968|HGNC:HGNC:30711|Ensembl:ENSG00000162643	1	1p22.3	dynein axonemal intermediate chain 3	protein-coding	DNAI3	dynein axonemal intermediate chain 3	O	dynein intermediate chain 3, axonemal|WD repeat domain 63|WD repeat-containing protein 63|testicular tissue protein Li 225|testis development protein NYD-SP29 (NYD-SP29)	20201124	-
9606	126823	KLHDC9	-	KARCA1	MIM:617375|HGNC:HGNC:28489|Ensembl:ENSG00000162755	1	1q23.3	kelch domain containing 9	protein-coding	KLHDC9	kelch domain containing 9	O	kelch domain-containing protein 9|kelch/ankyrin repeat-containing cyclin A1-interacting protein	20201206	-
9606	126826	TGIF2P1	-	-	HGNC:HGNC:33317	1	1q44	TGFB induced factor homeobox 2 pseudogene 1	pseudo	TGIF2P1	TGFB induced factor homeobox 2 pseudogene 1	O	-	20201124	-
9606	126859	AXDND1	-	C1orf125	HGNC:HGNC:26564|Ensembl:ENSG00000162779	1	1q25.2	axonemal dynein light chain domain containing 1	protein-coding	AXDND1	axonemal dynein light chain domain containing 1	O	axonemal dynein light chain domain-containing protein 1	20201124	-
9606	126860	LOC126860	-	-	-	1	1q25.2	ArfGAP with GTPase domain, ankyrin repeat and PH domain 1 pseudogene	pseudo	-	-	-	-	20201124	-
9606	126868	MAB21L3	-	C1orf161	HGNC:HGNC:26787|Ensembl:ENSG00000173212	1	1p13.1	mab-21 like 3	protein-coding	MAB21L3	mab-21 like 3	O	protein mab-21-like 3	20201124	-
9606	126917	IFFO2	-	-	HGNC:HGNC:27006|Ensembl:ENSG00000169991	1	1p36.13	intermediate filament family orphan 2	protein-coding	IFFO2	intermediate filament family orphan 2	O	intermediate filament family orphan 2	20201124	-
9606	126961	H3C14	-	H3|H3.2|H3/M|H3C13|H3C15|H3F2|H3FM|H3FN|HIST2H3C	MIM:142780|HGNC:HGNC:20503|Ensembl:ENSG00000203811	1	1q21.2	H3 clustered histone 14	protein-coding	H3C14	H3 clustered histone 14	O	histone H3.2|H3 histone family, member M|H3 histone, family 2|H3-clustered histone 13|H3-clustered histone 15|histone 2, H3c|histone H3/m|histone cluster 2 H3 family member c|histone cluster 2, H3c	20201124	-
9606	126969	SLC44A3	-	CTL3	HGNC:HGNC:28689|Ensembl:ENSG00000143036	1	1p21.3	solute carrier family 44 member 3	protein-coding	SLC44A3	solute carrier family 44 member 3	O	choline transporter-like protein 3	20201124	-
9606	126987	LOC126987	-	-	-	1	1p21.1	tight junction protein 3 (zona occludens 3) pseudogene	pseudo	-	-	-	-	20201124	-
9606	127002	ATXN7L2	-	-	HGNC:HGNC:28713|Ensembl:ENSG00000162650	1	1p13.3	ataxin 7 like 2	protein-coding	ATXN7L2	ataxin 7 like 2	O	ataxin-7-like protein 2|ataxin 7-like 1	20201124	-
9606	127003	C1orf194	-	-	MIM:618682|HGNC:HGNC:32331|Ensembl:ENSG00000179902	1	1p13.3	chromosome 1 open reading frame 194	protein-coding	C1orf194	chromosome 1 open reading frame 194	O	protein C1orf194|uncharacterized protein C1orf194	20201124	-
9606	127011	LOC127011	-	-	-	1	1q31.3	ATPase H+ transporting accessory protein 2 pseudogene	pseudo	-	-	-	-	20201124	-
9606	127018	LYPLAL1	-	Q96AV0	MIM:616548|HGNC:HGNC:20440|Ensembl:ENSG00000143353	1	1q41	lysophospholipase like 1	protein-coding	LYPLAL1	lysophospholipase like 1	O	lysophospholipase-like protein 1	20210103	-
9606	127059	OR2M5	-	OR2M5P	HGNC:HGNC:19576|Ensembl:ENSG00000162727	1	1q44	olfactory receptor family 2 subfamily M member 5	protein-coding	OR2M5	olfactory receptor family 2 subfamily M member 5	O	olfactory receptor 2M5|olfactory receptor, family 2, subfamily M, member 5 pseudogene	20201124	-
9606	127062	OR2M3	-	OR1-54|OR2M3P|OR2M6|OST003	HGNC:HGNC:8269|Ensembl:ENSG00000228198	1	1q44	olfactory receptor family 2 subfamily M member 3	protein-coding	OR2M3	olfactory receptor family 2 subfamily M member 3	O	olfactory receptor 2M3|novel 7 transmembrane receptor (rhodopsin family) protein|olfactory receptor 2M6|olfactory receptor OR1-54|olfactory receptor, family 2, subfamily M, member 3 pseudogene|olfactory receptor, family 2, subfamily M, member 6	20201124	-
9606	127064	OR2T12	-	OR1-57	HGNC:HGNC:19592|Ensembl:ENSG00000177201	1	1q44	olfactory receptor family 2 subfamily T member 12	protein-coding	OR2T12	olfactory receptor family 2 subfamily T member 12	O	olfactory receptor 2T12|novel 7 transmembrane receptor (rhodopsin family) protein|olfactory receptor OR1-57	20201124	-
9606	127066	OR14C36	-	OR5BF1	HGNC:HGNC:15026|Ensembl:ENSG00000177174	1	1q44	olfactory receptor family 14 subfamily C member 36	protein-coding	OR14C36	olfactory receptor family 14 subfamily C member 36	O	olfactory receptor 14C36|olfactory receptor 5BF1|olfactory receptor OR1-59|olfactory receptor, family 5, subfamily BF, member 1	20201124	-
9606	127068	OR2T34	-	-	HGNC:HGNC:31256|Ensembl:ENSG00000183310	1	1q44	olfactory receptor family 2 subfamily T member 34	protein-coding	OR2T34	olfactory receptor family 2 subfamily T member 34	O	olfactory receptor 2T34|olfactory receptor OR1-63	20201124	-
9606	127069	OR2T10	-	OR1-64	HGNC:HGNC:19573|Ensembl:ENSG00000184022	1	1q44	olfactory receptor family 2 subfamily T member 10	protein-coding	OR2T10	olfactory receptor family 2 subfamily T member 10	O	olfactory receptor 2T10|olfactory receptor OR1-64	20201124	-
9606	127074	OR2T4	-	OR1-60|OR2T4Q	HGNC:HGNC:15016|Ensembl:ENSG00000196944	1	1q44	olfactory receptor family 2 subfamily T member 4	protein-coding	OR2T4	olfactory receptor family 2 subfamily T member 4	O	olfactory receptor 2T4|olfactory receptor OR1-60	20201208	-
9606	127077	OR2T11	-	OR2T11Q	HGNC:HGNC:19574|Ensembl:ENSG00000279301	1	1q44	olfactory receptor family 2 subfamily T member 11	protein-coding	OR2T11	olfactory receptor family 2 subfamily T member 11	O	olfactory receptor 2T11|olfactory receptor OR1-65	20201124	-
9606	127086	XRCC6P3	-	-	HGNC:HGNC:45185|Ensembl:ENSG00000230318	1	1q41	X-ray repair cross complementing 6 pseudogene 3	pseudo	XRCC6P3	X-ray repair cross complementing 6 pseudogene 3	O	X-ray repair complementing defective repair in Chinese hamster cells 6 pseudogene 3|thyroid autoantigen 70kDa pseudogene	20201124	-
9606	127099	RPLP1P3	-	RPLP1_1_124	HGNC:HGNC:36870|Ensembl:ENSG00000224600	1	1q24.3	ribosomal protein lateral stalk subunit P1 pseudogene 3	pseudo	RPLP1P3	ribosomal protein lateral stalk subunit P1 pseudogene 3	O	ribosomal protein, large, P1 pseudogene 3	20201124	-
9606	127124	ATP6V1G3	-	ATP6G3|Vma10	MIM:618071|HGNC:HGNC:18265|Ensembl:ENSG00000151418	1	1q31.3	ATPase H+ transporting V1 subunit G3	protein-coding	ATP6V1G3	ATPase H+ transporting V1 subunit G3	O	V-type proton ATPase subunit G 3|ATPase, H+ transporting, lysosomal (vacuolar proton pump) subunit G3|ATPase, H+ transporting, lysosomal 13kDa, V1 subunit G3|V-ATPase 13 kDa subunit 3|V-ATPase G subunit 3|V-ATPase G3 subunit|V-ATPase subunit G 3|vacuolar ATP synthase subunit G 3|vacuolar proton pump G subunit 3|vacuolar proton pump subunit G 3|vacuolar proton pump, subunit G3	20201213	-
9606	127247	ASB17	-	Asb-17	HGNC:HGNC:19769|Ensembl:ENSG00000154007	1	1p31.1	ankyrin repeat and SOCS box containing 17	protein-coding	ASB17	ankyrin repeat and SOCS box containing 17	O	ankyrin repeat and SOCS box protein 17	20201124	-
9606	127253	TYW3	-	C1orf171	MIM:611245|HGNC:HGNC:24757|Ensembl:ENSG00000162623	1	1p31.1	tRNA-yW synthesizing protein 3 homolog	protein-coding	TYW3	tRNA-yW synthesizing protein 3 homolog	O	tRNA wybutosine-synthesizing protein 3 homolog|tRNA(Phe) 7-((3-amino-3-carboxypropyl)-4-demethylwyosine(37)-N(4))-methyltransferase|tRNA-yW-synthesizing protein 3	20201124	-
9606	127254	ERICH3	-	C1orf173	HGNC:HGNC:25346|Ensembl:ENSG00000178965	1	1p31.1	glutamate rich 3	protein-coding	ERICH3	glutamate rich 3	O	glutamate-rich protein 3|RP11-653A5.1	20201124	-
9606	127255	LRRIQ3	-	LRRC44	MIM:617957|HGNC:HGNC:28318|Ensembl:ENSG00000162620	1	1p31.1	leucine rich repeats and IQ motif containing 3	protein-coding	LRRIQ3	leucine rich repeats and IQ motif containing 3	O	leucine-rich repeat and IQ domain-containing protein 3|leucine rich repeat containing 44|leucine-rich repeat-containing protein 44	20201124	-
9606	127262	TPRG1L	-	FAM79A|h-mover|mover	MIM:611460|HGNC:HGNC:27007|Ensembl:ENSG00000158109	1	1p36.32	tumor protein p63 regulated 1 like	protein-coding	TPRG1L	tumor protein p63 regulated 1 like	O	tumor protein p63-regulated gene 1-like protein|RP11-46F15.3|family with sequence similarity 79, member A|mossy fiber terminal-associated vertebrate-specific presynaptic protein	20201206	-
9606	127281	PRXL2B	-	C1orf93|FAM213B	HGNC:HGNC:28390|Ensembl:ENSG00000157870	1	1p36.32	peroxiredoxin like 2B	protein-coding	PRXL2B	peroxiredoxin like 2B	O	prostamide/prostaglandin F synthase|family with sequence similarity 213 member B|prostamide/PG F synthase|prostamide/PGF synthase|thioredoxin-type PGF synthase	20210114	-
9606	127294	MYOM3	-	-	MIM:616832|HGNC:HGNC:26679|Ensembl:ENSG00000142661	1	1p36.11	myomesin 3	protein-coding	MYOM3	myomesin 3	O	myomesin-3|myomesin family, member 3	20201124	-
9606	127295	RPL36P5	-	RPL36_1_21	HGNC:HGNC:35567	1	1p36.11	ribosomal protein L36 pseudogene 5	pseudo	RPL36P5	ribosomal protein L36 pseudogene 5	O	-	20201124	-
9606	127343	DMBX1	-	MBX|OTX3|PAXB	MIM:607410|HGNC:HGNC:19026|Ensembl:ENSG00000197587	1	1p33	diencephalon/mesencephalon homeobox 1	protein-coding	DMBX1	diencephalon/mesencephalon homeobox 1	O	diencephalon/mesencephalon homeobox protein 1|homeoprotein MBX|orthodenticle homolog 3|paired-like homeobox protein DMBX1	20201213	-
9606	127385	OR10J5	-	OR1-28	HGNC:HGNC:14993|Ensembl:ENSG00000184155	1	1q23.2	olfactory receptor family 10 subfamily J member 5	protein-coding	OR10J5	olfactory receptor family 10 subfamily J member 5	O	olfactory receptor 10J5|olfactory receptor OR1-28	20201124	-
9606	127391	TMCO2	-	dJ39G22.2	HGNC:HGNC:23312|Ensembl:ENSG00000188800	1	1p34.2	transmembrane and coiled-coil domains 2	protein-coding	TMCO2	transmembrane and coiled-coil domains 2	O	transmembrane and coiled-coil domain-containing protein 2|testis tissue sperm-binding protein Li 35a	20201124	-
9606	127396	ZNF684	-	-	HGNC:HGNC:28418|Ensembl:ENSG00000117010	1	1p34.2	zinc finger protein 684	protein-coding	ZNF684	zinc finger protein 684	O	zinc finger protein 684|hypothetical protein MGC27466	20201213	-
9606	127406	RPSAP20	-	RPSA_1_53	HGNC:HGNC:35595|Ensembl:ENSG00000229871	1	1p32.2	ribosomal protein SA pseudogene 20	pseudo	RPSAP20	ribosomal protein SA pseudogene 20	O	-	20201124	-
9606	127428	TCEANC2	-	C1orf83	HGNC:HGNC:26494|Ensembl:ENSG00000116205	1	1p32.3	transcription elongation factor A N-terminal and central domain containing 2	protein-coding	TCEANC2	transcription elongation factor A N-terminal and central domain containing 2	O	transcription elongation factor A N-terminal and central domain-containing protein 2|transcription elongation factor A (SII) N-terminal and central domain containing 2	20201124	-
9606	127435	PODN	-	PCAN|SLRR5A	MIM:608661|HGNC:HGNC:23174|Ensembl:ENSG00000174348	1	1p32.3	podocan	protein-coding	PODN	podocan	O	podocan|podocan proteoglycan	20201124	-
9606	127481	S100A7P1	-	S100A7L3|s100a7d	HGNC:HGNC:21654|Ensembl:ENSG00000203781	1	1q21.3	S100 calcium binding protein A7 pseudogene 1	pseudo	S100A7P1	S100 calcium binding protein A7 pseudogene 1	O	S100 calcium binding protein A7-like 3	20201124	-
9606	127495	LRRC39	-	-	HGNC:HGNC:28228|Ensembl:ENSG00000122477	1	1p21.2	leucine rich repeat containing 39	protein-coding	LRRC39	leucine rich repeat containing 39	O	leucine-rich repeat-containing protein 39|densin hlg|myomasp|myosin-interacting M-band-associated stress-responsive protein	20201124	-
9606	127534	GJB4	-	CX30.3|EKV|EKVP2	MIM:605425|HGNC:HGNC:4286|Ensembl:ENSG00000189433	1	1p34.3	gap junction protein beta 4	protein-coding	GJB4	gap junction protein beta 4	O	gap junction beta-4 protein|connexin 30.3|gap junction protein, beta 4, 30.3kDa	20210123	-
9606	127540	HMGB4	-	dJ1007G16.5	MIM:617285|HGNC:HGNC:24954|Ensembl:ENSG00000176256	1	1p35.1	high mobility group box 4	protein-coding	HMGB4	high mobility group box 4	O	high mobility group protein B4|HMG2 like	20201213	-
9606	127544	RNF19B	-	IBRDC3|NKLAM	MIM:610872|HGNC:HGNC:26886|Ensembl:ENSG00000116514	1	1p35.1	ring finger protein 19B	protein-coding	RNF19B	ring finger protein 19B	O	E3 ubiquitin-protein ligase RNF19B|IBR domain-containing protein 3|natural killer lytic-associated molecule	20201213	-
9606	127545	RPL18AP4	-	RPL18A_2_30	HGNC:HGNC:36556|Ensembl:ENSG00000217644	1	1p35.1	ribosomal protein L18a pseudogene 4	pseudo	RPL18AP4	ribosomal protein L18a pseudogene 4	O	-	20201124	-
9606	127550	A3GALT2	-	A3GALT2P|IGB3S|IGBS3S	HGNC:HGNC:30005|Ensembl:ENSG00000184389	1	1p35.1	alpha 1,3-galactosyltransferase 2	protein-coding	A3GALT2	alpha 1,3-galactosyltransferase 2	O	alpha-1,3-galactosyltransferase 2|alpha 1,3-galactosyltransferase 2, pseudogene|iGb3 synthase|isoglobotriaosylceramide synthase	20201128	-
9606	127579	DCST2	-	-	HGNC:HGNC:26562|Ensembl:ENSG00000163354	1	1q21.3	DC-STAMP domain containing 2	protein-coding	DCST2	DC-STAMP domain containing 2	O	DC-STAMP domain-containing protein 2	20201124	-
9606	127602	DNAH14	-	C1orf67|Dnahc14|HL-18|HL18	MIM:603341|HGNC:HGNC:2945|Ensembl:ENSG00000185842	1	1q42.12	dynein axonemal heavy chain 14	protein-coding	DNAH14	dynein axonemal heavy chain 14	O	dynein heavy chain 14, axonemal|axonemal beta dynein heavy chain 14|ciliary dynein heavy chain 14|dynein, axonemal, heavy polypeptide 14	20201213	-
9606	127608	OR2AJ1	-	OR2AJ1P|OR2AJ1Q	HGNC:HGNC:15001|Ensembl:ENSG00000177275	1	1q44	olfactory receptor family 2 subfamily AJ member 1	protein-coding	OR2AJ1	olfactory receptor family 2 subfamily AJ member 1	O	olfactory receptor 2AJ1|olfactory receptor OR1-52|olfactory receptor, family 2, subfamily AJ, member 1 pseudogene	20201124	-
9606	127617	OR14L1P	-	OR1-35|OR1-36|OR5AV1|OR5AV1P	HGNC:HGNC:15023	1	1q44	olfactory receptor family 14 subfamily L member 1 pseudogene	pseudo	OR14L1P	olfactory receptor family 14 subfamily L member 1 pseudogene	O	olfactory receptor OR1-35 pseudogene|olfactory receptor OR1-36|olfactory receptor, family 5, subfamily AV, member 1 pseudogene	20201124	-
9606	127623	OR2B11	-	-	HGNC:HGNC:31249|Ensembl:ENSG00000177535	1	1q44	olfactory receptor family 2 subfamily B member 11	protein-coding	OR2B11	olfactory receptor family 2 subfamily B member 11	O	olfactory receptor 2B11|novel 7 transmembrane receptor (rhodopsin family) protein	20210110	-
9606	127665	ZNF648	-	-	HGNC:HGNC:18190|Ensembl:ENSG00000179930	1	1q25.3	zinc finger protein 648	protein-coding	ZNF648	zinc finger protein 648	O	zinc finger protein 648	20201213	-
9606	127670	TEDDM1	-	EDDM9|Epdd1|HE9|HEL-S-45e|TMEM45C	HGNC:HGNC:30233|Ensembl:ENSG00000203730	1	1q25.3	transmembrane epididymal protein 1	protein-coding	TEDDM1	transmembrane epididymal protein 1	O	transmembrane epididymal protein 1|epididymal protein 9|epididymis secretory sperm binding protein Li 45e|human epididymis-specific protein 9|putative membrane protein HE9|transmembrane protein 45C	20201124	-
9606	127671	TEDDM2P	-	TEDDM1P1	HGNC:HGNC:42447	1	1q25.3	transmembrane epididymal protein 2, pseudogene	pseudo	TEDDM2P	transmembrane epididymal protein 2, pseudogene	O	transmembrane epididymal protein 1 pseudogene 1	20201124	-
9606	127687	C1orf122	-	ALAESM	HGNC:HGNC:24789|Ensembl:ENSG00000197982	1	1p34.3	chromosome 1 open reading frame 122	protein-coding	C1orf122	chromosome 1 open reading frame 122	O	uncharacterized protein C1orf122	20201124	-
9606	127700	OSCP1	-	C1orf102|NOR1	MIM:608854|HGNC:HGNC:29971|Ensembl:ENSG00000116885	1	1p34.3	organic solute carrier partner 1	protein-coding	OSCP1	organic solute carrier partner 1	O	protein OSCP1|organic solute carrier protein 1|organic solute transport protein 1|oxidored nitro domain containing protein|oxidored-nitro domain-containing protein 1	20201124	-
9606	127703	C1orf216	-	-	HGNC:HGNC:26800|Ensembl:ENSG00000142686	1	1p34.3	chromosome 1 open reading frame 216	protein-coding	C1orf216	chromosome 1 open reading frame 216	O	UPF0500 protein C1orf216	20201124	-
9606	127707	KLHDC7A	-	-	HGNC:HGNC:26791|Ensembl:ENSG00000179023	1	1p36.13	kelch domain containing 7A	protein-coding	KLHDC7A	kelch domain containing 7A	O	kelch domain-containing protein 7A	20201124	-
9606	127731	VWA5B1	-	-	HGNC:HGNC:26538|Ensembl:ENSG00000158816	1	1p36.12	von Willebrand factor A domain containing 5B1	protein-coding	VWA5B1	von Willebrand factor A domain containing 5B1	O	von Willebrand factor A domain-containing protein 5B1	20201124	-
9606	127733	UBXN10	-	UBXD3	MIM:616783|HGNC:HGNC:26354|Ensembl:ENSG00000162543	1	1p36.12	UBX domain protein 10	protein-coding	UBXN10	UBX domain protein 10	O	UBX domain-containing protein 10|UBX domain containing 3|UBX domain-containing protein 3	20201124	-
9606	127795	C1orf87	-	CREF	MIM:618860|HGNC:HGNC:28547|Ensembl:ENSG00000162598	1	1p32.1	chromosome 1 open reading frame 87	protein-coding	C1orf87	chromosome 1 open reading frame 87	O	uncharacterized protein C1orf87|carcinoma-related EF-hand protein	20201124	-
9606	127829	ARL8A	-	ARL10B|GIE2	MIM:616597|HGNC:HGNC:25192|Ensembl:ENSG00000143862	1	1q32.1	ADP ribosylation factor like GTPase 8A	protein-coding	ARL8A	ADP ribosylation factor like GTPase 8A	O	ADP-ribosylation factor-like protein 8A|ADP-ribosylation factor-like 10B|ADP-ribosylation factor-like 8A|novel small G protein indispensable for equal chromosome segregation 2	20210103	-
9606	127833	SYT2	-	CMS7|MYSPC|SytII	MIM:600104|HGNC:HGNC:11510|Ensembl:ENSG00000143858	1	1q32.1	synaptotagmin 2	protein-coding	SYT2	synaptotagmin 2	O	synaptotagmin-2|synaptotagmin II	20201213	-
9606	127841	LINC00628	-	-	HGNC:HGNC:27008|Ensembl:ENSG00000280924	1	1q32.1	long intergenic non-protein coding RNA 628	ncRNA	LINC00628	long intergenic non-protein coding RNA 628	O	-	20201124	-
9606	127845	GOLT1A	-	CGI-141|GOT1|HMFN1187|YMR292W|hGOT1b	HGNC:HGNC:24766|Ensembl:ENSG00000174567	1	1q32.1	golgi transport 1A	protein-coding	GOLT1A	golgi transport 1A	O	vesicle transport protein GOT1A	20201124	-
9606	127933	UHMK1	-	KIS|KIST|P-CIP2	MIM:608849|HGNC:HGNC:19683|Ensembl:ENSG00000152332	1	1q23.3	U2AF homology motif kinase 1	protein-coding	UHMK1	U2AF homology motif kinase 1	O	serine/threonine-protein kinase Kist|KIS protein kinase|PAM COOH-terminal interactor protein 2|U2AF homology motif (UHM) kinase 1|kinase interacting with leukemia-associated gene (stathmin)	20201124	-
9606	127943	FCRLB	-	FCRL2|FCRLM2|FCRLY|FREB-2|FREB2|FcRY	MIM:609251|HGNC:HGNC:26431|Ensembl:ENSG00000162746	1	1q23.3	Fc receptor like B	protein-coding	FCRLB	Fc receptor like B	O	Fc receptor-like B|fc receptor homolog expressed in B cells protein 2|fc receptor-like and mucin-like protein 2|fc receptor-like protein 2|fc receptor-related protein Y	20201124	-
9606	128025	WDR64	-	-	HGNC:HGNC:26570|Ensembl:ENSG00000162843	1	1q43	WD repeat domain 64	protein-coding	WDR64	WD repeat domain 64	O	WD repeat-containing protein 64	20201124	-
9606	128061	C1orf131	-	-	HGNC:HGNC:25332|Ensembl:ENSG00000143633	1	1q42.2	chromosome 1 open reading frame 131	protein-coding	C1orf131	chromosome 1 open reading frame 131	O	uncharacterized protein C1orf131	20201124	-
9606	128077	LIX1L	-	-	HGNC:HGNC:28715|Ensembl:ENSG00000271601	1	1q21.1	limb and CNS expressed 1 like	protein-coding	LIX1L	limb and CNS expressed 1 like	O	LIX1-like protein|Lix1 homolog-like	20201124	-
9606	128102	HSD3BP4	-	-	HGNC:HGNC:5222	1	1p12	hydroxy-delta-5-steroid dehydrogenase, 3 beta, pseudogene 4	pseudo	HSD3BP4	hydroxy-delta-5-steroid dehydrogenase, 3 beta, pseudogene 4	O	3 beta-hydroxysteroid dehydrogenase homolog|3-beta-hydroxysteroid dehydrogenase, tissue-type heart|hydroxy-delta-5-steroid dehydrogenase, 3 beta- and steroid delta-isomerase 1 pseudogene	20201124	-
9606	128136	LOC128136	-	-	Ensembl:ENSG00000215805	1	1q43	3-hydroxy-3-methylglutaryl-Coenzyme A synthase 1 (soluble) pseudogene	pseudo	-	-	-	3-hydroxy-3-methylglutaryl-CoA synthase 1 (soluble) pseudogene	20201124	-
9606	128153	SPATA17	-	CFAP305|FAP305|IQCH|MOT17|MSRG-11|MSRG11	MIM:611032|HGNC:HGNC:25184|Ensembl:ENSG00000162814	1	1q41	spermatogenesis associated 17	protein-coding	SPATA17	spermatogenesis associated 17	O	spermatogenesis-associated protein 17|IQ motif containing H|spermatogenesis-related protein 11	20201213	-
9606	128178	EDARADD	-	ECTD11A|ECTD11B|ED3|EDA3	MIM:606603|HGNC:HGNC:14341|Ensembl:ENSG00000186197	1	1q42.3-q43	EDAR associated death domain	protein-coding	EDARADD	EDAR associated death domain	O	ectodysplasin-A receptor-associated adapter protein|EDAR-associated death domain protein|crinkled homolog|ectodysplasia A receptor associated death domain	20201124	-
9606	128192	PPIAP35	-	-	HGNC:HGNC:53659	1	1p34.1	peptidylprolyl isomerase A pseudogene 35	pseudo	PPIAP35	peptidylprolyl isomerase A pseudogene 35	O	peptidylprolyl isomerase A (cyclophilin A) pseudogene	20201124	-
9606	128209	KLF17	-	ZLF393|ZNF393|Zfp393	MIM:609602|HGNC:HGNC:18830|Ensembl:ENSG00000171872	1	1p34.1	Kruppel like factor 17	protein-coding	KLF17	Kruppel like factor 17	O	Krueppel-like factor 17|novel zinc-finger protein|zinc finger protein 393	20201213	-
9606	128218	TMEM125	-	-	HGNC:HGNC:28275|Ensembl:ENSG00000179178	1	1p34.2	transmembrane protein 125	protein-coding	TMEM125	transmembrane protein 125	O	transmembrane protein 125	20201124	-
9606	128229	TSACC	-	C1orf182|SIP|SSTK-IP	HGNC:HGNC:30636|Ensembl:ENSG00000163467	1	1q22	TSSK6 activating cochaperone	protein-coding	TSACC	TSSK6 activating cochaperone	O	TSSK6-activating co-chaperone protein|SSTK-interacting protein (SSTK-IP)|TSSK6 activating co-chaperone	20201124	-
9606	128239	IQGAP3	-	-	HGNC:HGNC:20669|Ensembl:ENSG00000183856	1	1q22	IQ motif containing GTPase activating protein 3	protein-coding	IQGAP3	IQ motif containing GTPase activating protein 3	O	ras GTPase-activating-like protein IQGAP3	20210103	-
9606	128240	NAXE	-	AIBP|APOA1BP|PEBEL|YJEFN1	MIM:608862|HGNC:HGNC:18453|Ensembl:ENSG00000163382	1	1q22	NAD(P)HX epimerase	protein-coding	NAXE	NAD(P)HX epimerase	O	NAD(P)H-hydrate epimerase|AI-BP|apoA-I binding protein|apolipoprotein A-I-binding protein|yjeF N-terminal domain-containing protein 1|yjeF_N1	20201213	-
9606	128272	ARHGEF19	-	WGEF	MIM:612496|HGNC:HGNC:26604|Ensembl:ENSG00000142632	1	1p36.13	Rho guanine nucleotide exchange factor 19	protein-coding	ARHGEF19	Rho guanine nucleotide exchange factor 19	O	rho guanine nucleotide exchange factor 19|Rho guanine nucleotide exchange factor (GEF) 19|ephexin-2|ephexin2|weakly similar to Rho GEF	20201213	-
9606	128308	MRPL55	-	AAVG5835|L55nt|MRP-L55|PRO19675	MIM:611859|HGNC:HGNC:16686|Ensembl:ENSG00000162910	1	1q42.13	mitochondrial ribosomal protein L55	protein-coding	MRPL55	mitochondrial ribosomal protein L55	O	39S ribosomal protein L55, mitochondrial|L55mt|mitochondrial large ribosomal subunit protein bL31m|mitochondrial large ribosomal subunit protein mL55	20210103	-
9606	128312	H2BU1	-	H2Bb|HIST3H2BB	MIM:615046|HGNC:HGNC:20514|Ensembl:ENSG00000196890	1	1q42.13	H2B.U histone 1	protein-coding	H2BU1	H2B.U histone 1	O	histone H2B type 3-B|H2B type 12|histone 3, H2bb|histone cluster 3 H2B family member b|histone cluster 3, H2bb	20210103	-
9606	128322	NUTF2P4	-	-	HGNC:HGNC:50453|Ensembl:ENSG00000234790	1	1p13.2	nuclear transport factor 2 pseudogene 4	pseudo	NUTF2P4	nuclear transport factor 2 pseudogene 4	O	-	20201124	-
9606	128338	DRAM2	-	CORD21|PRO180|TMEM77|WWFQ154	MIM:613360|HGNC:HGNC:28769|Ensembl:ENSG00000156171	1	1p13.3	DNA damage regulated autophagy modulator 2	protein-coding	DRAM2	DNA damage regulated autophagy modulator 2	O	DNA damage-regulated autophagy modulator protein 2|damage regulated autophagy modulator 2|transmembrane protein 77	20201208	-
9606	128344	PIFO	-	C1orf88|pitchfork	MIM:614234|HGNC:HGNC:27009|Ensembl:ENSG00000173947	1	1p13.2	primary cilia formation	protein-coding	PIFO	primary cilia formation	O	protein pitchfork	20201124	-
9606	128346	C1orf162	-	-	HGNC:HGNC:28344|Ensembl:ENSG00000143110	1	1p13.2	chromosome 1 open reading frame 162	protein-coding	C1orf162	chromosome 1 open reading frame 162	O	transmembrane protein C1orf162	20201124	-
9606	128360	OR10T2	-	OR1-3	HGNC:HGNC:14816|Ensembl:ENSG00000186306	1	1q23.1	olfactory receptor family 10 subfamily T member 2	protein-coding	OR10T2	olfactory receptor family 10 subfamily T member 2	O	olfactory receptor 10T2|olfactory receptor OR1-3	20201213	-
9606	128366	OR6P1	-	-	HGNC:HGNC:15036|Ensembl:ENSG00000186440	1	1q23.1	olfactory receptor family 6 subfamily P member 1	protein-coding	OR6P1	olfactory receptor family 6 subfamily P member 1	O	olfactory receptor 6P1|olfactory receptor OR1-12|seven transmembrane helix receptor	20201208	-
9606	128367	OR10X1	-	OR1-13|OR1-14|OR10X1P	HGNC:HGNC:14995|Ensembl:ENSG00000279111	1	1q23.1	olfactory receptor family 10 subfamily X member 1	protein-coding	OR10X1	olfactory receptor family 10 subfamily X member 1	O	olfactory receptor 10X1|olfactory receptor OR1-13 pseudogene|olfactory receptor OR1-14|olfactory receptor, family 10, subfamily X, member 1 pseudogene	20201124	-
9606	128368	OR10Z1	-	OR1-15	HGNC:HGNC:14996|Ensembl:ENSG00000198967	1	1q23.1	olfactory receptor family 10 subfamily Z member 1	protein-coding	OR10Z1	olfactory receptor family 10 subfamily Z member 1	O	olfactory receptor 10Z1|olfactory receptor OR1-15	20201213	-
9606	128370	OR6K4P	-	-	HGNC:HGNC:15031|Ensembl:ENSG00000180437	1	1q23.1	olfactory receptor family 6 subfamily K member 4 pseudogene	pseudo	OR6K4P	olfactory receptor family 6 subfamily K member 4 pseudogene	O	-	20201124	-
9606	128371	OR6K6	-	OR1-21	HGNC:HGNC:15033|Ensembl:ENSG00000180433	1	1q23.1	olfactory receptor family 6 subfamily K member 6	protein-coding	OR6K6	olfactory receptor family 6 subfamily K member 6	O	olfactory receptor 6K6|olfactory receptor OR1-21	20201213	-
9606	128372	OR6N1	-	OR1-22	HGNC:HGNC:15034|Ensembl:ENSG00000197403	1	1q23.1	olfactory receptor family 6 subfamily N member 1	protein-coding	OR6N1	olfactory receptor family 6 subfamily N member 1	O	olfactory receptor 6N1|olfactory receptor OR1-22	20201124	-
9606	128387	TATDN3	-	-	HGNC:HGNC:27010|Ensembl:ENSG00000203705	1	1q32.3	TatD DNase domain containing 3	protein-coding	TATDN3	TatD DNase domain containing 3	O	putative deoxyribonuclease TATDN3	20201124	-
9606	128408	BHLHE23	-	BETA4|BHLHB4|Beta3b|bA305P22.3	MIM:609331|HGNC:HGNC:16093|Ensembl:ENSG00000125533	20	20q13.33	basic helix-loop-helix family member e23	protein-coding	BHLHE23	basic helix-loop-helix family member e23	O	class E basic helix-loop-helix protein 23|basic helix-loop-helix domain containing, class B, 4|class B basic helix-loop-helix protein 4	20201124	-
9606	128414	NKAIN4	-	C20orf58|FAM77A|bA261N11.2	MIM:612873|HGNC:HGNC:16191|Ensembl:ENSG00000101198	20	20q13.33	sodium/potassium transporting ATPase interacting 4	protein-coding	NKAIN4	sodium/potassium transporting ATPase interacting 4	O	sodium/potassium-transporting ATPase subunit beta-1-interacting protein 4|Na(+)/K(+)-transporting ATPase subunit beta-1-interacting protein 4|Na+/K+ transporting ATPase interacting 4	20201124	-
9606	128434	VSTM2L	-	C20orf102|dJ1118M15.2	MIM:616537|HGNC:HGNC:16096|Ensembl:ENSG00000132821	20	20q11.23	V-set and transmembrane domain containing 2 like	protein-coding	VSTM2L	V-set and transmembrane domain containing 2 like	O	V-set and transmembrane domain-containing protein 2-like protein	20201124	-
9606	128439	SNHG11	-	C20orf198|LINC00101|NCRNA00101	HGNC:HGNC:25046|Ensembl:ENSG00000174365	20	20q11.23	small nucleolar RNA host gene 11	ncRNA	SNHG11	small nucleolar RNA host gene 11	O	long intergenic non-protein coding RNA 101|small nucleolar RNA host gene (non-protein coding) 11|small nucleolar RNA host gene 11 (non-protein coding)	20210118	-
9606	128467	RPL12P11	-	RPL12L2|RPL12_22_1703|dJ661I20.1	HGNC:HGNC:15835	20	20q12	ribosomal protein L12 pseudogene 11	pseudo	RPL12P11	ribosomal protein L12 pseudogene 11	O	ribosomal protein L12-like 2|ribosomal protein S12 pseudogene 11	20201124	-
9606	128481	RPL27AP	-	dJ1028D15.2	HGNC:HGNC:16250	20	20q13.12	ribosomal protein L27a pseudogene	pseudo	RPL27AP	ribosomal protein L27a pseudogene	O	-	20201124	-
9606	128486	FITM2	-	C20orf142|Fit2|SIDDIS|dJ881L22.2	MIM:612029|HGNC:HGNC:16135|Ensembl:ENSG00000197296	20	20q13.12	fat storage inducing transmembrane protein 2	protein-coding	FITM2	fat storage inducing transmembrane protein 2	O	fat storage-inducing transmembrane protein 2|fat-inducing protein 2|fat-inducing transcript 2	20210123	-
9606	128488	WFDC12	-	C20orf122|SWAM2|WAP2|dJ211D12.4	MIM:609872|HGNC:HGNC:16115|Ensembl:ENSG00000168703	20	20q13.12	WAP four-disulfide core domain 12	protein-coding	WFDC12	WAP four-disulfide core domain 12	O	WAP four-disulfide core domain protein 12|protease inhibitor WAP2|putative protease inhibitor WAP12|single WAP motif protein 2|whey acidic protein 2	20201124	-
9606	128497	SPATA25	-	C20orf165|TSG23|dJ337O18.8	MIM:618936|HGNC:HGNC:16158|Ensembl:ENSG00000149634	20	20q13.12	spermatogenesis associated 25	protein-coding	SPATA25	spermatogenesis associated 25	O	spermatogenesis-associated protein 25|testis-specific gene 23 protein	20201124	-
9606	128500	RPL13P2	-	RPL13P3|RPL13_7_1707|dJ599F21.2	HGNC:HGNC:16342|Ensembl:ENSG00000213820	20	20q13.12	ribosomal protein L13 pseudogene 2	pseudo	RPL13P2	ribosomal protein L13 pseudogene 2	O	ribosomal protein L13 pseudogene 3	20201124	-
9606	128506	OCSTAMP	-	C20orf123|OC-STAMP|dJ257E24.3	HGNC:HGNC:16116|Ensembl:ENSG00000149635	20	20q13.12	osteoclast stimulatory transmembrane protein	protein-coding	OCSTAMP	osteoclast stimulatory transmembrane protein	O	osteoclast stimulatory transmembrane protein|transmembrane protein C20orf123	20201124	-
9606	128553	TSHZ2	-	C20orf17|OVC10-2|TSH2|ZABC2|ZNF218	MIM:614118|HGNC:HGNC:13010|Ensembl:ENSG00000182463	20	20q13.2	teashirt zinc finger homeobox 2	protein-coding	TSHZ2	teashirt zinc finger homeobox 2	O	teashirt homolog 2|cell growth-inhibiting protein 7|ovarian cancer-related protein 10-2|serologically defined colon cancer antigen 33 like|teashirt family zinc finger 2|zinc finger protein 218	20201213	-
9606	128580	RPS4XP3	-	RPS4L|RPS4P3|dJ843L14.2	HGNC:HGNC:16251|Ensembl:ENSG00000214541	20	20q13.31	ribosomal protein S4X pseudogene 3	pseudo	RPS4XP3	ribosomal protein S4X pseudogene 3	O	ribosomal protein S4 pseudogene 3	20201124	-
9606	128602	C20orf85	-	LLC1|bA196N14.1	HGNC:HGNC:16216|Ensembl:ENSG00000124237	20	20q13.32	chromosome 20 open reading frame 85	protein-coding	C20orf85	chromosome 20 open reading frame 85	O	uncharacterized protein C20orf85|low in lung cancer 1	20201124	-
9606	128609	MRPS16P2	-	MRPS16P|bA379F14.1	HGNC:HGNC:16541	20	20q13.32	mitochondrial ribosomal protein S16 pseudogene 2	pseudo	MRPS16P2	mitochondrial ribosomal protein S16 pseudogene 2	O	-	20201124	-
9606	128611	ZNF831	-	C20orf174	HGNC:HGNC:16167|Ensembl:ENSG00000124203	20	20q13.32	zinc finger protein 831	protein-coding	ZNF831	zinc finger protein 831	O	zinc finger protein 831	20201124	-
9606	128615	PIEZO1P1	-	C20orf83|FAM38CP|bA164D18.1	HGNC:HGNC:16214|Ensembl:ENSG00000233686	20	20q13.32	piezo type mechanosensitive ion channel component 1 pseudogene 1	pseudo	PIEZO1P1	piezo type mechanosensitive ion channel component 1 pseudogene 1	O	family with sequence similarity 38, member C, pseudogene	20201124	-
9606	128637	TBC1D20	-	C20orf140|WARBM4	MIM:611663|HGNC:HGNC:16133|Ensembl:ENSG00000125875	20	20p13	TBC1 domain family member 20	protein-coding	TBC1D20	TBC1 domain family member 20	O	TBC1 domain family member 20	20210118	-
9606	128646	SIRPD	-	PTPNS1L2|dJ576H24.4	HGNC:HGNC:16248|Ensembl:ENSG00000125900	20	20p13	signal regulatory protein delta	protein-coding	SIRPD	signal regulatory protein delta	O	signal-regulatory protein delta|SIRP-delta|protein tyrosine phosphatase, non-receptor type substrate 1-like 2	20201124	-
9606	128653	C20orf141	-	dJ860F19.4	HGNC:HGNC:16134|Ensembl:ENSG00000258713	20	20p13	chromosome 20 open reading frame 141	protein-coding	C20orf141	chromosome 20 open reading frame 141	O	uncharacterized protein C20orf141	20201124	-
9606	128668	RPL7AP12	-	RPL7AL2|dJ189G13.1	HGNC:HGNC:16562|Ensembl:ENSG00000228210	20	20p13	ribosomal protein L7a pseudogene 12	pseudo	RPL7AP12	ribosomal protein L7a pseudogene 12	O	ribosomal protein L7a like 2	20201124	-
9606	128674	PROKR2	-	GPR73L1|GPR73b|GPRg2|HH3|KAL3|PKR2|dJ680N4.3	MIM:607123|HGNC:HGNC:15836|Ensembl:ENSG00000101292	20	20p12.3	prokineticin receptor 2	protein-coding	PROKR2	prokineticin receptor 2	O	prokineticin receptor 2|G protein-coupled receptor 73-like 1|G-protein coupled receptor I5E|PK-R2	20201208	-
9606	128676	RPS18P1	-	RPS18_9_1682|dJ1022P6.1	HGNC:HGNC:16550|Ensembl:ENSG00000225831	20	20p12.3	ribosomal protein S18 pseudogene 1	pseudo	RPS18P1	ribosomal protein S18 pseudogene 1	O	-	20201124	-
9606	128709	RPL23AP6	-	RPL23A_36_1683|dJ1068F16.1	HGNC:HGNC:16555|Ensembl:ENSG00000214835	20	20p12.2	ribosomal protein L23a pseudogene 6	pseudo	RPL23AP6	ribosomal protein L23a pseudogene 6	O	-	20201124	-
9606	128710	SLX4IP	-	C20orf94|bA204H22.1|bA254M13.1|dJ1099D15.3	MIM:615958|HGNC:HGNC:16225|Ensembl:ENSG00000149346	20	20p12.2	SLX4 interacting protein	protein-coding	SLX4IP	SLX4 interacting protein	O	protein SLX4IP	20201124	-
9606	128718	RPS11P1	-	RPS11_3_1684|dJ1060K6.1	HGNC:HGNC:16553|Ensembl:ENSG00000235544	20	20p12.2	ribosomal protein S11 pseudogene 1	pseudo	RPS11P1	ribosomal protein S11 pseudogene 1	O	-	20201124	-
9606	128745	RPLP0P1	-	dJ777L9.2	HGNC:HGNC:16585	20	20p12.1	ribosomal protein lateral stalk subunit P0 pseudogene 1	pseudo	RPLP0P1	ribosomal protein lateral stalk subunit P0 pseudogene 1	O	ribosomal protein, large, P0 pseudogene 1	20201124	-
9606	128748	RPL7AP13	-	RPL7AL3|dJ348M17.1	HGNC:HGNC:16565	20	20p12.1	ribosomal protein L7a pseudogene 13	pseudo	RPL7AP13	ribosomal protein L7a pseudogene 13	O	ribosomal protein L7a-like 3	20201124	-
9606	128756	RPL15P1	-	RPL15_9_1687|dJ726N1.3	HGNC:HGNC:16583|Ensembl:ENSG00000227343	20	20p11.23	ribosomal protein L15 pseudogene 1	pseudo	RPL15P1	ribosomal protein L15 pseudogene 1	O	-	20201124	-
9606	128760	RPL21P3	-	bA189K21.4	HGNC:HGNC:16533|Ensembl:ENSG00000225419	20	20p11.23	ribosomal protein L21 pseudogene 3	pseudo	RPL21P3	ribosomal protein L21 pseudogene 3	O	-	20201124	-
9606	128770	EIF4E2P1	-	EIF4EL4|dJ1049G11.3	HGNC:HGNC:16237|Ensembl:ENSG00000213384	20	20p11.23	eukaryotic translation initiation factor 4E family member 2 pseudogene 1	pseudo	EIF4E2P1	eukaryotic translation initiation factor 4E family member 2 pseudogene 1	O	eukaryotic translation initiation factor 4E member 2 pseudogene 1|eukaryotic translation initiation factor 4E-like 4	20201124	-
9606	128774	MRPS11P1	-	dJ746H2.1	HGNC:HGNC:16584	20	20p11.23	mitochondrial ribosomal protein S11 pseudogene 1	pseudo	MRPS11P1	mitochondrial ribosomal protein S11 pseudogene 1	O	-	20201124	-
9606	128790	SLC25A6P1	-	SLC25A5L|dJ1065O2.2	HGNC:HGNC:16554|Ensembl:ENSG00000233015	20	20p11.22	solute carrier family 25 member 6 pseudogene 1	pseudo	SLC25A6P1	solute carrier family 25 member 6 pseudogene 1	O	solute carrier family 25 (mitochondrial carrier; adenine nucleotide translocator), member 6 pseudogene|solute carrier family 25 (mitochondrial carrier; adenine nucleotide translocator), member 6, pseudogene 1	20201124	-
9606	128817	CSTL1	-	CTES1|RCET11|dJ322G13.4	HGNC:HGNC:15958|Ensembl:ENSG00000125823	20	20p11.21	cystatin like 1	protein-coding	CSTL1	cystatin like 1	O	cystatin-like 1	20201124	-
9606	128820	CST9LP1	-	CTES7C	HGNC:HGNC:39552	20	20p11.21	cystatin 9-like pseudogene 1	pseudo	CST9LP1	cystatin 9-like pseudogene 1	O	cystatin pseudogene	20201124	-
9606	128821	CST9L	-	CTES7B|bA218C14.1	MIM:616536|HGNC:HGNC:16233|Ensembl:ENSG00000101435	20	20p11.21	cystatin 9 like	protein-coding	CST9L	cystatin 9 like	O	cystatin-9-like|testatin|testicular tissue protein Li 45	20201124	-
9606	128822	CST9	-	CLM|CTES7A	MIM:616543|HGNC:HGNC:13261|Ensembl:ENSG00000173335	20	20p11.21	cystatin 9	protein-coding	CST9	cystatin 9	O	cystatin-9|cystatin-like molecule|testatin	20201124	-
9606	128826	MIR1-1HG	-	C20orf166|MIR133A2HG	HGNC:HGNC:16159|Ensembl:ENSG00000174407	20	20q13.33	MIR1-1 host gene	ncRNA	MIR1-1HG	MIR1-1 host gene	O	MIR1-1 host gene protein|MIR133A2 host|uncharacterized protein C20orf166	20201208	-
9606	128848	DKKL1P1	-	DKKL2|dJ854E16.1	HGNC:HGNC:16593	20	20q11.21	DKKL1 pseudogene 1	pseudo	DKKL1P1	DKKL1 pseudogene 1	O	dickkopf-like 1 (soggy) pseudogene|dickkopf-like 1 pseudogene 1|dickkopf-like 2	20201124	-
9606	128853	DUSP15	-	C20orf57|VHY	MIM:616776|HGNC:HGNC:16236|Ensembl:ENSG00000149599	20	20q11.21	dual specificity phosphatase 15	protein-coding	DUSP15	dual specificity phosphatase 15	O	dual specificity protein phosphatase 15|VH1-related member Y|dual specificity phosphatase-like 15|vaccinia virus VH1-related dual-specific protein phosphatase Y	20201124	-
9606	128854	TSPY26P	-	TSPYL3|bA392M18.1	HGNC:HGNC:16256|Ensembl:ENSG00000235217	20	20q11.21	testis specific protein Y-linked 26, pseudogene	pseudo	TSPY26P	testis specific protein Y-linked 26, pseudogene	O	TSPY-like 3 (pseudogene)	20201124	-
9606	128859	BPIFB6	-	BPIL3|LPLUNC6	MIM:614110|HGNC:HGNC:16504|Ensembl:ENSG00000167104	20	20q11.21	BPI fold containing family B member 6	protein-coding	BPIFB6	BPI fold containing family B member 6	O	BPI fold-containing family B member 6|bactericidal/permeability-increasing protein-like 3	20201124	-
9606	128861	BPIFA3	-	C20orf71|SPLUNC3	HGNC:HGNC:16204|Ensembl:ENSG00000131059	20	20q11.21	BPI fold containing family A member 3	protein-coding	BPIFA3	BPI fold containing family A member 3	O	BPI fold-containing family A member 3|short long palate, lung and nasal epithelium carcinoma associated 3	20201124	-
9606	128862	RPL12P3	-	RPL12_17_1694|bA49G10.7	HGNC:HGNC:16335|Ensembl:ENSG00000233106	20	20q11.21	ribosomal protein L12 pseudogene 3	pseudo	RPL12P3	ribosomal protein L12 pseudogene 3	O	-	20201124	-
9606	128864	C20orf144	-	dJ63M2.6	HGNC:HGNC:16137|Ensembl:ENSG00000149609	20	20q11.22	chromosome 20 open reading frame 144	protein-coding	C20orf144	chromosome 20 open reading frame 144	O	uncharacterized protein C20orf144|bcl-2-like protein from testis|bclt	20201124	-
9606	128866	CHMP4B	-	C20orf178|CHMP4A|CTPP3|CTRCT31|SNF7|SNF7-2|Shax1|VPS32B|Vps32-2|dJ553F4.4	MIM:610897|HGNC:HGNC:16171|Ensembl:ENSG00000101421	20	20q11.22	charged multivesicular body protein 4B	protein-coding	CHMP4B	charged multivesicular body protein 4B	O	charged multivesicular body protein 4b|SNF7 homolog associated with Alix 1|Snf7 homologue associated with Alix 1|chromatin modifying protein 4B|chromatin-modifying protein 4b|hSnf7-2|hVps32-2|vacuolar protein-sorting-associated protein 32-2	20201124	-
9606	128869	PIGU	-	CDC91L1|GAB1|GPIBD21|NEDBSS	MIM:608528|HGNC:HGNC:15791|Ensembl:ENSG00000101464	20	20q11.22	phosphatidylinositol glycan anchor biosynthesis class U	protein-coding	PIGU	phosphatidylinositol glycan anchor biosynthesis class U	O	phosphatidylinositol glycan anchor biosynthesis class U protein|CDC91 (cell division cycle 91, S. cerevisiae, homolog)-like 1|GPI transamidase component PIG-U|GPI transamidase subunit|cell division cycle 91-like 1 protein|cell division cycle protein 91-like 1|protein CDC91-like 1	20210103	-
9606	128872	HMGB3P1	-	HMG4L|HMGB3L1|dJ18C9.3	HGNC:HGNC:16240	20	20q11.22	high mobility group box 3 pseudogene 1	pseudo	HMGB3P1	high mobility group box 3 pseudogene 1	O	high-mobility group box 3-like 1|high-mobility group box pseudogene 1	20201124	-
9606	128876	FAM83C	-	C20orf128|dJ614O4.7	HGNC:HGNC:16121|Ensembl:ENSG00000125998	20	20q11.22	family with sequence similarity 83 member C	protein-coding	FAM83C	family with sequence similarity 83 member C	O	protein FAM83C	20201124	-
9606	128879	HMGB3P2	-	HMG4L2|HMGB3L2|dJ550H1.1	HGNC:HGNC:16574	20	20q11.23	high mobility group box 3 pseudogene 2	pseudo	HMGB3P2	high mobility group box 3 pseudogene 2	O	high mobility group protein pseudogene|high-mobility group (nonhistone chromosomal) protein 4-like 2|high-mobility group box 3-like 2	20201124	-
9606	128954	GAB4	-	-	HGNC:HGNC:18325|Ensembl:ENSG00000215568	22	22q11.1	GRB2 associated binding protein family member 4	protein-coding	GAB4	GRB2 associated binding protein family member 4	O	GRB2-associated-binding protein 4|GRB2-associated binder 2-like protein|GRB2-associated binder 4|growth factor receptor bound protein 2-associated protein 4	20201124	-
9606	128977	C22orf39	-	-	HGNC:HGNC:27012|Ensembl:ENSG00000242259	22	22q11.21	chromosome 22 open reading frame 39	protein-coding	C22orf39	chromosome 22 open reading frame 39	O	UPF0545 protein C22orf39	20201208	-
9606	128989	TANGO2	-	C22orf25|MECRCN	MIM:616830|HGNC:HGNC:25439|Ensembl:ENSG00000183597	22	22q11.21	transport and golgi organization 2 homolog	protein-coding	TANGO2	transport and golgi organization 2 homolog	O	transport and Golgi organization protein 2 homolog	20201124	-
9606	128997	SLC9A3P2	-	-	HGNC:HGNC:19325|Ensembl:ENSG00000238125	22	22q11.21	solute carrier family 9 member 3 pseudogene 2	pseudo	SLC9A3P2	solute carrier family 9 member 3 pseudogene 2	O	solute carrier family 9 (sodium/hydrogen exchanger), member 3 pseudogene 2|solute carrier family 9, subfamily A (NHE3, cation proton antiporter 3), member 3 pseudogene 2	20201124	-
9606	129025	ZNF280A	-	3'OY11.1|SUHW1|ZNF280|ZNF636	HGNC:HGNC:18597|Ensembl:ENSG00000169548	22	22q11.22	zinc finger protein 280A	protein-coding	ZNF280A	zinc finger protein 280A	O	zinc finger protein 280A|suppressor of hairy wing homolog 1|zinc finger protein 280|zinc finger protein 636	20201213	-
9606	129026	LOC129026	-	-	-	22	22q11.22	gamma-glutamyltransferase-like activity 1 pseudogene	pseudo	-	-	-	-	20201124	-
9606	129049	SGSM1	-	RUTBC2	MIM:611417|HGNC:HGNC:29410|Ensembl:ENSG00000167037	22	22q11.23	small G protein signaling modulator 1	protein-coding	SGSM1	small G protein signaling modulator 1	O	small G protein signaling modulator 1|RUN and TBC1 domain containing 2|RUN and TBC1 domain-containing protein 2|small G protein signaling modulator 1 protein	20201213	-
9606	129080	EMID1	-	EMI5|EMU1	MIM:608926|HGNC:HGNC:18036|Ensembl:ENSG00000186998	22	22q12.2	EMI domain containing 1	protein-coding	EMID1	EMI domain containing 1	O	EMI domain-containing protein 1|emilin and multimerin domain-containing protein 1	20201213	-
9606	129099	CPSF1P1	-	dJ90G24.5	HGNC:HGNC:19251|Ensembl:ENSG00000214076	22	22q12.3	CPSF1 pseudogene 1	pseudo	CPSF1P1	CPSF1 pseudogene 1	O	cleavage and polyadenylation specific factor 1 pseudogene 1|cleavage and polyadenylation specific factor 1, 160kDa pseudogene 1	20201124	-
9606	129138	ANKRD54	-	LIAR	MIM:613383|HGNC:HGNC:25185|Ensembl:ENSG00000100124	22	22q13.1	ankyrin repeat domain 54	protein-coding	ANKRD54	ankyrin repeat domain 54	O	ankyrin repeat domain-containing protein 54|lyn-interacting ankyrin repeat protein	20201206	-
9606	129285	PPP1R21	-	CCDC128|KLRAQ1	MIM:618159|HGNC:HGNC:30595|Ensembl:ENSG00000162869	2	2p16.3	protein phosphatase 1 regulatory subunit 21	protein-coding	PPP1R21	protein phosphatase 1 regulatory subunit 21	O	protein phosphatase 1 regulatory subunit 21|KLRAQ motif containing 1|KLRAQ motif-containing protein 1|coiled-coil domain containing 128|coiled-coil domain-containing protein 128	20201124	-
9606	129293	TRABD2A	-	C2orf89|TIKI1	MIM:614912|HGNC:HGNC:27013|Ensembl:ENSG00000186854	2	2p11.2	TraB domain containing 2A	protein-coding	TRABD2A	TraB domain containing 2A	O	metalloprotease TIKI1|TRAB domain-containing protein 2A|UPF0632 protein C2orf89	20201124	-
9606	129303	TMEM150A	-	TM6P1|TMEM150|TTN1	MIM:616757|HGNC:HGNC:24677|Ensembl:ENSG00000168890	2	2p11.2	transmembrane protein 150A	protein-coding	TMEM150A	transmembrane protein 150A	O	transmembrane protein 150A|fasting-inducible integral membrane protein TM6P1|tentonin 1|transmembrane protein 150	20201124	-
9606	129401	NUP35	-	MP-44|MP44|NP44|NUP53	MIM:608140|HGNC:HGNC:29797|Ensembl:ENSG00000163002	2	2q32.1	nucleoporin 35	protein-coding	NUP35	nucleoporin 35	O	nucleoporin NUP35|mitotic phosphoprotein 44|nuclear pore complex protein Nup53|nucleoporin 35kDa|nucleoporin NUP53	20210103	-
9606	129402	LIN28AP1	-	-	HGNC:HGNC:38055	2	2q32.1	LIN28A pseudogene 1	pseudo	LIN28AP1	LIN28A pseudogene 1	O	lin-28 homolog A pseudogene 1	20201124	-
9606	129446	XIRP2	-	CMYA3	MIM:609778|HGNC:HGNC:14303|Ensembl:ENSG00000163092	2	2q24.3	xin actin binding repeat containing 2	protein-coding	XIRP2	xin actin binding repeat containing 2	O	xin actin-binding repeat-containing protein 2|beta-xin|cardiomyopathy associated 3|cardiomyopathy-associated protein 3|myomaxin|xeplin|xin repeat protein 2	20201213	-
9606	129450	TYW5	-	C2orf60|hTYW5	HGNC:HGNC:26754|Ensembl:ENSG00000162971	2	2q33.1	tRNA-yW synthesizing protein 5	protein-coding	TYW5	tRNA-yW synthesizing protein 5	O	tRNA wybutosine-synthesizing protein 5|jmjC domain-containing protein C2orf60|tRNA yW-synthesizing enzyme 5|tRNA(Phe) (7-(3-amino-3-carboxypropyl)wyosine(37)-C(2))-hydroxylase	20210114	-
9606	129521	NMS	-	-	HGNC:HGNC:32203|Ensembl:ENSG00000204640	2	2q11.2	neuromedin S	protein-coding	NMS	neuromedin S	O	neuromedin-S|neuromedin S precursor-related peptide/neuromedin S preproprotein|prepro-NMS	20201124	-
9606	129522	RALBP1P2	-	-	HGNC:HGNC:54697	2	2q11.2	RALBP1 pseudogene 2	pseudo	RALBP1P2	RALBP1 pseudogene 2	O	ralA binding protein 1 pseudogene	20201124	-
9606	129530	LYG1	-	LYGA1|SALW1939	HGNC:HGNC:27014|Ensembl:ENSG00000144214	2	2q11.2	lysozyme g1	protein-coding	LYG1	lysozyme g1	O	lysozyme g-like protein 1|lysozyme G-like 1	20201124	-
9606	129531	MITD1	-	-	HGNC:HGNC:25207|Ensembl:ENSG00000158411	2	2q11.2	microtubule interacting and trafficking domain containing 1	protein-coding	MITD1	microtubule interacting and trafficking domain containing 1	O	MIT domain-containing protein 1|MIT, microtubule interacting and transport, domain containing 1	20210103	-
9606	129560	AHCYP4	-	-	HGNC:HGNC:44996|Ensembl:ENSG00000232992	2	2q22.1	adenosylhomocysteinase pseudogene 4	pseudo	AHCYP4	adenosylhomocysteinase pseudogene 4	O	-	20201124	-
9606	129563	DIS3L2	-	FAM6A|PRLMNS|hDIS3L2	MIM:614184|HGNC:HGNC:28648|Ensembl:ENSG00000144535	2	2q37.1	DIS3 like 3'-5' exoribonuclease 2	protein-coding	DIS3L2	DIS3 like 3'-5' exoribonuclease 2	O	DIS3-like exonuclease 2|DIS3 mitotic control homolog-like 2|family with sequence similarity 6, member A	20201124	-
9606	129607	CMPK2	-	NDK|TMPK2|TYKi|UMP-CMPK2	MIM:611787|HGNC:HGNC:27015|Ensembl:ENSG00000134326	2	2p25.2	cytidine/uridine monophosphate kinase 2	protein-coding	CMPK2	cytidine/uridine monophosphate kinase 2	O	UMP-CMP kinase 2, mitochondrial|UMP/CMP kinase|cytidine monophosphate (UMP-CMP) kinase 2, mitochondrial|cytidylate kinase 2|mitochondrial UMP-CMP kinase|nucleoside-diphosphate kinase|thymidine monophosphate kinase 2|thymidylate kinase family LPS-inducible member	20201213	-
9606	129642	MBOAT2	-	LPAAT|LPCAT|LPCAT4|LPEAT|LPLAT 2|OACT2	MIM:611949|HGNC:HGNC:25193|Ensembl:ENSG00000143797	2	2p25.1	membrane bound O-acyltransferase domain containing 2	protein-coding	MBOAT2	membrane bound O-acyltransferase domain containing 2	O	lysophospholipid acyltransferase 2|1-acylglycerophosphate O-acyltransferase|1-acylglycerophosphate O-acyltransferase MBOAT2|1-acylglycerophosphocholine O-acyltransferase MBOAT2|1-acylglycerophosphoethanolamine MBOAT2 O-acyltransferase|1-acylglycerophosphoethanolamine O-acyltransferase|O-acyltransferase (membrane bound) domain containing 2|lyso-PA acyltransferase|lyso-PC acyltransferase|lyso-PC acyltransferase 4|lyso-PE acyltransferase|lysophosphatidic acid acyltransferase|lysophosphatidylcholine acyltransferase|lysophosphatidylcholine acyltransferase 4|lysophosphatidylethanolamine acyltransferase|membrane-bound O-acyltransferase domain-containing protein 2	20201213	-
9606	129656	CRTC1P1	-	-	HGNC:HGNC:54616|Ensembl:ENSG00000204993	2	2p16.3	CRTC1 pseudogene 1	pseudo	CRTC1P1	CRTC1 pseudogene 1	O	CREB regulated transcription coactivator 1 pseudogene	20201124	-
9606	129684	CNTNAP5	-	caspr5	MIM:610519|HGNC:HGNC:18748|Ensembl:ENSG00000155052	2	2q14.3	contactin associated protein family member 5	protein-coding	CNTNAP5	contactin associated protein family member 5	O	contactin-associated protein-like 5|cell recognition molecule Caspr5|contactin associated protein like 5	20210103	-
9606	129685	TAF8	-	II|TAF|TAF(II)43|TAFII-43|TAFII43|TBN	MIM:609514|HGNC:HGNC:17300|Ensembl:ENSG00000137413	6	6p21.1	TATA-box binding protein associated factor 8	protein-coding	TAF8	TATA-box binding protein associated factor 8	O	transcription initiation factor TFIID subunit 8|TAF8 RNA polymerase II, TATA box binding protein (TBP)-associated factor, 43kDa|TATA box binding protein (TBP)-associated factor, RNA polymerase II, A, 45/50kDa|TBP-associated factor 43 kDa|TBP-associated factor 8|TBP-associated factor TAFII43|TBP-associated factor, RNA polymerase II, 43 kD|hTAFII43|protein taube nuss|taube nuss homolog|transcription initiation factor TFIID 43 kDa subunit	20201124	-
9606	129787	TMEM18	-	lncND	MIM:613220|HGNC:HGNC:25257|Ensembl:ENSG00000151353	2	2p25.3	transmembrane protein 18	protein-coding	TMEM18	transmembrane protein 18	O	transmembrane protein 18	20201124	-
9606	129804	FBLN7	-	TM14	MIM:611551|HGNC:HGNC:26740|Ensembl:ENSG00000144152	2	2q13-q14.1	fibulin 7	protein-coding	FBLN7	fibulin 7	O	fibulin-7|FIBL-7	20201213	-
9606	129807	NEU4	-	-	MIM:608527|HGNC:HGNC:21328|Ensembl:ENSG00000204099	2	2q37.3	neuraminidase 4	protein-coding	NEU4	neuraminidase 4	O	sialidase-4|N-acetyl-alpha-neuraminidase 4|neuraminidase 4 (sialidase)	20201124	-
9606	129831	RBM45	-	DRB1|RB-1	MIM:608888|HGNC:HGNC:24468|Ensembl:ENSG00000155636	2	2q31.2	RNA binding motif protein 45	protein-coding	RBM45	RNA binding motif protein 45	O	RNA-binding protein 45|developmentally regulated RNA-binding protein 1|putative RNA binding protein RB-1	20210103	-
9606	129841	RPSAP25	-	RPSA_7_299	HGNC:HGNC:36405|Ensembl:ENSG00000230384	2	2q31.1	ribosomal protein SA pseudogene 25	pseudo	RPSAP25	ribosomal protein SA pseudogene 25	O	-	20201124	-
9606	129852	C2orf73	-	-	HGNC:HGNC:26861|Ensembl:ENSG00000177994	2	2p16.2	chromosome 2 open reading frame 73	protein-coding	C2orf73	chromosome 2 open reading frame 73	O	uncharacterized protein C2orf73	20201124	-
9606	129868	TRIM43	-	TRIM43A	HGNC:HGNC:19015|Ensembl:ENSG00000144015	2	2q11.1	tripartite motif containing 43	protein-coding	TRIM43	tripartite motif containing 43	O	tripartite motif-containing protein 43	20201124	-
9606	129870	UBTFL3	-	UBTFL5	HGNC:HGNC:35402|Ensembl:ENSG00000204699	2	2q11.1	UBTF like 3 (pseudogene)	pseudo	UBTFL3	UBTF like 3 (pseudogene)	O	HMG box-containing protein LOC129870|putative upstream-binding factor 1-like protein 3/5|upstream binding transcription factor, RNA polymerase I-like 3 (pseudogene)	20201124	-
9606	129880	BBS5	-	-	MIM:603650|HGNC:HGNC:970|Ensembl:ENSG00000163093	2	2q31.1	Bardet-Biedl syndrome 5	protein-coding	BBS5	Bardet-Biedl syndrome 5	O	Bardet-Biedl syndrome 5 protein	20201213	-
9606	129881	CCDC173	-	C2orf77	HGNC:HGNC:25064|Ensembl:ENSG00000154479	2	2q31.1	coiled-coil domain containing 173	protein-coding	CCDC173	coiled-coil domain containing 173	O	coiled-coil domain-containing protein 173	20201124	-
9606	130013	ACMSD	-	-	MIM:608889|HGNC:HGNC:19288|Ensembl:ENSG00000153086	2	2q21.3	aminocarboxymuconate semialdehyde decarboxylase	protein-coding	ACMSD	aminocarboxymuconate semialdehyde decarboxylase	O	2-amino-3-carboxymuconate-6-semialdehyde decarboxylase|picolinate carboxylase	20201124	-
9606	130026	ICA1L	-	ALS2CR14|ALS2CR15	HGNC:HGNC:14442|Ensembl:ENSG00000163596	2	2q33.2	islet cell autoantigen 1 like	protein-coding	ICA1L	islet cell autoantigen 1 like	O	islet cell autoantigen 1-like protein|Ica69-related protein|amyotrophic lateral sclerosis 2 (juvenile) chromosome region, candidate 14|amyotrophic lateral sclerosis 2 (juvenile) chromosome region, candidate 15|amyotrophic lateral sclerosis 2 chromosomal region candidate gene 14 protein|amyotrophic lateral sclerosis 2 chromosomal region candidate gene 15 protein|islet cell autoantigen 1,69kDa-like	20201213	-
9606	130074	FAM168B	-	MANI	HGNC:HGNC:27016|Ensembl:ENSG00000152102	2	2q21.1	family with sequence similarity 168 member B	protein-coding	FAM168B	family with sequence similarity 168 member B	O	myelin-associated neurite-outgrowth inhibitor|protein FAM168B	20201124	-
9606	130075	OR9A4	-	-	HGNC:HGNC:15095|Ensembl:ENSG00000258083	7	7q34	olfactory receptor family 9 subfamily A member 4	protein-coding	OR9A4	olfactory receptor family 9 subfamily A member 4	O	olfactory receptor 9A4|olfactory receptor OR7-1	20201124	-
9606	130106	CIB4	-	KIP4	MIM:610646|HGNC:HGNC:33703|Ensembl:ENSG00000157884	2	2p23.3	calcium and integrin binding family member 4	protein-coding	CIB4	calcium and integrin binding family member 4	O	calcium and integrin-binding family member 4	20201124	-
9606	130120	REG3G	-	LPPM429|PAP IB|PAP-1B|PAP1B|PAPIB|REG III|REG-III|UNQ429	MIM:609933|HGNC:HGNC:29595|Ensembl:ENSG00000143954	2	2p12	regenerating family member 3 gamma	protein-coding	REG3G	regenerating family member 3 gamma	O	regenerating islet-derived protein 3-gamma|REG-3-gamma|pancreatitis-associated protein 1B|pancreatitis-associated protein IB|reg III-gamma|regenerating gene III|regenerating islet-derived 3 gamma|regenerating islet-derived protein III-gamma	20201124	-
9606	130132	RFTN2	-	C2orf11|Raftlin-2	MIM:618215|HGNC:HGNC:26402|Ensembl:ENSG00000162944	2	2q33.1	raftlin family member 2	protein-coding	RFTN2	raftlin family member 2	O	raftlin-2|raft-linking protein 2	20201124	-
9606	130162	CLHC1	-	C2orf63	HGNC:HGNC:26453|Ensembl:ENSG00000162994	2	2p16.1	clathrin heavy chain linker domain containing 1	protein-coding	CLHC1	clathrin heavy chain linker domain containing 1	O	clathrin heavy chain linker domain-containing protein 1	20201124	-
9606	130195	HSPA8P6	-	-	HGNC:HGNC:44921|Ensembl:ENSG00000235864	2	2q34	heat shock protein family A (Hsp70) member 8 pseudogene 6	pseudo	HSPA8P6	heat shock protein family A (Hsp70) member 8 pseudogene 6	O	heat shock 70kDa protein 8 pseudogene 6	20201124	-
9606	130271	PLEKHH2	-	PLEKHH1L	MIM:612723|HGNC:HGNC:30506|Ensembl:ENSG00000152527	2	2p21	pleckstrin homology, MyTH4 and FERM domain containing H2	protein-coding	PLEKHH2	pleckstrin homology, MyTH4 and FERM domain containing H2	O	pleckstrin homology domain-containing family H member 2|pleckstrin homology domain containing, family H (with MyTH4 domain) member 2	20201124	-
9606	130340	AP1S3	-	PSORS15	MIM:615781|HGNC:HGNC:18971|Ensembl:ENSG00000152056	2	2q36.1	adaptor related protein complex 1 subunit sigma 3	protein-coding	AP1S3	adaptor related protein complex 1 subunit sigma 3	O	AP-1 complex subunit sigma-3|adapter-related protein complex 1 subunit sigma-1C|adaptor protein complex AP-1 sigma-1C subunit|adaptor related protein complex 1 sigma 3 subunit|adaptor-related protein complex 1 subunit sigma-1C|clathrin assembly protein complex 1 sigma-1C small chain|golgi adaptor HA1/AP1 adaptin sigma-1C subunit|sigma 1C subunit of AP-1 clathrin	20201124	-
9606	130355	C2orf76	-	AIM29	HGNC:HGNC:27017|Ensembl:ENSG00000186132	2	2q14.2	chromosome 2 open reading frame 76	protein-coding	C2orf76	chromosome 2 open reading frame 76	O	UPF0538 protein C2orf76	20201124	-
9606	130367	SGPP2	-	SPP2|SPPase2	MIM:612827|HGNC:HGNC:19953|Ensembl:ENSG00000163082	2	2q36.1	sphingosine-1-phosphate phosphatase 2	protein-coding	SGPP2	sphingosine-1-phosphate phosphatase 2	O	sphingosine-1-phosphate phosphatase 2|sphingosine 1-phosphate phosphohydrolase 2|sphingosine-1-phosphatase 2|sphingosine-1-phosphate phosphotase 2	20201124	-
9606	130399	ACVR1C	-	ACVRLK7|ALK7	MIM:608981|HGNC:HGNC:18123|Ensembl:ENSG00000123612	2	2q24.1	activin A receptor type 1C	protein-coding	ACVR1C	activin A receptor type 1C	O	activin receptor type-1C|ACTR-IC|ALK-7|activin A receptor, type IC|activin receptor type IC|activin receptor-like kinase 7	20201124	-
9606	130429	RPSAP27	-	RPSA_8_320	HGNC:HGNC:36650|Ensembl:ENSG00000233869	2	2q34	ribosomal protein SA pseudogene 27	pseudo	RPSAP27	ribosomal protein SA pseudogene 27	O	-	20201124	-
9606	130497	OSR1	-	ODD	MIM:608891|HGNC:HGNC:8111|Ensembl:ENSG00000143867	2	2p24.1	odd-skipped related transcription factor 1	protein-coding	OSR1	odd-skipped related transcription factor 1	O	protein odd-skipped-related 1|odd-skipped homolog|odd-skipped related 1|odd-skipped related transciption factor 1	20201128	-
9606	130500	CISD1P1	-	CISD1B|ZCD1B	HGNC:HGNC:29611	2	2p24.1	CDGSH iron sulfur domain 1 pseudogene 1	pseudo	CISD1P1	CDGSH iron sulfur domain 1 pseudogene 1	O	CDGSH iron sulfur domain 1B pseudogene|zinc finger, CDGSH-type domain 1B	20201124	-
9606	130502	TTC32	-	-	HGNC:HGNC:32954|Ensembl:ENSG00000183891	2	2p24.1	tetratricopeptide repeat domain 32	protein-coding	TTC32	tetratricopeptide repeat domain 32	O	tetratricopeptide repeat protein 32|TPR repeat protein 32	20201124	-
9606	130507	UBR3	-	ZNF650	MIM:613831|HGNC:HGNC:30467|Ensembl:ENSG00000144357	2	2q31.1	ubiquitin protein ligase E3 component n-recognin 3	protein-coding	UBR3	ubiquitin protein ligase E3 component n-recognin 3	O	E3 ubiquitin-protein ligase UBR3|N-recognin-3|RING-type E3 ubiquitin transferase UBR3|ubiquitin protein ligase E3 component n-recognin 3 (putative)|ubiquitin-protein ligase E3-alpha-3|ubiquitin-protein ligase E3-alpha-III|zinc finger protein 650	20201213	-
9606	130535	KCTD18	-	6530404F10Rik	HGNC:HGNC:26446|Ensembl:ENSG00000155729	2	2q33.1	potassium channel tetramerization domain containing 18	protein-coding	KCTD18	potassium channel tetramerization domain containing 18	O	BTB/POZ domain-containing protein KCTD18|potassium channel tetramerisation domain containing 18	20201124	-
9606	130540	FLACC1	-	ALS2CR12	HGNC:HGNC:14439|Ensembl:ENSG00000155749	2	2q33.1	flagellum associated containing coiled-coil domains 1	protein-coding	FLACC1	flagellum associated containing coiled-coil domains 1	O	flagellum-associated coiled-coil domain-containing protein 1|ALS2 chromosome region 12|amyotrophic lateral sclerosis 2 (juvenile) chromosome region, candidate 12|amyotrophic lateral sclerosis 2 chromosomal region candidate gene 12 protein|amyotrophic lateral sclerosis 2 chromosome region 12|amyotrophic lateral sclerosis 2 chromosome region candidate 12	20201124	-
9606	130557	ZNF513	-	HMFT0656|RP58|Zfp513	MIM:613598|HGNC:HGNC:26498|Ensembl:ENSG00000163795	2	2p23.3	zinc finger protein 513	protein-coding	ZNF513	zinc finger protein 513	O	zinc finger protein 513	20201124	-
9606	130560	SPATA3	-	TSARG1	HGNC:HGNC:17884|Ensembl:ENSG00000173699	2	2q37.1	spermatogenesis associated 3	protein-coding	SPATA3	spermatogenesis associated 3	O	spermatogenesis-associated protein 3|testis and spermatogenesis cell apoptosis related gene 1|testis and spermatogenesis cell-related protein 1|testis spermatocyte apoptosis-related protein 1	20201124	-
9606	130574	LYPD6	-	-	MIM:613359|HGNC:HGNC:28751|Ensembl:ENSG00000187123	2	2q23.2	LY6/PLAUR domain containing 6	protein-coding	LYPD6	LY6/PLAUR domain containing 6	O	ly6/PLAUR domain-containing protein 6	20201124	-
9606	130576	LYPD6B	-	CT116|LYPD7	HGNC:HGNC:27018|Ensembl:ENSG00000150556	2	2q23.2	LY6/PLAUR domain containing 6B	protein-coding	LYPD6B	LY6/PLAUR domain containing 6B	O	ly6/PLAUR domain-containing protein 6B|cancer/testis antigen 116	20201124	-
9606	130589	GALM	-	BLOCK25|GALAC4|GLAT|HEL-S-63p|IBD1	MIM:137030|HGNC:HGNC:24063|Ensembl:ENSG00000143891	2	2p22.1	galactose mutarotase	protein-coding	GALM	galactose mutarotase	O	galactose mutarotase|aldose 1-epimerase|aldose mutarotase|epididymis secretory sperm binding protein Li 63p|galactomutarotase|galactose enzyme activator	20210123	-
9606	130612	TMEM198	-	TMEM198A	HGNC:HGNC:33704|Ensembl:ENSG00000188760	2	2q35	transmembrane protein 198	protein-coding	TMEM198	transmembrane protein 198	O	transmembrane protein 198	20201124	-
9606	130617	ZFAND2B	-	AIRAPL	MIM:613474|HGNC:HGNC:25206|Ensembl:ENSG00000158552	2	2q35	zinc finger AN1-type containing 2B	protein-coding	ZFAND2B	zinc finger AN1-type containing 2B	O	AN1-type zinc finger protein 2B|AIRAP-like protein|arsenite-inducible RNA-associated protein-like protein|zinc finger, AN1-type domain 2B	20201206	-
9606	130678	RPLP1P5	-	RPLP1_1_196	HGNC:HGNC:35842	2	2p24.3	ribosomal protein lateral stalk subunit P1 pseudogene 5	pseudo	RPLP1P5	ribosomal protein lateral stalk subunit P1 pseudogene 5	O	ribosomal protein, large, P1 pseudogene 5	20201124	-
9606	130700	PSMB3P2	-	-	HGNC:HGNC:30150|Ensembl:ENSG00000235444	2	2q35	proteasome subunit beta 3 pseudogene 2	pseudo	PSMB3P2	proteasome subunit beta 3 pseudogene 2	O	proteasome (prosome, macropain) subunit, beta type, 3 pseudogene 2	20201124	-
9606	130728	RPL7P13	-	RPL7_4_218	HGNC:HGNC:36861|Ensembl:ENSG00000234253	2	2p16.3	ribosomal protein L7 pseudogene 13	pseudo	RPL7P13	ribosomal protein L7 pseudogene 13	O	-	20201124	-
9606	130733	TMEM178A	-	TMEM178	HGNC:HGNC:28517|Ensembl:ENSG00000152154	2	2p22.1	transmembrane protein 178A	protein-coding	TMEM178A	transmembrane protein 178A	O	transmembrane protein 178A|transmembrane protein 178	20201124	-
9606	130749	CPO	-	-	MIM:609563|HGNC:HGNC:21011|Ensembl:ENSG00000144410	2	2q33.3	carboxypeptidase O	protein-coding	CPO	carboxypeptidase O	O	carboxypeptidase O|metallocarboxypeptidase C|metallocarboxypeptidase O	20201124	-
9606	130752	MDH1B	-	RP11-95H11	HGNC:HGNC:17836|Ensembl:ENSG00000138400	2	2q33.3	malate dehydrogenase 1B	protein-coding	MDH1B	malate dehydrogenase 1B	O	putative malate dehydrogenase 1B|malate dehydrogenase 1B, NAD (soluble)	20201124	-
9606	130773	RPL23AP37	-	RPL23A_5_234	HGNC:HGNC:35664|Ensembl:ENSG00000236148	2	2p14	ribosomal protein L23a pseudogene 37	pseudo	RPL23AP37	ribosomal protein L23a pseudogene 37	O	-	20201124	-
9606	130802	DNMT3AP1	-	-	HGNC:HGNC:23164	2	2p14	DNA methyltransferase 3A pseudogene 1	pseudo	DNMT3AP1	DNA methyltransferase 3A pseudogene 1	O	-	20201124	-
9606	130813	C2orf50	-	-	HGNC:HGNC:26324|Ensembl:ENSG00000150873	2	2p25.1	chromosome 2 open reading frame 50	protein-coding	C2orf50	chromosome 2 open reading frame 50	O	uncharacterized protein C2orf50	20201124	-
9606	130814	SLC66A3	-	C2orf22|PQLC3	HGNC:HGNC:28503|Ensembl:ENSG00000162976	2	2p25.1	solute carrier family 66 member 3	protein-coding	SLC66A3	solute carrier family 66 member 3	O	solute carrier family 66 member 3|PQ loop repeat containing 3|PQ-loop repeat-containing protein 3	20201124	-
9606	130827	TMEM182	-	-	HGNC:HGNC:26391|Ensembl:ENSG00000170417	2	2q12.1	transmembrane protein 182	protein-coding	TMEM182	transmembrane protein 182	O	transmembrane protein 182	20201124	-
9606	130865	RPL26P13	-	RPL26_6_221	HGNC:HGNC:36639|Ensembl:ENSG00000213495	2	2p16.1	ribosomal protein L26 pseudogene 13	pseudo	RPL26P13	ribosomal protein L26 pseudogene 13	O	-	20201124	-
9606	130872	AHSA2P	-	AHA1|AHSA2|Hch1	HGNC:HGNC:20437|Ensembl:ENSG00000173209	2	2p15	activator of HSP90 ATPase homolog 2, pseudogene	pseudo	AHSA2P	activator of HSP90 ATPase homolog 2, pseudogene	O	AHA1, activator of heat shock 90kDa protein ATPase homolog 2|activator of 90 kDa heat shock protein ATPase homolog 2	20201129	-
9606	130888	FBXO36	-	Fbx36	MIM:609105|HGNC:HGNC:27020|Ensembl:ENSG00000153832	2	2q36.3	F-box protein 36	protein-coding	FBXO36	F-box protein 36	O	F-box only protein 36	20201124	-
9606	130916	MTERF4	-	MTERFD2	MIM:615393|HGNC:HGNC:28785|Ensembl:ENSG00000122085	2	2q37.3	mitochondrial transcription termination factor 4	protein-coding	MTERF4	mitochondrial transcription termination factor 4	O	transcription termination factor 4, mitochondrial|MTERF domain-containing protein 2	20201124	-
9606	130940	CCDC148	-	-	HGNC:HGNC:25191|Ensembl:ENSG00000153237	2	2q24.1	coiled-coil domain containing 148	protein-coding	CCDC148	coiled-coil domain containing 148	O	coiled-coil domain-containing protein 148	20201124	-
9606	130951	M1AP	-	C2orf65|D6Mm5e|SPATA37|SPGF48	MIM:619098|HGNC:HGNC:25183|Ensembl:ENSG00000159374	2	2p13.1	meiosis 1 associated protein	protein-coding	M1AP	meiosis 1 associated protein	O	meiosis 1 arrest protein|meiosis 1 arresting protein|spermatogenesis associated 37	20201128	-
9606	131034	CPNE4	-	COPN4|CPN4	MIM:604208|HGNC:HGNC:2317|Ensembl:ENSG00000196353	3	3q22.1	copine 4	protein-coding	CPNE4	copine 4	O	copine-4|copine 8|copine IV	20201208	-
9606	131054	RALBP1P1	-	-	HGNC:HGNC:54696|Ensembl:ENSG00000239880	3	3q26.33	RALBP1 pseudogene 1	pseudo	RALBP1P1	RALBP1 pseudogene 1	O	ralA binding protein 1 pseudogene	20201124	-
9606	131055	PPIAP74	-	-	HGNC:HGNC:53698	3	3q26.1	peptidylprolyl isomerase A pseudogene 74	pseudo	PPIAP74	peptidylprolyl isomerase A pseudogene 74	O	peptidylprolyl isomerase A (cyclophilin A) pseudogene	20201124	-
9606	131076	MIX23	-	CCDC58	HGNC:HGNC:31136|Ensembl:ENSG00000160124	3	3q21.1	mitochondrial matrix import factor 23	protein-coding	MIX23	mitochondrial matrix import factor 23	O	coiled-coil domain-containing protein 58|coiled-coil domain containing 58	20201124	-
9606	131096	KCNH8	-	ELK|ELK1|Kv12.1|elk3	MIM:608260|HGNC:HGNC:18864|Ensembl:ENSG00000183960	3	3p24.3	potassium voltage-gated channel subfamily H member 8	protein-coding	KCNH8	potassium voltage-gated channel subfamily H member 8	O	potassium voltage-gated channel subfamily H member 8|ELK channel 3|ether-a-go-go-like potassium channel 1|ether-a-go-go-like potassium channel 3|hElk1|potassium channel, voltage gated eag related subfamily H, member 8|potassium voltage-gated channel, subfamily H (eag-related), member 8|voltage-gated potassium channel subunit Kv12.1	20201124	-
9606	131118	DNAJC19	-	PAM18|TIM14|TIMM14	MIM:608977|HGNC:HGNC:30528|Ensembl:ENSG00000205981	3	3q26.33	DnaJ heat shock protein family (Hsp40) member C19	protein-coding	DNAJC19	DnaJ heat shock protein family (Hsp40) member C19	O	mitochondrial import inner membrane translocase subunit TIM14|DnaJ (Hsp40) homolog, subfamily C, member 19|DnaJ-like protein subfamily C member 19|homolog of yeast TIM14	20210123	-
9606	131149	OTOL1	-	C1QTNF15|C1QTNF16	HGNC:HGNC:34071|Ensembl:ENSG00000182447	3	3q26.1	otolin 1	protein-coding	OTOL1	otolin 1	O	otolin-1|C1q and TNF related 16|C1q and tumor necrosis factor related protein 15	20201124	-
9606	131177	FAM3D	-	EF7|OIT1	MIM:608619|HGNC:HGNC:18665|Ensembl:ENSG00000198643	3	3p14.2	FAM3 metabolism regulating signaling molecule D	protein-coding	FAM3D	FAM3 metabolism regulating signaling molecule D	O	protein FAM3D|Oncoprotein-induced transcript 1|cytokine-like protein EF-7|family with sequence similarity 3 member D	20201124	-
9606	131185	RAD23BP1	-	-	HGNC:HGNC:44509|Ensembl:ENSG00000236570	3	3p24.3	RAD23B pseudogene 1	pseudo	RAD23BP1	RAD23B pseudogene 1	O	RAD23 homolog B pseudogene 1|RAD23 homolog B, nucleotide excision repair protein pseudogene 1	20201124	-
9606	131368	ZPLD1	-	-	MIM:615915|HGNC:HGNC:27022|Ensembl:ENSG00000170044	3	3q12.3	zona pellucida like domain containing 1	protein-coding	ZPLD1	zona pellucida like domain containing 1	O	zona pellucida-like domain-containing protein 1|ZP domain-containing protein 1|cupulin	20201124	-
9606	131375	LYZL4	-	LYC4|LYZA	MIM:612750|HGNC:HGNC:28387|Ensembl:ENSG00000157093	3	3p22.1	lysozyme like 4	protein-coding	LYZL4	lysozyme like 4	O	lysozyme-like protein 4|lysozyme A|lysozyme-4	20201124	-
9606	131377	KLHL40	-	KBTBD5|NEM8|SRYP|SYRP	MIM:615340|HGNC:HGNC:30372|Ensembl:ENSG00000157119	3	3p22.1	kelch like family member 40	protein-coding	KLHL40	kelch like family member 40	O	kelch-like protein 40|kelch repeat and BTB (POZ) domain containing 5|kelch repeat and BTB domain-containing protein 5|nemaline myopathy type 8|sarcosynapsin	20201124	-
9606	131405	TRIM71	-	HYDCC1|LIN-41|LIN41	MIM:618570|HGNC:HGNC:32669|Ensembl:ENSG00000206557	3	3p22.3	tripartite motif containing 71	protein-coding	TRIM71	tripartite motif containing 71	O	E3 ubiquitin-protein ligase TRIM71|RING-type E3 ubiquitin transferase TRIM71|abnormal cell LINeage LIN-41|homolog of C. elegans Lin-41|protein lin-41 homolog|tripartite motif containing 71, E3 ubiquitin protein ligase|tripartite motif-containing protein 71	20210123	-
9606	131408	FAM131A	-	C3orf40|FLAT715|PRO1378	HGNC:HGNC:28308|Ensembl:ENSG00000175182	3	3q27.1	family with sequence similarity 131 member A	protein-coding	FAM131A	family with sequence similarity 131 member A	O	protein FAM131A	20201124	-
9606	131450	CD200R1	-	CD200R|HCRTR2|MOX2R|OX2R	MIM:607546|HGNC:HGNC:24235|Ensembl:ENSG00000163606	3	3q13.2	CD200 receptor 1	protein-coding	CD200R1	CD200 receptor 1	O	cell surface glycoprotein CD200 receptor 1|CD200 cell surface glycoprotein receptor|MOX2 receptor|cell surface glycoprotein OX2 receptor 1|cell surface glycoprotein receptor CD200	20201124	-
9606	131474	CHCHD4	-	MIA40|TIMM40	MIM:611077|HGNC:HGNC:26467|Ensembl:ENSG00000163528	3	3p25.1	coiled-coil-helix-coiled-coil-helix domain containing 4	protein-coding	CHCHD4	coiled-coil-helix-coiled-coil-helix domain containing 4	O	mitochondrial intermembrane space import and assembly protein 40|coiled-coil-helix-coiled-coil-helix domain-containing protein 4|translocase of inner mitochondrial membrane 40 homolog	20201124	-
9606	131540	ZDHHC19	-	DHHC19	MIM:618671|HGNC:HGNC:20713|Ensembl:ENSG00000163958	3	3q29	zinc finger DHHC-type palmitoyltransferase 19	protein-coding	ZDHHC19	zinc finger DHHC-type palmitoyltransferase 19	O	palmitoyltransferase ZDHHC19|DHHC-19|probable palmitoyltransferase ZDHHC19|zinc finger DHHC domain-containing protein 19|zinc finger DHHC-type containing 19|zinc finger, DHHC domain containing 19	20201213	-
9606	131544	CRYBG3	-	DKFZp667G2110|vlAKAP	HGNC:HGNC:34427|Ensembl:ENSG00000080200	3	3q11.2	crystallin beta-gamma domain containing 3	protein-coding	CRYBG3	crystallin beta-gamma domain containing 3	O	very large A-kinase anchor protein|beta-gamma crystallin domain containing 3|beta/gamma crystallin domain-containing protein 3	20201124	-
9606	131566	DCBLD2	-	CLCP1|ESDN	MIM:608698|HGNC:HGNC:24627|Ensembl:ENSG00000057019	3	3q12.1|3	discoidin, CUB and LCCL domain containing 2	protein-coding	DCBLD2	discoidin, CUB and LCCL domain containing 2	O	discoidin, CUB and LCCL domain-containing protein 2|1700055P21Rik|CUB, LCCL and coagulation factor V/VIII-homology domains protein 1|coagulation factor V/VIII-homology domains protein 1|endothelial and smooth muscle cell-derived neuropilin-like protein	20210103	-
9606	131572	MESTP4	-	-	HGNC:HGNC:38554	3	3p24.1	mesoderm specific transcript pseudogene 4	pseudo	MESTP4	mesoderm specific transcript pseudogene 4	O	mesoderm specific transcript homolog pseudogene 4	20201124	-
9606	131578	LRRC15	-	LIB	HGNC:HGNC:20818|Ensembl:ENSG00000172061	3	3q29	leucine rich repeat containing 15	protein-coding	LRRC15	leucine rich repeat containing 15	O	leucine-rich repeat-containing protein 15|hLib|leucine-rich repeat protein induced by beta amyloid|leucine-rich repeat protein induced by beta-amyloid homolog	20201124	-
9606	131583	FAM43A	-	-	HGNC:HGNC:26888|Ensembl:ENSG00000185112	3	3q29	family with sequence similarity 43 member A	protein-coding	FAM43A	family with sequence similarity 43 member A	O	protein FAM43A	20201124	-
9606	131601	TPRA1	-	GPR175|TMEM227|TPRA40	MIM:608336|HGNC:HGNC:30413|Ensembl:ENSG00000163870	3	3q21.3	transmembrane protein adipocyte associated 1	protein-coding	TPRA1	transmembrane protein adipocyte associated 1	O	transmembrane protein adipocyte-associated 1|G protein-coupled receptor 175|integral membrane protein GPR175|seven transmembrane domain orphan receptor|transmembrane domain protein regulated in adipocytes 40 kDa|transmembrane protein 227|transmembrane protein, adipocyte asscociated 1	20201124	-
9606	131616	TMEM42	-	-	HGNC:HGNC:28444|Ensembl:ENSG00000169964	3	3p21.31	transmembrane protein 42	protein-coding	TMEM42	transmembrane protein 42	O	transmembrane protein 42	20201124	-
9606	131669	UROC1	-	HMFN0320|UROCD	MIM:613012|HGNC:HGNC:26444|Ensembl:ENSG00000159650	3	3q21.3	urocanate hydratase 1	protein-coding	UROC1	urocanate hydratase 1	O	urocanate hydratase|imidazolonepropionate hydrolase|urocanase 1|urocanase domain containing 1	20201124	-
9606	131831	ERICH6	-	C3orf44|ERICH6A|FAM194A	HGNC:HGNC:28602|Ensembl:ENSG00000163645	3	3q25.1	glutamate rich 6	protein-coding	ERICH6	glutamate rich 6	O	glutamate-rich protein 6|family with sequence similarity 194, member A|glutamate-rich 6A|protein FAM194A	20201206	-
9606	131870	NUDT16	-	-	MIM:617381|HGNC:HGNC:26442|Ensembl:ENSG00000198585	3	3q22.1	nudix hydrolase 16	protein-coding	NUDT16	nudix hydrolase 16	O	U8 snoRNA-decapping enzyme|IDP phosphatase|IDPase|U8 snoRNA-binding protein H29K|inosine diphosphate phosphatase|m7GpppN-mRNA hydrolase|nucleoside diphosphate-linked moiety X motif 16|nudix (nucleoside diphosphate linked moiety X)-type motif 16|nudix motif 16|testicular tissue protein Li 129	20201213	-
9606	131873	COL6A6	-	-	MIM:616613|HGNC:HGNC:27023|Ensembl:ENSG00000206384	3	3q22.1	collagen type VI alpha 6 chain	protein-coding	COL6A6	collagen type VI alpha 6 chain	O	collagen alpha-6(VI) chain|collagen, type VI, alpha 6	20201124	-
9606	131890	GRK7	-	GPRK7	MIM:606987|HGNC:HGNC:17031|Ensembl:ENSG00000114124	3	3q23	G protein-coupled receptor kinase 7	protein-coding	GRK7	G protein-coupled receptor kinase 7	O	rhodopsin kinase GRK7|g protein-coupled receptor kinase GRK7	20201124	-
9606	131909	FAM172BP	-	FAM172B	HGNC:HGNC:34336	3	3q12.3	family with sequence similarity 172 member B, pseudogene	pseudo	FAM172BP	family with sequence similarity 172 member B, pseudogene	O	-	20201124	-
9606	131920	TMEM207	-	UNQ846	MIM:614786|HGNC:HGNC:33705|Ensembl:ENSG00000198398	3	3q28	transmembrane protein 207	protein-coding	TMEM207	transmembrane protein 207	O	transmembrane protein 207|SRSR846	20201124	-
9606	131961	IMPDH1P8	-	-	HGNC:HGNC:33963	3	3p25.1	inosine monophosphate dehydrogenase 1 pseudogene 8	pseudo	IMPDH1P8	inosine monophosphate dehydrogenase 1 pseudogene 8	O	IMP (inosine monophosphate) dehydrogenase 1 pseudogene 8	20201124	-
9606	131965	METTL6	-	-	MIM:618903|HGNC:HGNC:28343|Ensembl:ENSG00000206562	3	3p25.1	methyltransferase like 6	protein-coding	METTL6	methyltransferase like 6	O	tRNA N(3)-methylcytidine methyltransferase METTL6|methyltransferase-like protein 6	20201124	-
9606	131973	RHBDF1P1	-	-	HGNC:HGNC:44499|Ensembl:ENSG00000234123	3	3p25.1	RHBDF1 pseudogene 1	pseudo	RHBDF1P1	RHBDF1 pseudogene 1	O	rhomboid 5 homolog 1 pseudogene 1	20201124	-
9606	132001	TAMM41	-	C3orf31|RAM41|TAM41	MIM:614948|HGNC:HGNC:25187|Ensembl:ENSG00000144559	3	3p25.2	TAM41 mitochondrial translocator assembly and maintenance homolog	protein-coding	TAMM41	TAM41 mitochondrial translocator assembly and maintenance homolog	O	phosphatidate cytidylyltransferase, mitochondrial|CDP-DAG synthase|CDP-diacylglycerol synthase|MMP37-like protein, mitochondrial|TAM41, mitochondrial translocator assembly and maintenance protein, homolog|mitochondrial translocator assembly and maintenance protein 41 homolog	20201206	-
9606	132014	IL17RE	-	-	MIM:614995|HGNC:HGNC:18439|Ensembl:ENSG00000163701	3	3p25.3	interleukin 17 receptor E	protein-coding	IL17RE	interleukin 17 receptor E	O	interleukin-17 receptor E|IL-17 receptor E	20201124	-
9606	132112	RTP1	-	Z3CXXC1	MIM:609137|HGNC:HGNC:28580|Ensembl:ENSG00000175077	3	3q27.3	receptor transporter protein 1	protein-coding	RTP1	receptor transporter protein 1	O	receptor-transporting protein 1|3CxxC-type zinc finger protein 1|receptor (chemosensory) transporter protein 1|zinc finger, 3CxxC-type 1	20201124	-
9606	132141	IQCF1	-	-	HGNC:HGNC:28607|Ensembl:ENSG00000173389	3	3p21.2	IQ motif containing F1	protein-coding	IQCF1	IQ motif containing F1	O	IQ domain-containing protein F1	20201124	-
9606	132158	GLYCTK	-	HBEBP2|HBEBP4|HBeAgBP4A	MIM:610516|HGNC:HGNC:24247|Ensembl:ENSG00000168237	3	3p21.2	glycerate kinase	protein-coding	GLYCTK	glycerate kinase	O	glycerate kinase|HBeAg binding protein 4|HBeAg-binding protein 2	20201124	-
9606	132160	PPM1M	-	PP2C-eta|PP2CE|PP2Ceta	MIM:608979|HGNC:HGNC:26506|Ensembl:ENSG00000164088	3	3p21.2	protein phosphatase, Mg2+/Mn2+ dependent 1M	protein-coding	PPM1M	protein phosphatase, Mg2+/Mn2+ dependent 1M	O	protein phosphatase 1M|protein phosphatase 1M (PP2C domain containing)|protein phosphatase 2C eta-2	20201124	-
9606	132200	C3orf49	-	-	HGNC:HGNC:25190|Ensembl:ENSG00000163632	3	3p14.1	chromosome 3 open reading frame 49	protein-coding	C3orf49	chromosome 3 open reading frame 49	O	putative uncharacterized protein C3orf49	20201124	-
9606	132203	SNTN	-	S100A1L|S100AL|sentan	MIM:617832|HGNC:HGNC:33706|Ensembl:ENSG00000188817	3	3p14.2	sentan, cilia apical structure protein	protein-coding	SNTN	sentan, cilia apical structure protein	O	sentan|S100A-like protein	20201124	-
9606	132204	SYNPR	-	SPO	HGNC:HGNC:16507|Ensembl:ENSG00000163630	3	3p14.2	synaptoporin	protein-coding	SYNPR	synaptoporin	O	synaptoporin	20201213	-
9606	132228	LSMEM2	-	C3orf45	HGNC:HGNC:26781|Ensembl:ENSG00000179564	3	3p21.31	leucine rich single-pass membrane protein 2	protein-coding	LSMEM2	leucine rich single-pass membrane protein 2	O	leucine-rich single-pass membrane protein 2	20201124	-
9606	132241	RPL32P3	-	-	HGNC:HGNC:27024|Ensembl:ENSG00000251474	3	3q21.3	ribosomal protein L32 pseudogene 3	pseudo	RPL32P3	ribosomal protein L32 pseudogene 3	O	-	20201124	-
9606	132243	H1-8	-	H1.8|H1FOO|H1oo|osH1	HGNC:HGNC:18463|Ensembl:ENSG00000178804	3	3q22.1	H1.8 linker histone	protein-coding	H1-8	H1.8 linker histone	O	histone H1.8|H1 histone family member O oocyte specific|histone H1oo|oocyte-specific histone H1|oocyte-specific linker histone H1	20201124	-
9606	132299	OCIAD2	-	-	HGNC:HGNC:28685|Ensembl:ENSG00000145247	4	4p11	OCIA domain containing 2	protein-coding	OCIAD2	OCIA domain containing 2	O	OCIA domain-containing protein 2|ovarian cancer immunoreactive antigen domain containing 2|ovarian carcinoma immunoreactive antigen-like protein	20201124	-
9606	132320	SCLT1	-	CAP-1A|CAP1A	MIM:611399|HGNC:HGNC:26406|Ensembl:ENSG00000151466	4	4q28.2	sodium channel and clathrin linker 1	protein-coding	SCLT1	sodium channel and clathrin linker 1	O	sodium channel and clathrin linker 1|sodium channel-associated protein 1	20201124	-
9606	132321	C4orf33	-	-	HGNC:HGNC:27025|Ensembl:ENSG00000151470	4	4q28.2	chromosome 4 open reading frame 33	protein-coding	C4orf33	chromosome 4 open reading frame 33	O	UPF0462 protein C4orf33	20201124	-
9606	132332	SMIM43	-	TMEM155	HGNC:HGNC:55077|Ensembl:ENSG00000164112	4	4q27	small integral membrane protein 43	protein-coding	SMIM43	small integral membrane protein 43	O	small integral membrane protein 43|protein TMEM155|transmembrane protein 155	20201124	-
9606	132386	LOC132386	-	-	-	4	4q34.3	epithelial cell adhesion molecule pseudogene	pseudo	-	-	-	-	20201124	-
9606	132391	KRT18P21	-	-	HGNC:HGNC:33389|Ensembl:ENSG00000250363	4	4q26	keratin 18 pseudogene 21	pseudo	KRT18P21	keratin 18 pseudogene 21	O	-	20201124	-
9606	132430	PABPC4L	-	-	HGNC:HGNC:31955|Ensembl:ENSG00000254535	4	4q28.3	poly(A) binding protein cytoplasmic 4 like	protein-coding	PABPC4L	poly(A) binding protein cytoplasmic 4 like	O	polyadenylate-binding protein 4-like|PABP-4-like	20201124	-
9606	132556	BTF3P13	-	BTF3L3|HUMBTFD	MIM:603739|HGNC:HGNC:1128	4	4q23	basic transcription factor 3 pseudogene 13	pseudo	BTF3P13	basic transcription factor 3 pseudogene 13	O	basic transcription factor 3, like 3|basic transcription factor 3, pseudogene|basic transcription factor 3-like 3, pseudogene|lambda h33	20201124	-
9606	132612	ADAD1	-	Tenr	MIM:614130|HGNC:HGNC:30713|Ensembl:ENSG00000164113	4	4q27	adenosine deaminase domain containing 1	protein-coding	ADAD1	adenosine deaminase domain containing 1	O	adenosine deaminase domain-containing protein 1|adenosine deaminase domain containing 1 (testis-specific)|testis nuclear RNA-binding protein|testis tissue sperm-binding protein Li 92mP	20201124	-
9606	132625	ZFP42	-	REX-1|REX1|ZNF754|zfp-42	MIM:614572|HGNC:HGNC:30949|Ensembl:ENSG00000179059	4	4q35.2	ZFP42 zinc finger protein	protein-coding	ZFP42	ZFP42 zinc finger protein	O	zinc finger protein 42 homolog|REX1 transcription factor|reduced expression protein 1|zinc finger protein 754	20201213	-
9606	132660	LIN54	-	CXCDC1|JC8.6|MIP120|TCX1	MIM:613367|HGNC:HGNC:25397|Ensembl:ENSG00000189308	4	4q21.22	lin-54 DREAM MuvB core complex component	protein-coding	LIN54	lin-54 DREAM MuvB core complex component	O	protein lin-54 homolog|CXC domain-containing protein 1|lin-54 homolog	20201124	-
9606	132671	SPATA18	-	Mieap|SPETEX1	MIM:612814|HGNC:HGNC:29579|Ensembl:ENSG00000163071	4	4q12	spermatogenesis associated 18	protein-coding	SPATA18	spermatogenesis associated 18	O	mitochondria-eating protein|spermatogenesis associated 18 homolog|testis tissue sperm-binding protein Li 71n	20201213	-
9606	132719	TUBB8P3	-	-	HGNC:HGNC:42338|Ensembl:ENSG00000250307	4	4q25	tubulin beta 8 class VIII pseudogene 3	pseudo	TUBB8P3	tubulin beta 8 class VIII pseudogene 3	O	tubulin, beta 2C pseudogene|tubulin, beta 8 class VIII pseudogene	20201124	-
9606	132720	FAM241A	-	C4orf32	HGNC:HGNC:26813|Ensembl:ENSG00000174749	4	4q25	family with sequence similarity 241 member A	protein-coding	FAM241A	family with sequence similarity 241 member A	O	uncharacterized protein FAM241A|uncharacterized protein C4orf32	20201124	-
9606	132724	TMPRSS11B	-	HATL5	HGNC:HGNC:25398|Ensembl:ENSG00000185873	4	4q13.2	transmembrane serine protease 11B	protein-coding	TMPRSS11B	transmembrane serine protease 11B	O	transmembrane protease serine 11B|airway trypsin-like protease 5|transmembrane protease, serine 11B	20201124	-
9606	132789	GNPDA2	-	GNP2|SB52	MIM:613222|HGNC:HGNC:21526|Ensembl:ENSG00000163281	4	4p12	glucosamine-6-phosphate deaminase 2	protein-coding	GNPDA2	glucosamine-6-phosphate deaminase 2	O	glucosamine-6-phosphate isomerase 2|glcN6P deaminase 2|glucosamine-6-phosphate isomerase SB52	20201124	-
9606	132817	RBM48P1	-	-	HGNC:HGNC:44054	4	4q28.1	RNA binding motif protein 48 pseudogene 1	pseudo	RBM48P1	RNA binding motif protein 48 pseudogene 1	O	-	20201124	-
9606	132851	SPATA4	-	CFAP178|FAP178|SPEF1B|TSARG2	MIM:609879|HGNC:HGNC:17333|Ensembl:ENSG00000150628	4	4q34.2	spermatogenesis associated 4	protein-coding	SPATA4	spermatogenesis associated 4	O	spermatogenesis-associated protein 4|testis and spermatogenesis cell related protein 2|testis spermatocyte apoptosis-related gene 2 protein	20201124	-
9606	132864	CPEB2	-	CPE-BP2|CPEB-2|hCPEB-2	MIM:610605|HGNC:HGNC:21745|Ensembl:ENSG00000137449	4	4p15.32	cytoplasmic polyadenylation element binding protein 2	protein-coding	CPEB2	cytoplasmic polyadenylation element binding protein 2	O	cytoplasmic polyadenylation element-binding protein 2|CPE-binding protein 2	20201124	-
9606	132884	EVC2	-	LBN|WAD	MIM:607261|HGNC:HGNC:19747|Ensembl:ENSG00000173040	4	4p16.2	EvC ciliary complex subunit 2	protein-coding	EVC2	EvC ciliary complex subunit 2	O	limbin|Ellis van Creveld syndrome 2|ellis-van Creveld syndrome protein 2	20201124	-
9606	132946	ARL9	-	-	MIM:612405|HGNC:HGNC:23592|Ensembl:ENSG00000196503	4	4q12	ADP ribosylation factor like GTPase 9	protein-coding	ARL9	ADP ribosylation factor like GTPase 9	O	ADP-ribosylation factor-like protein 9|ADP-ribosylation factor-like 9	20201124	-
9606	132949	AASDH	-	ACSF4|LYS2|NRPS1098|NRPS998	MIM:614365|HGNC:HGNC:23993|Ensembl:ENSG00000157426	4	4q12	aminoadipate-semialdehyde dehydrogenase	protein-coding	AASDH	aminoadipate-semialdehyde dehydrogenase	O	beta-alanine-activating enzyme|2-aminoadipic 6-semialdehyde dehydrogenase|acyl-CoA synthetase family member 4|non-ribosomal peptide synthetase 1098|non-ribosomal peptide synthetase 998	20201124	-
9606	132954	PDCL2	-	GCPHLP	MIM:611676|HGNC:HGNC:29524|Ensembl:ENSG00000163440	4	4q12	phosducin like 2	protein-coding	PDCL2	phosducin like 2	O	phosducin-like protein 2	20201124	-
9606	132989	C4orf36	-	-	HGNC:HGNC:28386|Ensembl:ENSG00000163633|Ensembl:ENSG00000285458	4	4q21.3	chromosome 4 open reading frame 36	protein-coding	C4orf36	chromosome 4 open reading frame 36	O	uncharacterized protein C4orf36	20201124	-
9606	133015	PACRGL	-	C4orf28	HGNC:HGNC:28442|Ensembl:ENSG00000163138	4	4p15.31	parkin coregulated like	protein-coding	PACRGL	parkin coregulated like	O	PACRG-like protein|PARK2 co-regulated like|PARK2 coregulated like	20201124	-
9606	133022	TRAM1L1	-	-	MIM:617505|HGNC:HGNC:28371|Ensembl:ENSG00000174599	4	4q26	translocation associated membrane protein 1 like 1	protein-coding	TRAM1L1	translocation associated membrane protein 1 like 1	O	translocating chain-associated membrane protein 1-like 1	20201124	-
9606	133060	OTOP1	-	-	MIM:607806|HGNC:HGNC:19656|Ensembl:ENSG00000163982	4	4p16.3	otopetrin 1	protein-coding	OTOP1	otopetrin 1	O	proton channel OTOP1	20201213	-
9606	133083	PMPCAP1	-	-	HGNC:HGNC:51348	4	4q22.1	PMPCA pseudogene 1	pseudo	PMPCAP1	PMPCA pseudogene 1	O	peptidase (mitochondrial processing) alpha pseudogene 1|peptidase, mitochondrial processing alpha subunit pseudogene 1	20201124	-
9606	133121	ENPP6	-	NPP6	MIM:616983|HGNC:HGNC:23409|Ensembl:ENSG00000164303	4	4q35.1	ectonucleotide pyrophosphatase/phosphodiesterase 6	protein-coding	ENPP6	ectonucleotide pyrophosphatase/phosphodiesterase 6	O	glycerophosphocholine cholinephosphodiesterase ENPP6|B830047L21Rik|E-NPP 6|GPC-Cpde|NPP-6|choline-specific glycerophosphodiester phosphodiesterase|ectonucleotide pyrophosphatase/phosphodiesterase family member 6	20201124	-
9606	133150	SULT1D1P	-	SULT1D1	HGNC:HGNC:30659|Ensembl:ENSG00000236959	4	4q13.3	sulfotransferase family 1D member 1, pseudogene	pseudo	SULT1D1P	sulfotransferase family 1D member 1, pseudogene	O	SULT1D pseudogene|amine N-sulfotransferase|sulfotransferase family, cytosolic, 1C, member 3 pseudogene|sulfotransferase family, cytosolic, 1D, member 1, pseudogene|tyrosine-ester sulfotransferase	20201124	-
9606	133283	EEF1A1P13	-	EEF1AL11	HGNC:HGNC:3196	5	5p15.2	eukaryotic translation elongation factor 1 alpha 1 pseudogene 13	pseudo	EEF1A1P13	eukaryotic translation elongation factor 1 alpha 1 pseudogene 13	O	eukaryotic translation elongation factor 1 alpha-like 11	20201124	-
9606	133308	SLC9B2	-	NHA2|NHE10|NHEDC2	MIM:611789|HGNC:HGNC:25143|Ensembl:ENSG00000164038	4	4q24	solute carrier family 9 member B2	protein-coding	SLC9B2	solute carrier family 9 member B2	O	sodium/hydrogen exchanger 9B2|NHE domain-containing protein 2|Na(+)/H(+) exchanger NHA2|Na(+)/H(+) exchanger-like domain-containing protein 2|Na+/H+ exchanger domain containing 2|mitochondrial Na(+)/H(+) exchanger NHA2|mitochondrial sodium/hydrogen exchanger 9B2|mitochondrial sodium/hydrogen exchanger NHA2|sodium/hydrogen exchanger-like domain-containing protein 2|solute carrier family 9 subfamily B member 2|solute carrier family 9, subfamily B (NHA2, cation proton antiporter 2), member 2|solute carrier family 9, subfamily B (cation proton antiporter 2), member 2	20210114	-
9606	133332	LOC133332	-	-	Ensembl:ENSG00000250547	4	4q32.2	mitochondrial ribosomal protein S5 pseudogene	pseudo	-	-	-	-	20201124	-
9606	133383	SETD9	-	C5orf35	HGNC:HGNC:28508|Ensembl:ENSG00000155542	5	5q11.2	SET domain containing 9	protein-coding	SETD9	SET domain containing 9	O	SET domain-containing protein 9	20201124	-
9606	133396	IL31RA	-	CRL|CRL3|GLM-R|GLMR|GPL|IL-31RA|PLCA2|PRO21384|hGLM-R|zcytoR17	MIM:609510|HGNC:HGNC:18969|Ensembl:ENSG00000164509	5	5q11.2	interleukin 31 receptor A	protein-coding	IL31RA	interleukin 31 receptor A	O	interleukin-31 receptor subunit alpha|IL-31 receptor subunit alpha|IL-31R subunit alpha|class I cytokine receptor|cytokine receptor-like 3|gp130-like monocyte receptor|soluble type I cytokine receptor CRL3	20201213	-
9606	133418	EMB	-	GP70	MIM:615669|HGNC:HGNC:30465|Ensembl:ENSG00000170571	5	5q11.1	embigin	protein-coding	EMB	embigin	O	embigin|embigin homolog	20201124	-
9606	133482	SLCO6A1	-	CT48|GST|OATP-I|OATP6A1|OATPY	MIM:613365|HGNC:HGNC:23613|Ensembl:ENSG00000205359	5	5q21.1	solute carrier organic anion transporter family member 6A1	protein-coding	SLCO6A1	solute carrier organic anion transporter family member 6A1	O	solute carrier organic anion transporter family member 6A1|cancer/testis antigen 48|gonad-specific transporter|organic anion-transporting polypeptide I|solute carrier family 21 member 19|testicular tissue protein Li 174|testis-specific organic anion transporter	20201124	-
9606	133491	C5orf47	-	-	HGNC:HGNC:27026|Ensembl:ENSG00000185056	5	5q35.2	chromosome 5 open reading frame 47	protein-coding	C5orf47	chromosome 5 open reading frame 47	O	uncharacterized protein C5orf47	20201124	-
9606	133522	PPARGC1B	-	ERRL1|PERC|PGC-1(beta)|PGC1B	MIM:608886|HGNC:HGNC:30022|Ensembl:ENSG00000155846	5	5q32	PPARG coactivator 1 beta	protein-coding	PPARGC1B	PPARG coactivator 1 beta	O	peroxisome proliferator-activated receptor gamma coactivator 1-beta|PGC-1-related estrogen receptor alpha coactivator|PPAR-gamma coactivator 1-beta|PPARGC-1-beta|PPARgamma coactivator 1 beta|peroxisome proliferator-activated receptor gamma, coactivator 1 beta	20201213	-
9606	133558	MROH2B	-	HEATR7B2|SPIF	HGNC:HGNC:26857|Ensembl:ENSG00000171495	5	5p13.1	maestro heat like repeat family member 2B	protein-coding	MROH2B	maestro heat like repeat family member 2B	O	maestro heat-like repeat-containing protein family member 2B|HEAT repeat family member 7B2|HEAT repeat family member B2|HEAT repeat-containing protein 7B2|sperm PKA-interacting factor	20201124	-
9606	133569	RPS10P12	-	RPS10_5_559	HGNC:HGNC:36662|Ensembl:ENSG00000240627	5	5q11.1	ribosomal protein S10 pseudogene 12	pseudo	RPS10P12	ribosomal protein S10 pseudogene 12	O	-	20201124	-
9606	133584	EGFLAM	-	AGRINL|AGRNL|PIKA	MIM:617683|HGNC:HGNC:26810|Ensembl:ENSG00000164318	5	5p13.2-p13.1	EGF like, fibronectin type III and laminin G domains	protein-coding	EGFLAM	EGF like, fibronectin type III and laminin G domains	O	pikachurin|EGF-like, fibronectin type-III and laminin G-like domain-containing protein|agrin-like protein	20201124	-
9606	133609	RPLP1P7	-	RPLP1_4_611	HGNC:HGNC:36156	5	5q23.2	ribosomal protein lateral stalk subunit P1 pseudogene 7	pseudo	RPLP1P7	ribosomal protein lateral stalk subunit P1 pseudogene 7	O	ribosomal protein, large, P1 pseudogene 7	20201124	-
9606	133615	MRPS5P3	-	-	HGNC:HGNC:29778	5	5q23.2	mitochondrial ribosomal protein S5 pseudogene 3	pseudo	MRPS5P3	mitochondrial ribosomal protein S5 pseudogene 3	O	-	20201124	-
9606	133619	PRRC1	-	-	HGNC:HGNC:28164|Ensembl:ENSG00000164244	5	5q23.2	proline rich coiled-coil 1	protein-coding	PRRC1	proline rich coiled-coil 1	O	protein PRRC1|proline-rich and coiled-coil-containing protein 1	20201124	-
9606	133629	RPL11P2	-	RPL11_1_612	HGNC:HGNC:36983|Ensembl:ENSG00000244192	5	5q23.3	ribosomal protein L11 pseudogene 2	pseudo	RPL11P2	ribosomal protein L11 pseudogene 2	O	-	20201124	-
9606	133686	NADK2	-	C5orf33|DECRD|MNADK|NADKD1	MIM:615787|HGNC:HGNC:26404|Ensembl:ENSG00000152620	5	5p13.2	NAD kinase 2, mitochondrial	protein-coding	NADK2	NAD kinase 2, mitochondrial	O	NAD kinase 2, mitochondrial|NAD kinase domain-containing protein 1, mitochondrial	20201206	-
9606	133688	UGT3A1	-	-	MIM:616383|HGNC:HGNC:26625|Ensembl:ENSG00000145626	5	5p13.2	UDP glycosyltransferase family 3 member A1	protein-coding	UGT3A1	UDP glycosyltransferase family 3 member A1	O	UDP-glucuronosyltransferase 3A1|UDP glycosyltransferase 3 family, polypeptide A1|UDPGT 3A1	20201124	-
9606	133690	CAPSL	-	-	MIM:618799|HGNC:HGNC:28375|Ensembl:ENSG00000152611	5	5p13.2	calcyphosine like	protein-coding	CAPSL	calcyphosine like	O	calcyphosin-like protein	20201124	-
9606	133746	JMY	-	WHAMM2|WHDC1L3	MIM:604279|HGNC:HGNC:28916|Ensembl:ENSG00000152409	5	5q14.1	junction mediating and regulatory protein, p53 cofactor	protein-coding	JMY	junction mediating and regulatory protein, p53 cofactor	O	junction-mediating and -regulatory protein|WAS protein homology region 2 domain containing 1-like 3	20201220	-
9606	133748	RPL7AP32	-	RPL7A_8_583	HGNC:HGNC:36415|Ensembl:ENSG00000243160	5	5q14.1	ribosomal protein L7a pseudogene 32	pseudo	RPL7AP32	ribosomal protein L7a pseudogene 32	O	-	20201124	-
9606	133789	RAB5CP2	-	-	HGNC:HGNC:45106	5	5q14.3	RAB5C, member RAS oncogene family pseudogene 2	pseudo	RAB5CP2	RAB5C, member RAS oncogene family pseudogene 2	O	-	20201124	-
9606	133790	RPS18P7	-	RPS18_4_595	HGNC:HGNC:35874|Ensembl:ENSG00000240388	5	5q14.3	ribosomal protein S18 pseudogene 7	pseudo	RPS18P7	ribosomal protein S18 pseudogene 7	O	-	20201124	-
9606	133874	C5orf58	-	-	HGNC:HGNC:37272|Ensembl:ENSG00000234511	5	5q35.1	chromosome 5 open reading frame 58	protein-coding	C5orf58	chromosome 5 open reading frame 58	O	putative uncharacterized protein C5orf58	20201124	-
9606	133923	ZNF474	-	-	HGNC:HGNC:23245|Ensembl:ENSG00000164185	5	5q23.2	zinc finger protein 474	protein-coding	ZNF474	zinc finger protein 474	O	zinc finger protein 474|4933409D10Rik|TSZFP|testis-specific zinc finger protein	20201124	-
9606	133957	CCDC127	-	-	HGNC:HGNC:30520|Ensembl:ENSG00000164366	5	5p15.33	coiled-coil domain containing 127	protein-coding	CCDC127	coiled-coil domain containing 127	O	coiled-coil domain-containing protein 127	20201124	-
9606	134008	MRPL11P2	-	-	HGNC:HGNC:29694	5	5q31.3	mitochondrial ribosomal protein L11 pseudogene 2	pseudo	MRPL11P2	mitochondrial ribosomal protein L11 pseudogene 2	O	-	20201124	-
9606	134082	OR2AI1P	-	-	HGNC:HGNC:15063|Ensembl:ENSG00000236791	5	5q35.3	olfactory receptor family 2 subfamily AI member 1 pseudogene	pseudo	OR2AI1P	olfactory receptor family 2 subfamily AI member 1 pseudogene	O	-	20201124	-
9606	134083	OR2Y1	-	OR5-2	HGNC:HGNC:14837|Ensembl:ENSG00000174339	5	5q35.3	olfactory receptor family 2 subfamily Y member 1	protein-coding	OR2Y1	olfactory receptor family 2 subfamily Y member 1	O	olfactory receptor 2Y1|olfactory receptor OR5-2	20201124	-
9606	134111	UBE2QL1	-	-	MIM:615832|HGNC:HGNC:37269|Ensembl:ENSG00000215218	5	5p15.31	ubiquitin conjugating enzyme E2 Q family like 1	protein-coding	UBE2QL1	ubiquitin conjugating enzyme E2 Q family like 1	O	ubiquitin-conjugating enzyme E2Q-like protein 1|E2Q-like ubiquitin-conjugating enzyme 1|ubiquitin-conjugating enzyme E2Q family-like 1	20201124	-
9606	134121	C5orf49	-	-	HGNC:HGNC:27028|Ensembl:ENSG00000215217	5	5p15.31	chromosome 5 open reading frame 49	protein-coding	C5orf49	chromosome 5 open reading frame 49	O	uncharacterized protein C5orf49	20201124	-
9606	134145	ATPSCKMT	-	FAM173B|JS-2|hFAM173B	MIM:618568|HGNC:HGNC:27029|Ensembl:ENSG00000150756	5	5p15.2	ATP synthase c subunit lysine N-methyltransferase	protein-coding	ATPSCKMT	ATP synthase c subunit lysine N-methyltransferase	O	ATP synthase subunit C lysine N-methyltransferase|family with sequence similarity 173 member B|protein FAM173B|protein N-lysine methyltransferase FAM173B	20201124	-
9606	134147	CMBL	-	JS-1	MIM:613379|HGNC:HGNC:25090|Ensembl:ENSG00000164237	5	5p15.2	carboxymethylenebutenolidase homolog	protein-coding	CMBL	carboxymethylenebutenolidase homolog	O	carboxymethylenebutenolidase homolog|carboxymethylenebutenolidase homolog (Pseudomonas)|carboxymethylenebutenolidase-like (Pseudomonas)	20201124	-
9606	134187	POU5F2	-	SPRM-1	HGNC:HGNC:26367|Ensembl:ENSG00000248483	5	5q15	POU domain class 5, transcription factor 2	protein-coding	POU5F2	POU domain class 5, transcription factor 2	O	POU domain, class 5, transcription factor 2|sperm 1 POU domain transcription factor	20201213	-
9606	134218	DNAJC21	-	BMFS3|DNAJA5|GS3|JJJ1	MIM:617048|HGNC:HGNC:27030|Ensembl:ENSG00000168724	5	5p13.2	DnaJ heat shock protein family (Hsp40) member C21	protein-coding	DNAJC21	DnaJ heat shock protein family (Hsp40) member C21	O	dnaJ homolog subfamily C member 21|DnaJ (Hsp40) homolog, subfamily C, member 21|DnaJ homology subfamily A member 5|JJJ1 DnaJ domain protein homolog|dnaJ homolog subfamily A member 5	20201213	-
9606	134265	AFAP1L1	-	-	MIM:614410|HGNC:HGNC:26714|Ensembl:ENSG00000157510	5	5q32	actin filament associated protein 1 like 1	protein-coding	AFAP1L1	actin filament associated protein 1 like 1	O	actin filament-associated protein 1-like 1|AFAP1-like protein 1	20201124	-
9606	134266	GRPEL2	-	Mt-GrpE#2	MIM:618545|HGNC:HGNC:21060|Ensembl:ENSG00000164284	5	5q32	GrpE like 2, mitochondrial	protein-coding	GRPEL2	GrpE like 2, mitochondrial	O	grpE protein homolog 2, mitochondrial	20201124	-
9606	134285	TMEM171	-	PRP2	HGNC:HGNC:27031|Ensembl:ENSG00000157111	5	5q13.2	transmembrane protein 171	protein-coding	TMEM171	transmembrane protein 171	O	transmembrane protein 171|proline-rich protein PRP2	20201124	-
9606	134288	TMEM174	-	-	MIM:614909|HGNC:HGNC:28187|Ensembl:ENSG00000164325	5	5q13.2	transmembrane protein 174	protein-coding	TMEM174	transmembrane protein 174	O	transmembrane protein 174	20201124	-
9606	134353	LSM11	-	-	MIM:617910|HGNC:HGNC:30860|Ensembl:ENSG00000155858	5	5q33.3	LSM11, U7 small nuclear RNA associated	protein-coding	LSM11	LSM11, U7 small nuclear RNA associated	O	U7 snRNA-associated Sm-like protein LSm11	20201124	-
9606	134359	POC5	-	C5orf37	MIM:617880|HGNC:HGNC:26658|Ensembl:ENSG00000152359	5	5q13.3	POC5 centriolar protein	protein-coding	POC5	POC5 centriolar protein	O	centrosomal protein POC5|POC5 centriolar protein homolog|hPOC5|protein of centriole 5|proteome of centriole 5	20201124	-
9606	134391	GPR151	-	GALR4|GALRL|GPCR|GPCR-2037|PGR7	MIM:618487|HGNC:HGNC:23624|Ensembl:ENSG00000173250	5	5q32	G protein-coupled receptor 151	protein-coding	GPR151	G protein-coupled receptor 151	O	G-protein coupled receptor 151|G-protein coupled receptor PGR7|galanin receptor 4|galanin-receptor-like protein	20201124	-
9606	134429	STARD4	-	-	MIM:607049|HGNC:HGNC:18058|Ensembl:ENSG00000164211	5	5q22.1	StAR related lipid transfer domain containing 4	protein-coding	STARD4	StAR related lipid transfer domain containing 4	O	stAR-related lipid transfer protein 4|START domain containing 4, sterol regulated|START domain-containing protein 4|StAR-related lipid transfer (START) domain containing 4	20201124	-
9606	134430	WDR36	-	GLC1G|TA-WDRP|TAWDRP|UTP21	MIM:609669|HGNC:HGNC:30696|Ensembl:ENSG00000134987	5	5q22.1	WD repeat domain 36	protein-coding	WDR36	WD repeat domain 36	O	WD repeat-containing protein 36|T-cell activation WD repeat protein|T-cell activation WD repeat-containing protein	20210103	-
9606	134466	ZNF300P1	-	-	HGNC:HGNC:27032	5	5q33.1	zinc finger protein 300 pseudogene 1	pseudo	ZNF300P1	zinc finger protein 300 pseudogene 1	O	zinc finger protein 300 pseudogene 1 (functional)	20201124	-
9606	134490	MRPL57P6	-	MRP63P6	HGNC:HGNC:29689|Ensembl:ENSG00000249449	5	5q34	mitochondrial ribosomal protein L57 pseudogene 6	pseudo	MRPL57P6	mitochondrial ribosomal protein L57 pseudogene 6	O	mitochondrial ribosomal protein 63 pseudogene 6	20201124	-
9606	134492	NUDCD2	-	NudCL2	HGNC:HGNC:30535|Ensembl:ENSG00000170584	5	5q34	NudC domain containing 2	protein-coding	NUDCD2	NudC domain containing 2	O	nudC domain-containing protein 2|NudC-like protein 2	20201124	-
9606	134505	EIF3KP1	-	-	HGNC:HGNC:44016|Ensembl:ENSG00000175749	5	5q21.1	eukaryotic translation initiation factor 3 subunit K pseudogene 1	pseudo	EIF3KP1	eukaryotic translation initiation factor 3 subunit K pseudogene 1	O	-	20201124	-
9606	134510	UBLCP1	-	CPUB1	MIM:609867|HGNC:HGNC:28110|Ensembl:ENSG00000164332	5	5q33.3	ubiquitin like domain containing CTD phosphatase 1	protein-coding	UBLCP1	ubiquitin like domain containing CTD phosphatase 1	O	ubiquitin-like domain-containing CTD phosphatase 1|CTD phosphatase-like with ubiquitin domain 1|CTD-like phosphatase domain-containing protein|nuclear proteasome inhibitor UBLCP1	20201124	-
9606	134526	ACOT12	-	CACH-1|Cach|STARD15|THEAL	MIM:614315|HGNC:HGNC:24436|Ensembl:ENSG00000172497	5	5q14.1	acyl-CoA thioesterase 12	protein-coding	ACOT12	acyl-CoA thioesterase 12	O	acetyl-coenzyme A thioesterase|START domain-containing protein 15|StAR-related lipid transfer (START) domain containing 15|acyl-CoA thioester hydrolase 12|acyl-coenzyme A thioesterase 12|cytoplasmic acetyl-CoA hydrolase 1|cytosolic acetyl-CoA hydrolase|hCACH-1	20201124	-
9606	134548	SOWAHA	-	ANKRD43	HGNC:HGNC:27033|Ensembl:ENSG00000198944	5	5q31.1	sosondowah ankyrin repeat domain family member A	protein-coding	SOWAHA	sosondowah ankyrin repeat domain family member A	O	ankyrin repeat domain-containing protein SOWAHA|ankyrin repeat domain-containing protein 43|protein sosondowah homolog A	20201124	-
9606	134549	SHROOM1	-	APXL2	MIM:611179|HGNC:HGNC:24084|Ensembl:ENSG00000164403	5	5q31.1	shroom family member 1	protein-coding	SHROOM1	shroom family member 1	O	protein Shroom1|apical protein 2	20201124	-
9606	134553	C5orf24	-	-	HGNC:HGNC:26746|Ensembl:ENSG00000181904	5	5q31.1	chromosome 5 open reading frame 24	protein-coding	C5orf24	chromosome 5 open reading frame 24	O	UPF0461 protein C5orf24	20201124	-
9606	134637	ADAT2	-	DEADC1|TAD2|dJ20N2|dJ20N2.1	MIM:615388|HGNC:HGNC:21172|Ensembl:ENSG00000189007	6	6q24.2	adenosine deaminase tRNA specific 2	protein-coding	ADAT2	adenosine deaminase tRNA specific 2	O	tRNA-specific adenosine deaminase 2|adenosine deaminase, tRNA-specific 2, TAD2 homolog|deaminase domain containing 1|deaminase domain-containing protein 1|tRNA-specific adenosine deaminase 2 homolog|tRNA-specific adenosine-34 deaminase subunit ADAT2	20201213	-
9606	134701	RIPPLY2	-	C6orf159|SCDO6|dJ237I15.1	MIM:609891|HGNC:HGNC:21390|Ensembl:ENSG00000203877	6	6q14.2	ripply transcriptional repressor 2	protein-coding	RIPPLY2	ripply transcriptional repressor 2	O	protein ripply2|ripply2 homolog	20201124	-
9606	134728	IRAK1BP1	-	AIP70|SIMPL	MIM:615375|HGNC:HGNC:17368|Ensembl:ENSG00000146243	6	6q14.1	interleukin 1 receptor associated kinase 1 binding protein 1	protein-coding	IRAK1BP1	interleukin 1 receptor associated kinase 1 binding protein 1	O	interleukin-1 receptor-associated kinase 1-binding protein 1|ActA binding protein 3|IRAK1-binding protein 1	20201124	-
9606	134756	RPL29P1	-	RPL29_5_654|dJ336K20B.2	HGNC:HGNC:21593|Ensembl:ENSG00000236512	6	6p24.3	ribosomal protein L29 pseudogene 1	pseudo	RPL29P1	ribosomal protein L29 pseudogene 1	O	RPL29P1 ribosomal protein L29 pseudogene 1	20201124	-
9606	134829	CLVS2	-	C6orf212|C6orf213|RLBP1L2|bA160A10.4	MIM:616945|HGNC:HGNC:23046|Ensembl:ENSG00000146352	6	6q22.31	clavesin 2	protein-coding	CLVS2	clavesin 2	O	clavesin-2|clathrin vesicle-associated Sec14 protein 2|retinaldehyde binding protein 1-like 2	20201124	-
9606	134860	TAAR9	-	TA3|TAR3|TAR9|TRAR3	MIM:608282|HGNC:HGNC:20977|Ensembl:ENSG00000237110	6	6q23.2	trace amine associated receptor 9	protein-coding	TAAR9	trace amine associated receptor 9	O	trace amine-associated receptor 9|trace amine receptor 3|trace amine receptor 9	20201124	-
9606	134864	TAAR1	-	TA1|TAR1|TRAR1	MIM:609333|HGNC:HGNC:17734|Ensembl:ENSG00000146399	6	6q23.2	trace amine associated receptor 1	protein-coding	TAAR1	trace amine associated receptor 1	O	trace amine-associated receptor 1|trace amine receptor 1	20201124	-
9606	134957	STXBP5	-	LGL3|LLGL3|Nbla04300	MIM:604586|HGNC:HGNC:19665|Ensembl:ENSG00000164506	6	6q24.3	syntaxin binding protein 5	protein-coding	STXBP5	syntaxin binding protein 5	O	syntaxin-binding protein 5|lethal(2) giant larvae protein homolog 3|putative protein product of Nbla04300|tomosyn|tomosyn-1	20201213	-
9606	134997	PPIAP29	-	-	HGNC:HGNC:43021	6	6p22.3	peptidylprolyl isomerase A pseudogene 29	pseudo	PPIAP29	peptidylprolyl isomerase A pseudogene 29	O	peptidylprolyl isomerase A (cyclophilin A) pseudogene 29	20201124	-
9606	135112	NCOA7	-	ERAP140|ESNA1|NCOA7-AS|Nbla00052|Nbla10993|TLDC4|dJ187J11.3	MIM:609752|HGNC:HGNC:21081|Ensembl:ENSG00000111912	6	6q22.31-q22.32	nuclear receptor coactivator 7	protein-coding	NCOA7	nuclear receptor coactivator 7	O	nuclear receptor coactivator 7|140 kDa estrogen receptor-associated protein|TBC/LysM-associated domain containing 4|estrogen nuclear receptor coactivator 1|estrogen receptor associated protein 140 kDa|putative protein product of Nbla00052|putative protein product of Nbla10993	20201213	-
9606	135114	HINT3	-	HINT4	MIM:609998|HGNC:HGNC:18468|Ensembl:ENSG00000111911	6	6q22.32	histidine triad nucleotide binding protein 3	protein-coding	HINT3	histidine triad nucleotide binding protein 3	O	histidine triad nucleotide-binding protein 3|HINT-3|HIT-like protein	20201124	-
9606	135138	PACRG	-	GLUP|HAK005771|PACRG2.1|PARK2CRG	MIM:608427|HGNC:HGNC:19152|Ensembl:ENSG00000112530	6	6q26	parkin coregulated	protein-coding	PACRG	parkin coregulated	O	parkin coregulated gene protein|PARK2 co-regulated|PARK2 coregulated|molecular chaperone/chaperonin-binding protein|parkin co-regulated gene protein	20210103	-
9606	135152	B3GAT2	-	GLCATS	MIM:607497|HGNC:HGNC:922|Ensembl:ENSG00000112309	6	6q13	beta-1,3-glucuronyltransferase 2	protein-coding	B3GAT2	beta-1,3-glucuronyltransferase 2	O	galactosylgalactosylxylosylprotein 3-beta-glucuronosyltransferase 2|UDP-glucuronosyltransferase S|UDP-glucuronyltransferase S|glcAT-D|glucuronosyltransferase S|uridine diphosphate glucuronic acid:acceptor glucuronosyltransferase	20201124	-
9606	135154	SDHAF4	-	C6orf57|Sdh8	HGNC:HGNC:20957|Ensembl:ENSG00000154079	6	6q13	succinate dehydrogenase complex assembly factor 4	protein-coding	SDHAF4	succinate dehydrogenase complex assembly factor 4	O	succinate dehydrogenase assembly factor 4, mitochondrial|SDH assembly factor 4|UPF0369 protein C6orf57	20201124	-
9606	135228	CD109	-	CPAMD7|p180|r150	MIM:608859|HGNC:HGNC:21685|Ensembl:ENSG00000156535	6	6q13	CD109 molecule	protein-coding	CD109	CD109 molecule	O	CD109 antigen|150 kDa TGF-beta-1-binding protein|C3 and PZP-like alpha-2-macroglobulin domain-containing protein 7|Gov platelet alloantigens|activated T-cell marker CD109|platelet-specific Gov antigen	20210103	-
9606	135250	RAET1E	-	LETAL|N2DL-4|NKG2DL4|RAET1E2|RL-4|ULBP4|bA350J20.7	MIM:609243|HGNC:HGNC:16793|Ensembl:ENSG00000164520|Ensembl:ENSG00000285991	6	6q25.1	retinoic acid early transcript 1E	protein-coding	RAET1E	retinoic acid early transcript 1E	O	retinoic acid early transcript 1E|NKG2D ligand 4|RAE-1-like transcript 4|UL16-binding protein 4|lymphocyte effector toxicity activation ligand	20201124	-
9606	135270	COPS5P1	-	COPS5P	HGNC:HGNC:24332	6	6q16.1	COP9 signalosome subunit 5 pseudogene 1	pseudo	COPS5P1	COP9 signalosome subunit 5 pseudogene 1	O	COP9 constitutive photomorphogenic homolog subunit 5 pseudogene	20201124	-
9606	135293	PM20D2	-	ACY1L2	MIM:615913|HGNC:HGNC:21408|Ensembl:ENSG00000146281	6	6q15	peptidase M20 domain containing 2	protein-coding	PM20D2	peptidase M20 domain containing 2	O	peptidase M20 domain-containing protein 2|I(2)-alanyl-lysine dipeptidase|aminoacylase-1-like protein 2|beta-alanyl-lysine dipeptidase	20201206	-
9606	135295	SRSF12	-	SFRS13B|SFRS19|SRrp35	HGNC:HGNC:21220|Ensembl:ENSG00000154548	6	6q15	serine and arginine rich splicing factor 12	protein-coding	SRSF12	serine and arginine rich splicing factor 12	O	serine/arginine-rich splicing factor 12|35 kDa SR repressor protein|SR splicing factor 12|serine-arginine repressor protein (35 kDa)|splicing factor, arginine/serine-rich 13B|splicing factor, arginine/serine-rich 19	20201213	-
9606	135398	C6orf141	-	-	HGNC:HGNC:21351|Ensembl:ENSG00000197261	6	6p12.3	chromosome 6 open reading frame 141	protein-coding	C6orf141	chromosome 6 open reading frame 141	O	uncharacterized protein C6orf141	20201124	-
9606	135458	HUS1B	-	-	MIM:609713|HGNC:HGNC:16485|Ensembl:ENSG00000188996	6	6p25.3	HUS1 checkpoint clamp component B	protein-coding	HUS1B	HUS1 checkpoint clamp component B	O	checkpoint protein HUS1B|HUS1 checkpoint homolog b|hHUS1B	20210116	-
9606	135644	TRIM40	-	RNF35	MIM:616976|HGNC:HGNC:18736|Ensembl:ENSG00000204614	6	6p22.1	tripartite motif containing 40	protein-coding	TRIM40	tripartite motif containing 40	O	tripartite motif-containing protein 40|RING finger protein 35|probable E3 NEDD8-protein ligase|ring finger RNF35	20201124	-
9606	135656	MUCL3	-	C6orf37|DPCR1|PBLT	MIM:613928|HGNC:HGNC:21666|Ensembl:ENSG00000168631	6	6p21.33	mucin like 3	protein-coding	MUCL3	mucin like 3	O	mucin-like protein 3|diffuse panbronchiolitis critical region 1|diffuse panbronchiolitis critical region protein 1	20201124	-
9606	135886	TMEM270	-	WBSCR28	MIM:612547|HGNC:HGNC:23018|Ensembl:ENSG00000175877	7	7q11.23	transmembrane protein 270	protein-coding	TMEM270	transmembrane protein 270	O	transmembrane protein 270|Williams-Beuren syndrome chromosome region 28|Williams-Beuren syndrome critical region 28|williams-Beuren syndrome chromosomal region 28 protein	20201124	-
9606	135892	TRIM50	-	TRIM50A	MIM:612548|HGNC:HGNC:19017|Ensembl:ENSG00000146755	7	7q11.23	tripartite motif containing 50	protein-coding	TRIM50	tripartite motif containing 50	O	E3 ubiquitin-protein ligase TRIM50|RING-type E3 ubiquitin transferase TRIM50|tripartite motif-containing 50A|tripartite motif-containing protein 50	20201213	-
9606	135924	OR9A2	-	-	HGNC:HGNC:15093|Ensembl:ENSG00000179468	7	7q34	olfactory receptor family 9 subfamily A member 2	protein-coding	OR9A2	olfactory receptor family 9 subfamily A member 2	O	olfactory receptor 9A2|olfactory receptor OR7-2	20201124	-
9606	135927	LLCFC1	-	C7orf34|SOF1|ctm-1	MIM:618946|HGNC:HGNC:21750|Ensembl:ENSG00000165131	7	7q34	LLLL and CFNLAS motif containing 1	protein-coding	LLCFC1	LLLL and CFNLAS motif containing 1	O	sperm-egg fusion protein LLCFC1|LLLL and CFNLAS motif-containing protein 1|MSSP-binding protein CTM-1|sperm-oocyte fusion required protein 1|uncharacterized protein C7orf34	20201124	-
9606	135932	TMEM139	-	-	MIM:616524|HGNC:HGNC:22058|Ensembl:ENSG00000178826	7	7q34	transmembrane protein 139	protein-coding	TMEM139	transmembrane protein 139	O	transmembrane protein 139	20201124	-
9606	135935	NOBOX	-	OG-2|OG2|OG2X|POF5|TCAG_12042	MIM:610934|HGNC:HGNC:22448|Ensembl:ENSG00000106410	7	7q35	NOBOX oogenesis homeobox	protein-coding	NOBOX	NOBOX oogenesis homeobox	O	homeobox protein NOBOX|newborn ovary homeobox-encoding	20201213	-
9606	135941	OR2A14	-	OR2A14P|OR2A6|OST182	HGNC:HGNC:15084|Ensembl:ENSG00000221938	7	7q35	olfactory receptor family 2 subfamily A member 14	protein-coding	OR2A14	olfactory receptor family 2 subfamily A member 14	O	olfactory receptor 2A14|olfactory receptor 2A6|olfactory receptor OR7-12|olfactory receptor, family 2, subfamily A, member 14 pseudogene|olfactory receptor, family 2, subfamily A, member 6	20201124	-
9606	135942	OR2A15P	-	OR2A23P|OR2A28P	HGNC:HGNC:15085|Ensembl:ENSG00000239981	7	7q35	olfactory receptor family 2 subfamily A member 15 pseudogene	pseudo	OR2A15P	olfactory receptor family 2 subfamily A member 15 pseudogene	O	olfactory receptor, family 2, subfamily A, member 23 pseudogene|olfactory receptor, family 2, subfamily A, member 28 pseudogene	20201124	-
9606	135946	OR6B1	-	OR7-3|OR7-9	HGNC:HGNC:8354|Ensembl:ENSG00000221813	7	7q35	olfactory receptor family 6 subfamily B member 1	protein-coding	OR6B1	olfactory receptor family 6 subfamily B member 1	O	olfactory receptor 6B1|olfactory receptor 7-3|olfactory receptor OR7-9	20201124	-
9606	135948	OR2F2	-	OR7-1	HGNC:HGNC:8247|Ensembl:ENSG00000221910	7	7q35	olfactory receptor family 2 subfamily F member 2	protein-coding	OR2F2	olfactory receptor family 2 subfamily F member 2	O	olfactory receptor 2F2|olfactory receptor 7-1|olfactory receptor OR7-6	20201124	-
9606	136051	ZNF786	-	-	HGNC:HGNC:21806|Ensembl:ENSG00000197362	7	7q36.1	zinc finger protein 786	protein-coding	ZNF786	zinc finger protein 786	O	zinc finger protein 786	20201124	-
9606	136157	SSU72P8	-	-	HGNC:HGNC:43627|Ensembl:ENSG00000230268	7	7q31.33	SSU72 pseudogene 8	pseudo	SSU72P8	SSU72 pseudogene 8	O	SSU72 RNA polymerase II CTD phosphatase homolog pseudogene 8	20201124	-
9606	136227	COL26A1	-	EMI6|EMID2|EMU2|SH2B	MIM:608927|HGNC:HGNC:18038|Ensembl:ENSG00000160963	7	7q22.1	collagen type XXVI alpha 1 chain	protein-coding	COL26A1	collagen type XXVI alpha 1 chain	O	collagen alpha-1(XXVI) chain|EMI domain containing 2|collagen, type XXVI, alpha 1|emilin and multimerin domain-containing protein 2	20201124	-
9606	136242	PRSS37	-	TRYX2	HGNC:HGNC:29211|Ensembl:ENSG00000165076	7	7q34	serine protease 37	protein-coding	PRSS37	serine protease 37	O	probable inactive serine protease 37|Peptidase S1 domain-containing protein LOC136242|probable inactive trypsin-X2|protease, serine 37	20201124	-
9606	136259	KLF14	-	BTEB5	MIM:609393|HGNC:HGNC:23025|Ensembl:ENSG00000266265	7	7q32.2	Kruppel like factor 14	protein-coding	KLF14	Kruppel like factor 14	O	Krueppel-like factor 14|BTE-binding protein 5|basic transcription element-binding protein 5|transcription factor BTEB5	20210120	-
9606	136263	SSMEM1	-	C7orf45	HGNC:HGNC:29580|Ensembl:ENSG00000165120	7	7q32.2	serine rich single-pass membrane protein 1	protein-coding	SSMEM1	serine rich single-pass membrane protein 1	O	serine-rich single-pass membrane protein 1	20201124	-
9606	136288	C7orf57	-	-	HGNC:HGNC:22247|Ensembl:ENSG00000164746	7	7p12.3	chromosome 7 open reading frame 57	protein-coding	C7orf57	chromosome 7 open reading frame 57	O	uncharacterized protein C7orf57	20201124	-
9606	136306	SVOPL	-	-	MIM:611700|HGNC:HGNC:27034|Ensembl:ENSG00000157703	7	7q34	SVOP like	protein-coding	SVOPL	SVOP like	O	putative transporter SVOPL|SV2 related protein homolog-like	20210122	-
9606	136307	IMPDH1P3	-	-	HGNC:HGNC:33958	7	7q33	inosine monophosphate dehydrogenase 1 pseudogene 3	pseudo	IMPDH1P3	inosine monophosphate dehydrogenase 1 pseudogene 3	O	IMP (inosine monophosphate) dehydrogenase 1 pseudogene 3	20201124	-
9606	136319	MTPN	-	GCDP|V-1	MIM:606484|HGNC:HGNC:15667|Ensembl:ENSG00000105887	7	7q33	myotrophin	protein-coding	MTPN	myotrophin	O	myotrophin|granule cell differentiation protein|protein V-1	20201124	-
9606	136332	LRGUK	-	CFAP246	MIM:616478|HGNC:HGNC:21964|Ensembl:ENSG00000155530	7	7q33	leucine rich repeats and guanylate kinase domain containing	protein-coding	LRGUK	leucine rich repeats and guanylate kinase domain containing	O	leucine-rich repeat and guanylate kinase domain-containing protein	20201124	-
9606	136371	ASB10	-	GLC1F	MIM:615054|HGNC:HGNC:17185|Ensembl:ENSG00000146926	7	7q36.1	ankyrin repeat and SOCS box containing 10	protein-coding	ASB10	ankyrin repeat and SOCS box containing 10	O	ankyrin repeat and SOCS box protein 10	20201124	-
9606	136540	PRSS3P3	-	TRY3	HGNC:HGNC:43790|Ensembl:ENSG00000277083	7	7q34	PRSS3 pseudogene 3	pseudo	PRSS3P3	PRSS3 pseudogene 3	O	protease, serine 3 pseudogene 3	20201124	-
9606	136541	PRSS58	-	PRSS1|TRY1|TRYX3|UNQ2540	HGNC:HGNC:39125|Ensembl:ENSG00000258223	7	7q34	serine protease 58	protein-coding	PRSS58	serine protease 58	O	serine protease 58|protease, serine 58|trypsin-X3	20201124	-
9606	136647	MPLKIP	-	ABHS|C7orf11|ORF20|TTD4	MIM:609188|HGNC:HGNC:16002|Ensembl:ENSG00000168303	7	7p14.1	M-phase specific PLK1 interacting protein	protein-coding	MPLKIP	M-phase specific PLK1 interacting protein	O	M-phase-specific PLK1-interacting protein|Russell-Silver syndrome region|TTD non-photosensitive 1 protein	20210123	-
9606	136853	SSC4D	-	S4D-SRCRB|SRCRB-S4D|SRCRB4D	MIM:607639|HGNC:HGNC:14461|Ensembl:ENSG00000146700	7	7q11.23	scavenger receptor cysteine rich family member with 4 domains	protein-coding	SSC4D	scavenger receptor cysteine rich family member with 4 domains	O	scavenger receptor cysteine-rich domain-containing group B protein|SRCRB4D|four scavenger receptor cysteine-rich domains-containing protein|scavenger receptor cysteine rich domain containing, group B (4 domains)|scavenger receptor cysteine rich family, 4 domains|scavenger receptor cysteine-rich protein SRCRB-S4D	20201124	-
9606	136895	C7orf31	-	-	MIM:616071|HGNC:HGNC:21722|Ensembl:ENSG00000153790	7	7p15.3	chromosome 7 open reading frame 31	protein-coding	C7orf31	chromosome 7 open reading frame 31	O	uncharacterized protein C7orf31	20201124	-
9606	136991	ASZ1	-	ALP1|ANKL1|C7orf7|CT1.19|GASZ|Orf3	MIM:605797|HGNC:HGNC:1350|Ensembl:ENSG00000154438	7	7q31.2	ankyrin repeat, SAM and basic leucine zipper domain containing 1	protein-coding	ASZ1	ankyrin repeat, SAM and basic leucine zipper domain containing 1	O	ankyrin repeat, SAM and basic leucine zipper domain-containing protein 1|ankyrin-like 1|ankyrin-like protein 1|germ cell-specific ankyrin, SAM and basic leucine zipper domain-containing protein	20201124	-
9606	137012	PPM1AP1	-	-	HGNC:HGNC:30175|Ensembl:ENSG00000250483	8	8p22	protein phosphatase, Mg2+/Mn2+ dependent 1A pseudogene 1	pseudo	PPM1AP1	protein phosphatase, Mg2+/Mn2+ dependent 1A pseudogene 1	O	protein phosphatase 1A pseudogene|protein phosphatase, Mg2+/Mn2+ dependent, 1A pseudogene	20201124	-
9606	137075	CLDN23	-	CLDNL|hCG1646163	MIM:609203|HGNC:HGNC:17591|Ensembl:ENSG00000253958	8	8p23.1	claudin 23	protein-coding	CLDN23	claudin 23	O	claudin-23|2310014B08Rik	20201124	-
9606	137107	RPL10AP3	-	HsT23218|RPL10A_5_891	HGNC:HGNC:29803|Ensembl:ENSG00000215264	8	8p12	ribosomal protein L10a pseudogene 3	pseudo	RPL10AP3	ribosomal protein L10a pseudogene 3	O	-	20201124	-
9606	137133	PSAT1P1	-	C8orf62	HGNC:HGNC:15785	8	8q11.21	phosphoserine aminotransferase 1 pseudogene 1	pseudo	PSAT1P1	phosphoserine aminotransferase 1 pseudogene 1	O	-	20201124	-
9606	137196	CCDC26	-	RAM	MIM:613040|HGNC:HGNC:28416|Ensembl:ENSG00000229140	8	8q24.21	CCDC26 long non-coding RNA	ncRNA	CCDC26	CCDC26 long non-coding RNA	O	CASC8/CCDC26 fusion|PVT1/CCDC26 fusion|coiled-coil domain containing 26|retinoic acid modulator	20201124	-
9606	137209	ZNF572	-	-	HGNC:HGNC:26758|Ensembl:ENSG00000180938	8	8q24.13	zinc finger protein 572	protein-coding	ZNF572	zinc finger protein 572	O	zinc finger protein 572	20201124	-
9606	137290	MRPL9P1	-	-	HGNC:HGNC:29726	8	8q21.13	mitochondrial ribosomal protein L9 pseudogene 1	pseudo	MRPL9P1	mitochondrial ribosomal protein L9 pseudogene 1	O	-	20201124	-
9606	137362	GOT1L1	-	-	HGNC:HGNC:28487|Ensembl:ENSG00000169154	8	8p11.23	glutamic-oxaloacetic transaminase 1 like 1	protein-coding	GOT1L1	glutamic-oxaloacetic transaminase 1 like 1	O	putative aspartate aminotransferase, cytoplasmic 2|glutamate oxaloacetate transaminase 1-like protein 1|transaminase A-like protein 1	20201124	-
9606	137392	CIBAR1	-	BARMR1|FAM92A|FAM92A1|PAPA9	MIM:617273|HGNC:HGNC:30452|Ensembl:ENSG00000188343	8	8q22.1	CBY1 interacting BAR domain containing 1	protein-coding	CIBAR1	CBY1 interacting BAR domain containing 1	O	protein FAM92A|family with sequence similarity 92 member A|family with sequence similarity 92 member A1|protein FAM92A1	20210123	-
9606	137406	MRPS16P1	-	-	HGNC:HGNC:29732	8	8q21.3	mitochondrial ribosomal protein S16 pseudogene 1	pseudo	MRPS16P1	mitochondrial ribosomal protein S16 pseudogene 1	O	-	20201124	-
9606	137492	VPS37A	-	HCRP1|PQBP2|SPG53	MIM:609927|HGNC:HGNC:24928|Ensembl:ENSG00000155975	8	8p22	VPS37A subunit of ESCRT-I	protein-coding	VPS37A	VPS37A subunit of ESCRT-I	O	vacuolar protein sorting-associated protein 37A|ESCRT-I complex subunit VPS37A|VPS37A, ESCRT-I subunit|hepatocellular carcinoma-related protein 1|polyglutamine binding protein 2|vacuolar protein sorting 37 homolog A	20201213	-
9606	137529	CKS1BP7	-	CKS1|CKS1A	HGNC:HGNC:1999	8	8q21.13	CDC28 protein kinase regulatory subunit 1B pseudogene 7	pseudo	CKS1BP7	CDC28 protein kinase regulatory subunit 1B pseudogene 7	O	CDC28 protein kinase regulatory subunit 1A|CDC28 protein kinase 1|CDC28 protein kinase 1A|CDC28 protein kinase regulatory subunit 1A pseudogene|cell division control protein CKS1 pseudogene	20201124	-
9606	137682	NDUFAF6	-	C8orf38|FRTS5|MC1DN17	MIM:612392|HGNC:HGNC:28625|Ensembl:ENSG00000156170	8	8q22.1	NADH:ubiquinone oxidoreductase complex assembly factor 6	protein-coding	NDUFAF6	NADH:ubiquinone oxidoreductase complex assembly factor 6	O	NADH dehydrogenase (ubiquinone) complex I, assembly factor 6|UPF0551 protein C8orf38, mitochondrial|putative phytoene synthase	20210123	-
9606	137695	TMEM68	-	-	HGNC:HGNC:26510|Ensembl:ENSG00000167904	8	8q12.1	transmembrane protein 68	protein-coding	TMEM68	transmembrane protein 68	O	transmembrane protein 68	20201124	-
9606	137735	ABRA	-	STARS	MIM:609747|HGNC:HGNC:30655|Ensembl:ENSG00000174429	8	8q23.1	actin binding Rho activating protein	protein-coding	ABRA	actin binding Rho activating protein	O	actin-binding Rho-activating protein|striated muscle activator of Rho-dependent signaling	20201124	-
9606	137797	LYPD2	-	LYPDC2|UNQ430	HGNC:HGNC:25215|Ensembl:ENSG00000197353	8	8q24.3	LY6/PLAUR domain containing 2	protein-coding	LYPD2	LY6/PLAUR domain containing 2	O	ly6/PLAUR domain-containing protein 2|RGTR430	20201124	-
9606	137814	NKX2-6	-	CSX2|CTHM|NKX2F|NKX4-2	MIM:611770|HGNC:HGNC:32940|Ensembl:ENSG00000180053	8	8p21.2	NK2 homeobox 6	protein-coding	NKX2-6	NK2 homeobox 6	O	homeobox protein Nkx-2.6|NK2 transcription factor related, locus 6|homeobox protein NK2 homolog F|homeobox protein NKX2.6|tinman homolog|tinman paralog	20201124	-
9606	137835	TMEM71	-	-	HGNC:HGNC:26572|Ensembl:ENSG00000165071	8	8q24.22	transmembrane protein 71	protein-coding	TMEM71	transmembrane protein 71	O	transmembrane protein 71	20201208	-
9606	137868	SGCZ	-	ZSG1	MIM:608113|HGNC:HGNC:14075|Ensembl:ENSG00000185053	8	8p22	sarcoglycan zeta	protein-coding	SGCZ	sarcoglycan zeta	O	zeta-sarcoglycan|zeta-SG	20201124	-
9606	137872	ADHFE1	-	ADH8|HMFT2263|HOT	MIM:611083|HGNC:HGNC:16354|Ensembl:ENSG00000147576	8	8q13.1	alcohol dehydrogenase iron containing 1	protein-coding	ADHFE1	alcohol dehydrogenase iron containing 1	O	hydroxyacid-oxoacid transhydrogenase, mitochondrial|Fe-containing alcohol dehydrogenase 1|alcohol dehydrogenase 8|alcohol dehydrogenase iron-containing protein 1	20210114	-
9606	137886	UBXN2B	-	p37	MIM:610686|HGNC:HGNC:27035|Ensembl:ENSG00000215114	8	8q12.1	UBX domain protein 2B	protein-coding	UBXN2B	UBX domain protein 2B	O	UBX domain-containing protein 2B|NSFL1 cofactor p37|p97 cofactor p37	20201124	-
9606	137902	PXDNL	-	PMR1|PRM1|VPO2	MIM:615904|HGNC:HGNC:26359|Ensembl:ENSG00000147485	8	8q11.22-q11.23	peroxidasin like	protein-coding	PXDNL	peroxidasin like	O	peroxidasin-like protein|cardiac peroxidase|cardiovascular peroxidase 2|peroxidasin homolog-like|polysomal ribonuclease 1 homolog|vascular peroxidase 2	20210114	-
9606	137964	GPAT4	-	1-AGPAT 6|AGPAT6|LPAAT-zeta|LPAATZ|TSARG7	MIM:608143|HGNC:HGNC:20880|Ensembl:ENSG00000158669	8	8p11.21	glycerol-3-phosphate acyltransferase 4	protein-coding	GPAT4	glycerol-3-phosphate acyltransferase 4	O	glycerol-3-phosphate acyltransferase 4|1-AGP acyltransferase 6|1-acyl-sn-glycerol-3-phosphate acyltransferase zeta|1-acylglycerol-3-phosphate O-acyltransferase 6 (lysophosphatidic acid acyltransferase, zeta)|glycerol-3-phosphate acyltransferase 6|lysophosphatidic acid acyltransferase zeta|testis spermatogenesis apoptosis-related protein 7	20210103	-
9606	137970	UNC5D	-	PRO34692|Unc5h4	MIM:616466|HGNC:HGNC:18634|Ensembl:ENSG00000156687	8	8p12	unc-5 netrin receptor D	protein-coding	UNC5D	unc-5 netrin receptor D	O	netrin receptor UNC5D|netrin receptor Unc5h4|protein unc-5 homolog 4|protein unc-5 homolog D|unc-5 homolog 4|unc-5 homolog D	20201213	-
9606	137994	LETM2	-	SLC55A2	HGNC:HGNC:14648|Ensembl:ENSG00000165046	8	8p11.23	leucine zipper and EF-hand containing transmembrane protein 2	protein-coding	LETM2	leucine zipper and EF-hand containing transmembrane protein 2	O	LETM1 domain-containing protein LETM2, mitochondrial|LETM1 and EF-hand domain-containing protein 2|leucine zipper-EF-hand containing transmembrane protein 1-like protein|leucine zipper-EF-hand containing transmembrane protein 2	20201124	-
9606	138009	DCAF4L2	-	WDR21C	HGNC:HGNC:26657|Ensembl:ENSG00000176566	8	8q21.3	DDB1 and CUL4 associated factor 4 like 2	protein-coding	DCAF4L2	DDB1 and CUL4 associated factor 4 like 2	O	DDB1- and CUL4-associated factor 4-like protein 2|WD repeat domain 21C|WD repeat-containing protein 21C	20201124	-
9606	138046	RALYL	-	HNRPCL3	MIM:614648|HGNC:HGNC:27036|Ensembl:ENSG00000184672	8	8q21.2	RALY RNA binding protein like	protein-coding	RALYL	RALY RNA binding protein like	O	RNA-binding Raly-like protein|heterogeneous nuclear ribonucleoprotein C-like 3|hnRNP core protein C-like 3	20210123	-
9606	138050	HGSNAT	-	HGNAT|MPS3C|RP73|TMEM76	MIM:610453|HGNC:HGNC:26527|Ensembl:ENSG00000165102	8	8p11.21-p11.1	heparan-alpha-glucosaminide N-acetyltransferase	protein-coding	HGSNAT	heparan-alpha-glucosaminide N-acetyltransferase	O	heparan-alpha-glucosaminide N-acetyltransferase|transmembrane protein 76	20210103	-
9606	138065	RNF183	-	-	HGNC:HGNC:28721|Ensembl:ENSG00000165188	9	9q32	ring finger protein 183	protein-coding	RNF183	ring finger protein 183	O	E3 ubiquitin-protein ligase RNF183|probable E3 ubiquitin-protein ligase RNF183	20201217	-
9606	138151	NACC2	-	BEND9|BTBD14|BTBD14A|BTBD31|NAC-2|RBB	MIM:615786|HGNC:HGNC:23846|Ensembl:ENSG00000148411	9	9q34.3	NACC family member 2	protein-coding	NACC2	NACC family member 2	O	nucleus accumbens-associated protein 2|BEN domain containing 9|BTB (POZ) domain containing 14A|BTB/POZ domain-containing protein 14A|NACC family member 2, BEN and BTB (POZ) domain containing|repressor with BTB domain and BEN domain|transcription repressor with a BTB domain and a BEN domain	20201213	-
9606	138159	PAEPP1	-	-	HGNC:HGNC:49600|Ensembl:ENSG00000224045	9	9q34.3	progestagen associated endometrial protein pseudogene 1	pseudo	PAEPP1	progestagen associated endometrial protein pseudogene 1	O	beta-lactoglobulin-like pseudogene	20201124	-
9606	138162	C9orf116	-	PIERCE1|RbEST47	MIM:614502|HGNC:HGNC:28435|Ensembl:ENSG00000160345	9	9q34.3	chromosome 9 open reading frame 116	protein-coding	C9orf116	chromosome 9 open reading frame 116	O	UPF0691 protein C9orf116|p53-induced expression 1 in Rb-/- cells|p53-induced expression 1 in Rba^'/a^' cells|p53-induced expression in RB-null cells protein 1|pierce 1	20201124	-
9606	138199	CARNMT1	-	C9orf41|UPF0586	MIM:616552|HGNC:HGNC:23435|Ensembl:ENSG00000156017	9	9q21.13	carnosine N-methyltransferase 1	protein-coding	CARNMT1	carnosine N-methyltransferase 1	O	carnosine N-methyltransferase|UPF0586 protein C9orf41	20201124	-
9606	138234	ATP5PDP2	-	ATP5HP2	HGNC:HGNC:49624|Ensembl:ENSG00000229184	9	9p24.2	ATP synthase peripheral stalk subunit d pseudogene 2	pseudo	ATP5PDP2	ATP synthase peripheral stalk subunit d pseudogene 2	O	ATP synthase, H+ transporting, mitochondrial Fo complex subunit D pseudogene 2|ATP synthase, H+ transporting, mitochondrial Fo complex, subunit d pseudogene|ATP synthase, H+ transporting, mitochondrial Fo complex, subunit d, pseudogene 2	20201124	-
9606	138240	C9orf57	-	-	HGNC:HGNC:27037|Ensembl:ENSG00000204669	9	9q21.13	chromosome 9 open reading frame 57	protein-coding	C9orf57	chromosome 9 open reading frame 57	O	uncharacterized protein C9orf57	20201217	-
9606	138241	C9orf85	-	-	HGNC:HGNC:28784|Ensembl:ENSG00000155621	9	9q21.13	chromosome 9 open reading frame 85	protein-coding	C9orf85	chromosome 9 open reading frame 85	O	uncharacterized protein C9orf85	20201124	-
9606	138255	C9orf135	-	-	HGNC:HGNC:31422|Ensembl:ENSG00000204711	9	9q21.12	chromosome 9 open reading frame 135	protein-coding	C9orf135	chromosome 9 open reading frame 135	O	protein C9orf135|uncharacterized protein C9orf135	20201124	-
9606	138307	LCN8	-	EP17|LCN5	MIM:612902|HGNC:HGNC:27038|Ensembl:ENSG00000204001	9	9q34.3	lipocalin 8	protein-coding	LCN8	lipocalin 8	O	epididymal-specific lipocalin-8|epididymis secretory sperm binding protein|lipocalin 5	20201124	-
9606	138311	DIPK1B	-	C9orf136|FAM69B|pp6977	MIM:614543|HGNC:HGNC:28290|Ensembl:ENSG00000165716	9	9q34.3	divergent protein kinase domain 1B	protein-coding	DIPK1B	divergent protein kinase domain 1B	O	divergent protein kinase domain 1B|family with sequence similarity 69 member B|protein FAM69B	20201124	-
9606	138412	SLC25A6P2	-	-	HGNC:HGNC:43850	9	9p21.1	solute carrier family 25 member 6 pseudogene 2	pseudo	SLC25A6P2	solute carrier family 25 member 6 pseudogene 2	O	ADP/ATP translocase|solute carrier family 25 (mitochondrial carrier; adenine nucleotide translocator), member 6 pseudogene 2	20201124	-
9606	138428	PTRH1	-	C9orf115|PTH1	HGNC:HGNC:27039|Ensembl:ENSG00000187024	9	9q34.11	peptidyl-tRNA hydrolase 1 homolog	protein-coding	PTRH1	peptidyl-tRNA hydrolase 1 homolog	O	probable peptidyl-tRNA hydrolase|PTH	20201124	-
9606	138429	PIP5KL1	-	PIPKH	MIM:612865|HGNC:HGNC:28711|Ensembl:ENSG00000167103	9	9q34.11	phosphatidylinositol-4-phosphate 5-kinase like 1	protein-coding	PIP5KL1	phosphatidylinositol-4-phosphate 5-kinase like 1	O	phosphatidylinositol 4-phosphate 5-kinase-like protein 1|PI(4)P 5-kinase-like protein 1|phosphatidylinositol phosphate kinase homolog|ptdIns(4)P-5-kinase-like protein 1	20201124	-
9606	138474	TAF1L	-	TAF(II)210|TAF2A2	MIM:607798|HGNC:HGNC:18056|Ensembl:ENSG00000122728	9	9p21.1	TATA-box binding protein associated factor 1 like	protein-coding	TAF1L	TATA-box binding protein associated factor 1 like	O	transcription initiation factor TFIID subunit 1-like|TAF1 RNA polymerase II, TATA box binding protein (TBP)-associated factor, 210kDa-like|TBP-associated factor 1-like|TBP-associated factor 210 kDa|TBP-associated factor RNA polymerase 1-like|transcription initiation factor TFIID 210 kDa subunit	20201213	-
9606	138639	PTPDC1	-	PTP9Q22	HGNC:HGNC:30184|Ensembl:ENSG00000158079	9	9q22.32	protein tyrosine phosphatase domain containing 1	protein-coding	PTPDC1	protein tyrosine phosphatase domain containing 1	O	protein tyrosine phosphatase domain-containing protein 1|protein tyrosine phosphatase PTP9Q22	20201124	-
9606	138649	ANKRD19P	-	ANKRD19|bA526D8.2	HGNC:HGNC:22567|Ensembl:ENSG00000187984	9	9q22.31	ankyrin repeat domain 19, pseudogene	pseudo	ANKRD19P	ankyrin repeat domain 19, pseudogene	O	-	20201124	-
9606	138652	PRSS47	-	-	HGNC:HGNC:37326	9	9q22.31	serine protease 47	protein-coding	PRSS47	serine protease 47	O	putative serine protease 47|protease, serine 47	20201124	-
9606	138715	ARID3C	-	-	HGNC:HGNC:21209|Ensembl:ENSG00000205143	9	9p13.3	AT-rich interaction domain 3C	protein-coding	ARID3C	AT-rich interaction domain 3C	O	AT-rich interactive domain-containing protein 3C|ARID domain-containing protein 3C|AT rich interactive domain 3C (BRIGHT-like)|Brightlike	20201124	-
9606	138716	RPP25L	-	C9orf23|bA296L22.5	HGNC:HGNC:19909|Ensembl:ENSG00000164967	9	9p13.3	ribonuclease P/MRP subunit p25 like	protein-coding	RPP25L	ribonuclease P/MRP subunit p25 like	O	ribonuclease P protein subunit p25-like protein|RNase P protein subunit-like p25|alba-like protein C9orf23|ribonuclease P/MRP 25kDa subunit-like|rpp25-like protein	20201213	-
9606	138724	C9orf131	-	-	HGNC:HGNC:31418|Ensembl:ENSG00000174038	9	9p13.3	chromosome 9 open reading frame 131	protein-coding	C9orf131	chromosome 9 open reading frame 131	O	uncharacterized protein C9orf131	20201124	-
9606	138799	OR13C5	-	OR9-11	HGNC:HGNC:15100|Ensembl:ENSG00000277556	9	9q31.1	olfactory receptor family 13 subfamily C member 5	protein-coding	OR13C5	olfactory receptor family 13 subfamily C member 5	O	olfactory receptor 13C5|olfactory receptor OR9-11	20201124	-
9606	138802	OR13C8	-	OR37H|OR9-10	HGNC:HGNC:15103|Ensembl:ENSG00000186943	9	9q31.1	olfactory receptor family 13 subfamily C member 8	protein-coding	OR13C8	olfactory receptor family 13 subfamily C member 8	O	olfactory receptor 13C8|olfactory receptor OR9-10 pseudogene	20201124	-
9606	138803	OR13C3	-	OR37G|OR9-8	HGNC:HGNC:14704|Ensembl:ENSG00000204246	9	9q31.1	olfactory receptor family 13 subfamily C member 3	protein-coding	OR13C3	olfactory receptor family 13 subfamily C member 3	O	olfactory receptor 13C3|olfactory receptor OR9-8	20201124	-
9606	138804	OR13C4	-	HSHTPCRX17|HTPCRX17|OR2K1|OR37F|OR9-7	HGNC:HGNC:14722|Ensembl:ENSG00000148136	9	9q31.1	olfactory receptor family 13 subfamily C member 4	protein-coding	OR13C4	olfactory receptor family 13 subfamily C member 4	O	olfactory receptor 13C4|olfactory receptor OR9-7|olfactory receptor, family 2, subfamily K, member 1	20201124	-
9606	138805	OR13F1	-	OR9-6	HGNC:HGNC:14723|Ensembl:ENSG00000186881	9	9q31.1	olfactory receptor family 13 subfamily F member 1	protein-coding	OR13F1	olfactory receptor family 13 subfamily F member 1	O	olfactory receptor 13F1|olfactory receptor OR9-6	20201124	-
9606	138864	ATP5PDP3	-	ATP5HP3	HGNC:HGNC:49625|Ensembl:ENSG00000213954	9	9p23	ATP synthase peripheral stalk subunit d pseudogene 3	pseudo	ATP5PDP3	ATP synthase peripheral stalk subunit d pseudogene 3	O	ATP synthase, H+ transporting, mitochondrial Fo complex subunit D pseudogene 3|ATP synthase, H+ transporting, mitochondrial Fo complex, subunit d pseudogene|ATP synthase, H+ transporting, mitochondrial Fo complex, subunit d, pseudogene 3	20201124	-
9606	138881	OR1L8	-	OR9-24	HGNC:HGNC:15110|Ensembl:ENSG00000171496	9	9q33.2	olfactory receptor family 1 subfamily L member 8	protein-coding	OR1L8	olfactory receptor family 1 subfamily L member 8	O	olfactory receptor 1L8|olfactory receptor OR9-24	20210108	-
9606	138882	OR1N2	-	OR9-23	HGNC:HGNC:15111|Ensembl:ENSG00000171501	9	9q33.2	olfactory receptor family 1 subfamily N member 2	protein-coding	OR1N2	olfactory receptor family 1 subfamily N member 2	O	olfactory receptor 1N2|olfactory receptor OR9-23	20201213	-
9606	138883	OR1N1	-	OR1-26|OR1N3|OR9-22	HGNC:HGNC:8221|Ensembl:ENSG00000171505	9	9q33.2	olfactory receptor family 1 subfamily N member 1	protein-coding	OR1N1	olfactory receptor family 1 subfamily N member 1	O	olfactory receptor 1N1|olfactory receptor 1-26|olfactory receptor 1N3|olfactory receptor OR9-22|olfactory receptor, family 1, subfamily N, member 3	20201124	-
9606	138916	SYNGR2P2	-	-	HGNC:HGNC:33947	9	9q21.2	synaptogyrin 2 pseudogene 2	pseudo	SYNGR2P2	synaptogyrin 2 pseudogene 2	O	-	20201124	-
9606	138948	DBH-AS1	-	NCRNA00118	HGNC:HGNC:24155|Ensembl:ENSG00000225756	9	9q34.2	DBH antisense RNA 1	ncRNA	DBH-AS1	DBH antisense RNA 1	O	BPR|DBH antisense RNA 1 (non-protein coding)	20210118	-
9606	138971	DPP3P2	-	-	HGNC:HGNC:51350|Ensembl:ENSG00000221844	9	9q21.13	DPP3 pseudogene 2	pseudo	DPP3P2	DPP3 pseudogene 2	O	dipeptidyl peptidase 3 pseudogene 2	20201124	-
9606	139041	PSMAGEA	-	-	-	X	Xq28	MAGE family member A4 pseudogene	pseudo	-	-	-	melanoma antigen family A, 4 pseudogene|melanoma antigen family A4 pseudogene	20201124	-
9606	139060	KRT18P68	-	-	HGNC:HGNC:48895|Ensembl:ENSG00000213100	X	Xp11.3	keratin 18 pseudogene 68	pseudo	KRT18P68	keratin 18 pseudogene 68	O	-	20201124	-
9606	139061	PLLPP1	-	-	HGNC:HGNC:54943	X	Xp11.3	PLLP pseudogene 1	pseudo	PLLPP1	PLLP pseudogene 1	O	plasma membrane proteolipid (plasmolipin) pseudogene|plasmolipin pseudogene	20201124	-
9606	139065	SLITRK4	-	-	MIM:300562|HGNC:HGNC:23502|Ensembl:ENSG00000179542	X	Xq27.3	SLIT and NTRK like family member 4	protein-coding	SLITRK4	SLIT and NTRK like family member 4	O	SLIT and NTRK-like protein 4|slit and trk like gene 4	20201213	-
9606	139067	SPANXN3	-	CT11.8|SPANX-N3	MIM:300666|HGNC:HGNC:33176|Ensembl:ENSG00000189252	X	Xq27.3	SPANX family member N3	protein-coding	SPANXN3	SPANX family member N3	O	sperm protein associated with the nucleus on the X chromosome N3|cancer/testis antigen family 11, member 8|nuclear-associated protein SPAN-Xn3	20201124	-
9606	139081	MAGEC3	-	CT7.2|HCA2|MAGE-C3|MAGEC4	MIM:300469|HGNC:HGNC:23798|Ensembl:ENSG00000165509	X	Xq27.2	MAGE family member C3	protein-coding	MAGEC3	MAGE family member C3	O	melanoma-associated antigen C3|MAGE family testis and tumor-specific protein|MAGE-C3 antigen|cancer/testis antigen 7.2|cancer/testis antigen family 7, member 2|hepatocellular carcinoma-associated antigen 2|hepatocellular carcinoma-associated protein HCA2|melanoma antigen family C, 3|melanoma antigen family C3	20201124	-
9606	139105	BEND2	-	CXorf20	HGNC:HGNC:28509|Ensembl:ENSG00000177324	X	Xp22.13	BEN domain containing 2	protein-coding	BEND2	BEN domain containing 2	O	BEN domain-containing protein 2	20201124	-
9606	139135	PASD1	-	CT63|CT64|OXTES1	MIM:300993|HGNC:HGNC:20686|Ensembl:ENSG00000166049	X	Xq28	PAS domain containing repressor 1	protein-coding	PASD1	PAS domain containing repressor 1	O	circadian clock protein PASD1|PAS domain containing 1|cancer/testis antigen 63	20201124	-
9606	139163	SALL1P1	-	SALL1P	HGNC:HGNC:10525	X	Xp11.23	spalt like transcription factor 1 pseudogene 1	pseudo	SALL1P1	spalt like transcription factor 1 pseudogene 1	O	sal-like 1 pseudogene 1	20201124	-
9606	139170	DCAF12L1	-	KIAA1892L|WDR40B	HGNC:HGNC:29395|Ensembl:ENSG00000198889	X	Xq25	DDB1 and CUL4 associated factor 12 like 1	protein-coding	DCAF12L1	DDB1 and CUL4 associated factor 12 like 1	O	DDB1- and CUL4-associated factor 12-like protein 1|WD repeat domain 40B|WD repeat-containing protein 40B	20201124	-
9606	139189	DGKK	-	-	MIM:300837|HGNC:HGNC:32395|Ensembl:ENSG00000274588	X	Xp11.22	diacylglycerol kinase kappa	protein-coding	DGKK	diacylglycerol kinase kappa	O	diacylglycerol kinase kappa|142 kDa diacylglycerol kinase|DAG kinase kappa|DGK-kappa|diglyceride kinase kappa	20201213	-
9606	139201	MAP2K4P1	-	-	HGNC:HGNC:43837|Ensembl:ENSG00000269904	X	Xq13.2	mitogen-activated protein kinase kinase 4 pseudogene 1	pseudo	MAP2K4P1	mitogen-activated protein kinase kinase 4 pseudogene 1	O	-	20201124	-
9606	139212	DNAAF6	-	CILD36|CXorf41|NYSAR97|PIH1D3|TWISTER	MIM:300933|HGNC:HGNC:28570|Ensembl:ENSG00000080572	X	Xq22.3	dynein axonemal assembly factor 6	protein-coding	DNAAF6	dynein axonemal assembly factor 6	O	dynein assembly factor 6, axonemal|PIH1 domain containing 3|PIH1 domain-containing protein 3|protein PIH1D3|sarcoma antigen NY-SAR-97	20210118	-
9606	139221	PWWP3B	-	MUM1L1	HGNC:HGNC:26583|Ensembl:ENSG00000157502	X	Xq22.3	PWWP domain containing 3B	protein-coding	PWWP3B	PWWP domain containing 3B	O	PWWP domain-containing DNA repair factor 3B|MUM1 like 1|MUM1-like protein 1|PWWP domain-containing protein MUM1L1|melanoma associated antigen (mutated) 1-like 1|mutated melanoma-associated antigen 1-like protein 1	20201124	-
9606	139231	FAM199X	-	CXorf39	HGNC:HGNC:25195|Ensembl:ENSG00000123575	X	Xq22.2	family with sequence similarity 199, X-linked	protein-coding	FAM199X	family with sequence similarity 199, X-linked	O	protein FAM199X	20201124	-
9606	139249	FAM47DP	-	-	HGNC:HGNC:34342	X	Xp21.1	family with sequence similarity 47 member D, pseudogene	pseudo	FAM47DP	family with sequence similarity 47 member D, pseudogene	O	-	20201124	-
9606	139285	AMER1	-	FAM123B|OSCS|WTX	MIM:300647|HGNC:HGNC:26837|Ensembl:ENSG00000184675	X	Xq11.2	APC membrane recruitment protein 1	protein-coding	AMER1	APC membrane recruitment protein 1	O	APC membrane recruitment protein 1|RP11-403E24.2|Wilms tumor gene on the X chromosome protein|Wilms tumor on the X|adenomatous polyposis coli membrane recruitment 1|family with sequence similarity 123B|protein FAM123B	20210123	-
9606	139322	APOOL	-	CXorf33|FAM121A|MICOS27|Mic27|UNQ8193	MIM:300955|HGNC:HGNC:24009|Ensembl:ENSG00000155008	X	Xq21.1	apolipoprotein O like	protein-coding	APOOL	apolipoprotein O like	O	MICOS complex subunit MIC27|AAIR8193|family with sequence similarity 121A|mitochondrial contact site and cristae organizing system subunit 27	20201206	-
9606	139324	HDX	-	CXorf43|D030011N01Rik	MIM:300994|HGNC:HGNC:26411|Ensembl:ENSG00000165259	X	Xq21.1	highly divergent homeobox	protein-coding	HDX	highly divergent homeobox	O	highly divergent homeobox	20201213	-
9606	139334	IMPDH1P4	-	-	HGNC:HGNC:33959	X	Xp11.3	inosine monophosphate dehydrogenase 1 pseudogene 4	pseudo	IMPDH1P4	inosine monophosphate dehydrogenase 1 pseudogene 4	O	IMP (inosine 5'-monophosphate) dehydrogenase 2 pseudogene|IMP (inosine monophosphate) dehydrogenase 1 pseudogene 4	20201124	-
9606	139341	FUNDC1	-	-	MIM:300871|HGNC:HGNC:28746|Ensembl:ENSG00000069509	X	Xp11.3	FUN14 domain containing 1	protein-coding	FUNDC1	FUN14 domain containing 1	O	FUN14 domain-containing protein 1	20201124	-
9606	139363	MAGEA13P	-	-	HGNC:HGNC:35154	X	Xq26.3	MAGE family member A13, pseudogene	pseudo	MAGEA13P	MAGE family member A13, pseudogene	O	melanoma antigen family A, 13 pseudogene|melanoma antigen family A13, pseudogene	20201124	-
9606	139378	ADGRG4	-	GPR112|PGR17|RP1-299I16	HGNC:HGNC:18992|Ensembl:ENSG00000156920	X	Xq26.3	adhesion G protein-coupled receptor G4	protein-coding	ADGRG4	adhesion G protein-coupled receptor G4	O	adhesion G-protein coupled receptor G4|G protein-coupled receptor 112|probable G-protein coupled receptor 112	20201124	-
9606	139411	PTCHD1	-	AUTSX4	MIM:300828|HGNC:HGNC:26392|Ensembl:ENSG00000165186	X	Xp22.11	patched domain containing 1	protein-coding	PTCHD1	patched domain containing 1	O	patched domain-containing protein 1	20210110	-
9606	139420	PPP4R3C	-	FLFL3P|PPP4R3CP|SMEK3P|smk1	HGNC:HGNC:33146|Ensembl:ENSG00000224960	X	Xp21.3	protein phosphatase 4 regulatory subunit 3C	protein-coding	PPP4R3C	protein phosphatase 4 regulatory subunit 3C	O	protein PPP4R3C|Putative SMEK homolog 3|SMEK homolog 3, suppressor of mek1 pseudogene|Serine/threonine-protein phosphatase 4 regulatory subunit 3C pseudogene|protein phosphatase 4 regulatory subunit 3C, pseudogene	20201124	-
9606	139422	MAGEB10	-	-	MIM:300761|HGNC:HGNC:25377|Ensembl:ENSG00000177689	X	Xp21.3	MAGE family member B10	protein-coding	MAGEB10	MAGE family member B10	O	melanoma-associated antigen B10|MAGE family testis and tumor-specific protein|MAGE-B10 antigen|melanoma antigen family B, 10|melanoma antigen family B10	20201124	-
9606	139425	DCAF8L1	-	WDR42B	HGNC:HGNC:31810|Ensembl:ENSG00000226372	X	Xp21.3	DDB1 and CUL4 associated factor 8 like 1	protein-coding	DCAF8L1	DDB1 and CUL4 associated factor 8 like 1	O	DDB1- and CUL4-associated factor 8-like protein 1|WD repeat domain 42B|WD repeat-containing protein 42B	20201124	-
9606	139431	FTH1P14	-	-	HGNC:HGNC:39090	X	Xp21.1	ferritin heavy chain 1 pseudogene 14	pseudo	FTH1P14	ferritin heavy chain 1 pseudogene 14	O	ferritin, heavy polypeptide 1 pseudogene 14|ferritin, heavy polypeptide-like 17 pseudogene	20201124	-
9606	139452	RPL6P30	-	RPL6_11_1767	HGNC:HGNC:36171|Ensembl:ENSG00000215313	X	Xp22.2	ribosomal protein L6 pseudogene 30	pseudo	RPL6P30	ribosomal protein L6 pseudogene 30	O	-	20201124	-
9606	139516	AKAP17BP	-	AKAP16B|AKAP16BP	HGNC:HGNC:38514	X	Xq24	A-kinase anchoring protein 17B, pseudogene	pseudo	AKAP17BP	A-kinase anchoring protein 17B, pseudogene	O	A kinase (PRKA) anchor protein 16B, pseudogene|A kinase (PRKA) anchor protein 17B, pseudogene|splicing factor, arginine/serine-rich 17A pseudogene	20201124	-
9606	139538	VENTXP1	-	CT18|NA88A|VENTX2P1	HGNC:HGNC:30900|Ensembl:ENSG00000259849	X	Xp21.3	VENT homeobox pseudogene 1	pseudo	VENTXP1	VENT homeobox pseudogene 1	O	VENT-like homeobox 2 pseudogene 1|cancer/testis antigen 18|tumor antigen NA88A	20201124	-
9606	139542	E2F6P4	-	-	HGNC:HGNC:51452	X	Xq26.3	E2F transcription factor 6 pseudogene 4	pseudo	E2F6P4	E2F transcription factor 6 pseudogene 4	O	E2F6 pseudogene 4	20201124	-
9606	139562	OTUD6A	-	DUBA2|HSHIN6	MIM:300714|HGNC:HGNC:32312|Ensembl:ENSG00000189401	X	Xq13.1	OTU deubiquitinase 6A	protein-coding	OTUD6A	OTU deubiquitinase 6A	O	OTU domain-containing protein 6A|HIN-6 protease	20201213	-
9606	139596	UPRT	-	FUR1|UPP	MIM:300656|HGNC:HGNC:28334|Ensembl:ENSG00000094841	X	Xq13.3	uracil phosphoribosyltransferase homolog	protein-coding	UPRT	uracil phosphoribosyltransferase homolog	O	uracil phosphoribosyltransferase homolog|RP11-311P8.3|UMP pyrophosphorylase|UPRTase|uracil phosphoribosyltransferase (FUR1) homolog	20201124	-
9606	139599	MAGEE2	-	HCA3	MIM:300760|HGNC:HGNC:24935|Ensembl:ENSG00000186675	X	Xq13.3	MAGE family member E2	protein-coding	MAGEE2	MAGE family member E2	O	melanoma-associated antigen E2|MAGE-E2 antigen|hepatocellular carcinoma-associated protein 3|hepatocellular carcinoma-associated protein HCA3|melanoma antigen family E, 2|melanoma antigen family E2	20201124	-
9606	139604	MAGEB16	-	-	MIM:300762|HGNC:HGNC:21188|Ensembl:ENSG00000189023	X	Xp21.1	MAGE family member B16	protein-coding	MAGEB16	MAGE family member B16	O	melanoma-associated antigen B16|MAGE-B16 antigen|melanoma antigen family B, 16 (pseudogene)|melanoma antigen family B16	20201124	-
9606	139628	FOXR2	-	FOXN6	MIM:300949|HGNC:HGNC:30469|Ensembl:ENSG00000189299	X	Xp11.21	forkhead box R2	protein-coding	FOXR2	forkhead box R2	O	forkhead box protein R2|forkhead box protein N6	20201124	-
9606	139629	XAGE-4	-	-	Ensembl:ENSG00000169164	X	Xp11.21	XAGE-4 protein	pseudo	-	-	-	-	20201124	-
9606	139716	GAB3	-	-	MIM:300482|HGNC:HGNC:17515|Ensembl:ENSG00000160219	X	Xq28	GRB2 associated binding protein 3	protein-coding	GAB3	GRB2 associated binding protein 3	O	GRB2-associated-binding protein 3|DOS/Gab family member 3|GRB2-associated binder 3|Gab3 scaffolding protein|growth factor receptor bound protein 2-associated protein 3	20201124	-
9606	139728	PNCK	-	BSTK3|CaMK1b	MIM:300680|HGNC:HGNC:13415|Ensembl:ENSG00000130822	X	Xq28	pregnancy up-regulated nonubiquitous CaM kinase	protein-coding	PNCK	pregnancy up-regulated nonubiquitous CaM kinase	O	calcium/calmodulin-dependent protein kinase type 1B|caM kinase I beta|caM kinase IB|caM-KI beta|caMKI-beta|pregnancy up-regulated non-ubiquitously-expressed CaM kinase|pregnancy upregulated non-ubiquitously expressed CaM kinase	20201124	-
9606	139735	ZFP92	-	ZNF897	HGNC:HGNC:12865|Ensembl:ENSG00000189420	X	Xq28	ZFP92 zinc finger protein	protein-coding	ZFP92	ZFP92 zinc finger protein	O	zinc finger protein 92 homolog|zinc finger protein homologous to Zfp92 in mouse	20201208	-
9606	139741	ACTRT1	-	AIP1|ARIP1|ARPT1|HSD27	MIM:300487|HGNC:HGNC:24027|Ensembl:ENSG00000123165	X	Xq25	actin related protein T1	protein-coding	ACTRT1	actin related protein T1	O	actin-related protein T1	20201124	-
9606	139748	KRT18P44	-	-	HGNC:HGNC:33414|Ensembl:ENSG00000218728	X	Xq25	keratin 18 pseudogene 44	pseudo	KRT18P44	keratin 18 pseudogene 44	O	-	20201124	-
9606	139760	GPR119	-	GPCR2	MIM:300513|HGNC:HGNC:19060|Ensembl:ENSG00000147262	X	Xq26.1	G protein-coupled receptor 119	protein-coding	GPR119	G protein-coupled receptor 119	O	glucose-dependent insulinotropic receptor|G-protein coupled receptor 2	20201124	-
9606	139793	PAGE3	-	CT16.6|GAGED1|PAGE-3	MIM:300739|HGNC:HGNC:4110|Ensembl:ENSG00000204279	X	Xp11.21	PAGE family member 3	protein-coding	PAGE3	PAGE family member 3	O	P antigen family member 3|G antigen family D member 1|G antigen, family D, 1|P antigen family, member 3 (prostate associated)|prostate-associated gene 3 protein	20201124	-
9606	139804	RBMXL3	-	CXorf55	HGNC:HGNC:26859|Ensembl:ENSG00000175718	X	Xq23	RBMX like 3	protein-coding	RBMXL3	RBMX like 3	O	RNA-binding motif protein, X-linked-like-3|RNA binding motif protein, X-linked like 3	20201124	-
9606	139818	DOCK11	-	ACG|ZIZ2|bB128O4.1	MIM:300681|HGNC:HGNC:23483|Ensembl:ENSG00000147251	X	Xq24	dedicator of cytokinesis 11	protein-coding	DOCK11	dedicator of cytokinesis 11	O	dedicator of cytokinesis protein 11|Activated Cdc42-associated guanine nucleotide exchange factor, ACG|zizimin-2|zizimin2	20201213	-
9606	139886	SPIN4	-	TDRD28	HGNC:HGNC:27040|Ensembl:ENSG00000186767	X	Xq11.1	spindlin family member 4	protein-coding	SPIN4	spindlin family member 4	O	spindlin-4	20201124	-
9606	139952	LIMK2P1	-	-	HGNC:HGNC:54893|Ensembl:ENSG00000223418	X	Xp22.2	LIMK2 pseudogene 1	pseudo	LIMK2P1	LIMK2 pseudogene 1	O	LIM domain kinase 2 pseudogene	20201124	-
9606	139957	PAFAH1B2P1	-	-	HGNC:HGNC:54905	X	Xp21.3	PAFAH1B2 pseudogene 1	pseudo	PAFAH1B2P1	PAFAH1B2 pseudogene 1	O	platelet activating factor acetylhydrolase 1b catalytic subunit 2 pseudogene|platelet-activating factor acetylhydrolase 1b, catalytic subunit 2 (30kDa) pseudogene	20201124	-
9606	140004	TUBB1P2	-	-	HGNC:HGNC:23981	Y	Yq11.222	tubulin beta 1 class VI pseudogene 2	pseudo	TUBB1P2	tubulin beta 1 class VI pseudogene 2	O	tubulin, beta 1 pseudogene 2|tubulin, beta polypeptide 4, member Q pseudogene	20201124	-
9606	140028	GAPDHP19	-	-	HGNC:HGNC:23947	Y	Yq11.222	glyceraldehyde 3 phosphate dehydrogenase pseudogene 19	pseudo	GAPDHP19	glyceraldehyde 3 phosphate dehydrogenase pseudogene 19	O	glyceraldehyde-3-phosphate dehydrogenase pseudogene	20201124	-
9606	140032	RPS4Y2	-	RPS4Y2P	MIM:400030|HGNC:HGNC:18501|Ensembl:ENSG00000280969	Y	Yq11.223	ribosomal protein S4 Y-linked 2	protein-coding	RPS4Y2	ribosomal protein S4 Y-linked 2	O	40S ribosomal protein S4, Y isoform 2|40S ribosomal protein S4, Y|ribosomal protein S4, Y-linked 2 pseudogene|small ribosomal subunit protein eS4	20201124	-
9606	140043	CDY10P	-	-	HGNC:HGNC:23848	Y	Yq11.223	chromodomain Y-linked 10 pseudogene	pseudo	CDY10P	chromodomain Y-linked 10 pseudogene	O	chromodomain protein, Y-linked 10 pseudogene	20201124	-
9606	140100	RBMY2KP	-	-	HGNC:HGNC:23888|Ensembl:ENSG00000225809	Y	Yp11.2	RNA binding motif protein Y-linked family 2 member K, pseudogene	pseudo	RBMY2KP	RNA binding motif protein Y-linked family 2 member K, pseudogene	O	RNA binding motif protein, Y-linked, family 2, pseudogene	20201124	-
9606	140101	RBMY2MP	-	-	HGNC:HGNC:23889|Ensembl:ENSG00000173357	Y	Yp11.2	RNA binding motif protein Y-linked family 2 member M, pseudogene	pseudo	RBMY2MP	RNA binding motif protein Y-linked family 2 member M, pseudogene	O	RNA binding motif protein, Y-linked, family 2, pseudogene	20201124	-
9606	140123	RBMY2CP	-	RBMY2	HGNC:HGNC:23260	Y	Yq11.223	RNA binding motif protein Y-linked family 2 member C, pseudogene	pseudo	RBMY2CP	RNA binding motif protein Y-linked family 2 member C, pseudogene	O	RNA binding motif protein, Y chromosome, family 2 pseudogene	20201124	-
9606	140258	KRTAP13-1	-	KAP13.1|KRTAP13.1	MIM:608718|HGNC:HGNC:18924|Ensembl:ENSG00000198390	21	21q22.11	keratin associated protein 13-1	protein-coding	KRTAP13-1	keratin associated protein 13-1	O	keratin-associated protein 13-1|high sulfur keratin associated protein 13.1	20201124	-
9606	140290	TCP10L	-	C21orf77|LINC00846|PRED77|TCP10A-1|TCP10A-2	MIM:608365|HGNC:HGNC:11657|Ensembl:ENSG00000242220	21	21q22.11	t-complex 10 like	protein-coding	TCP10L	t-complex 10 like	O	T-complex protein 10A homolog 1|T-complex protein 10A homolog 2|T-complex protein 10A-1|T-complex protein 10A-2|TCP10-like	20201124	-
9606	140432	RNF113B	-	RNF161|ZNF183L1|bA10G5.1	HGNC:HGNC:17267|Ensembl:ENSG00000139797	13	13q32.2	ring finger protein 113B	protein-coding	RNF113B	ring finger protein 113B	O	RING finger protein 113B|zinc finger protein 183-like 1	20201124	-
9606	140451	SCA9	-	-	MIM:612876	-	-	spinocerebellar ataxia 9	unknown	-	-	-	-	20191002	-
9606	140453	MUC17	-	MUC-17|MUC-3|MUC3	MIM:608424|HGNC:HGNC:16800|Ensembl:ENSG00000169876	7	7q22.1	mucin 17, cell surface associated	protein-coding	MUC17	mucin 17, cell surface associated	O	mucin-17|membrane mucin MUC17|secreted mucin MUC17|small intestinal mucin MUC3|small intestinal mucin-3	20201124	-
9606	140454	PSORS8	-	-	MIM:610707	16	16q	psoriasis susceptibility 8	unknown	-	-	-	-	20191002	-
9606	140456	ASB11	-	-	MIM:300626|HGNC:HGNC:17186|Ensembl:ENSG00000165192	X	Xp22.2	ankyrin repeat and SOCS box containing 11	protein-coding	ASB11	ankyrin repeat and SOCS box containing 11	O	ankyrin repeat and SOCS box protein 11|ASB-11|ankyrin repeat and SOCS box containing 11, E3 ubiquitin protein ligase|ankyrin repeat domain-containing SOCS box protein ASB11	20201124	-
9606	140458	ASB5	-	ASB-5	MIM:615050|HGNC:HGNC:17180|Ensembl:ENSG00000164122	4	4q34.2	ankyrin repeat and SOCS box containing 5	protein-coding	ASB5	ankyrin repeat and SOCS box containing 5	O	ankyrin repeat and SOCS box protein 5|SOCS box protein ASB-5	20201124	-
9606	140459	ASB6	-	-	MIM:615051|HGNC:HGNC:17181|Ensembl:ENSG00000148331	9	9q34.11	ankyrin repeat and SOCS box containing 6	protein-coding	ASB6	ankyrin repeat and SOCS box containing 6	O	ankyrin repeat and SOCS box protein 6	20201124	-
9606	140460	ASB7	-	-	MIM:615052|HGNC:HGNC:17182|Ensembl:ENSG00000183475	15	15q26.3	ankyrin repeat and SOCS box containing 7	protein-coding	ASB7	ankyrin repeat and SOCS box containing 7	O	ankyrin repeat and SOCS box protein 7|ASB-7	20201124	-
9606	140461	ASB8	-	PP14212	MIM:615053|HGNC:HGNC:17183|Ensembl:ENSG00000177981	12	12q13.11	ankyrin repeat and SOCS box containing 8	protein-coding	ASB8	ankyrin repeat and SOCS box containing 8	O	ankyrin repeat and SOCS box protein 8	20201124	-
9606	140462	ASB9	-	-	MIM:300890|HGNC:HGNC:17184|Ensembl:ENSG00000102048	X	Xp22.2	ankyrin repeat and SOCS box containing 9	protein-coding	ASB9	ankyrin repeat and SOCS box containing 9	O	ankyrin repeat and SOCS box protein 9|ASB-9|ankyrin repeat and suppressor of cytokine signaling box protein 9|testis tissue sperm-binding protein Li 57p	20201124	-
9606	140464	PISRT1	-	NCRNA00195	HGNC:HGNC:16671	3	3q23	PISRT1 lncRNA	ncRNA	PISRT1	PISRT1 lncRNA	O	polled intersex syndrome regulated transcript 1 (non-protein coding RNA)|polled intersex syndrome regulated transcript 1 homolog (goat)	20201124	-
9606	140465	MYL6B	-	MLC1SA	MIM:609930|HGNC:HGNC:29823|Ensembl:ENSG00000196465	12	12q13.2	myosin light chain 6B	protein-coding	MYL6B	myosin light chain 6B	O	myosin light chain 6B|myosin alkali light chain 1 slow a|myosin light chain 1 slow a|myosin, light chain 6B, alkali, smooth muscle and non-muscle|myosin, light polypeptide 6B, alkali, smooth muscle and non-muscle|smooth muscle and non-muscle myosin alkali light chain 6B|smooth muscle and nonmuscle myosin light chain alkali 6B	20201124	-
9606	140467	ZNF358	-	ZFEND	HGNC:HGNC:16838|Ensembl:ENSG00000198816	19	19p13.2	zinc finger protein 358	protein-coding	ZNF358	zinc finger protein 358	O	zinc finger protein 358	20201213	-
9606	140468	COX11P1	-	COX11|COX11P	HGNC:HGNC:2262	6	6p22.1	COX11 pseudogene 1	pseudo	COX11P1	COX11 pseudogene 1	O	COX11 cytochrome c oxidase assembly homolog pseudogene 1|COX11 homolog, cytochrome c oxidase assembly protein pseudogene 1|COX11 homolog, cytochrome c oxidase assembly protein, pseudogene|COX11, cytochrome c oxidase copper chaperone pseudogene 1	20201124	-
9606	140469	MYO3B	-	-	MIM:610040|HGNC:HGNC:15576|Ensembl:ENSG00000071909	2	2q31.1	myosin IIIB	protein-coding	MYO3B	myosin IIIB	O	myosin-IIIb	20201124	-
9606	140545	RNF32	-	FKSG33|HSD15|LMBR2	MIM:610241|HGNC:HGNC:17118|Ensembl:ENSG00000105982	7	7q36.3	ring finger protein 32	protein-coding	RNF32	ring finger protein 32	O	RING finger protein 32	20201213	-
9606	140560	LI5	-	-	MIM:606545	-	-	Lamellar ichthyosis 5	unknown	-	-	-	-	20170402	-
9606	140564	APOBEC3D	-	A3D|A3DE|APOBEC3DE|APOBEC3E|ARP6	MIM:609900|HGNC:HGNC:17354|Ensembl:ENSG00000243811	22	22q13.1	apolipoprotein B mRNA editing enzyme catalytic subunit 3D	protein-coding	APOBEC3D	apolipoprotein B mRNA editing enzyme catalytic subunit 3D	O	DNA dC->dU-editing enzyme APOBEC-3D|apolipoprotein B mRNA editing enzyme, catalytic polypeptide-like 3D|apolipoprotein B mRNA editing enzyme, catalytic polypeptide-like 3E pseudogene|probable DNA dC->dU-editing enzyme APOBEC-3D	20201124	-
9606	140576	S100A16	-	AAG13|DT1P1A7|S100F	MIM:617437|HGNC:HGNC:20441|Ensembl:ENSG00000188643	1	1q21.3	S100 calcium binding protein A16	protein-coding	S100A16	S100 calcium binding protein A16	O	protein S100-A16|aging-associated gene 13 protein|aging-associated protein 13|protein S100-F	20210103	-
9606	140578	CHODL	-	C21orf68|MT75|PRED12	MIM:607247|HGNC:HGNC:17807|Ensembl:ENSG00000154645	21	21q21.1	chondrolectin	protein-coding	CHODL	chondrolectin	O	chondrolectin|transmembrane protein MT75	20201213	-
9606	140596	DEFB104A	-	BD-4|DEFB-4|DEFB104|DEFB4|hBD-4	HGNC:HGNC:18115|Ensembl:ENSG00000176782	8	8p23.1	defensin beta 104A	protein-coding	DEFB104A	defensin beta 104A	O	beta-defensin 104|defensin, beta 4	20201124	-
9606	140597	TCEAL2	-	MY0876G05|WEX1|my048	HGNC:HGNC:29818|Ensembl:ENSG00000184905	X	Xq22.1	transcription elongation factor A like 2	protein-coding	TCEAL2	transcription elongation factor A like 2	O	transcription elongation factor A protein-like 2|TCEA-like protein 2|transcription elongation factor A (SII)-like 2|transcription elongation factor S-II protein-like 2	20201206	-
9606	140603	COX6B1P1	-	COX6BP-1|COX6BP1	HGNC:HGNC:2281	7	7q36.1	cytochrome c oxidase subunit 6B1 pseudogene 1	pseudo	COX6B1P1	cytochrome c oxidase subunit 6B1 pseudogene 1	O	cytochrome c oxidase subunit VIb polypeptide 1 (ubiquitous) pseudogene 1|cytochrome c oxidase subunit VIb pseudogene 1 (HCOX52)	20201124	-
9606	140606	SELENOM	-	SELM|SEPM	MIM:610918|HGNC:HGNC:30397|Ensembl:ENSG00000198832	22	22q12.2	selenoprotein M	protein-coding	SELENOM	selenoprotein M	O	selenoprotein M|selenoprotein SelM	20210114	-
9606	140609	NEK7	-	-	MIM:606848|HGNC:HGNC:13386|Ensembl:ENSG00000151414	1	1q31.3	NIMA related kinase 7	protein-coding	NEK7	NIMA related kinase 7	O	serine/threonine-protein kinase Nek7|NIMA (never in mitosis gene a)-related kinase 7|never in mitosis A-related kinase 7|nimA-related protein kinase 7	20201213	-
9606	140612	ZFP28	-	mkr5	MIM:616798|HGNC:HGNC:17801|Ensembl:ENSG00000196867	19	19q13.43	ZFP28 zinc finger protein	protein-coding	ZFP28	ZFP28 zinc finger protein	O	zinc finger protein 28 homolog|krueppel-like zinc finger factor X6|zfp-28|zinc finger factor X6	20201124	-
9606	140623	FAUP1	-	FAU1P|RPS30_2_1613	HGNC:HGNC:17984	18	18q22.3	FAU pseudogene 1	pseudo	FAUP1	FAU pseudogene 1	O	FAU, ubiquitin like and ribosomal protein S30 fusion pseudogene 1|FBR-MuSV-associated ubiquitously expressed (fox derived) pseudogene 1|FBR-MuSV-associated ubiquitously expressed gene pseudogene 1|ubiquitin-like protein fubi and ribosomal protein S30 precursor pseudogene 1|ubiquitin-like-S30 fusion protein pseudogene 1	20201124	-
9606	140625	ACTRT2	-	ARPM2|ARPT2|Arp-T2|HARPM2	MIM:608535|HGNC:HGNC:24026|Ensembl:ENSG00000169717	1	1p36.32	actin related protein T2	protein-coding	ACTRT2	actin related protein T2	O	actin-related protein T2|actin-related protein M2|actin-related protein hArpM2	20201124	-
9606	140628	GATA5	-	CHTD5|GATAS|bB379O24.1	MIM:611496|HGNC:HGNC:15802|Ensembl:ENSG00000130700	20	20q13.33	GATA binding protein 5	protein-coding	GATA5	GATA binding protein 5	O	transcription factor GATA-5|GATA binding factor-5	20210123	-
9606	140660	RPL21P4	-	RPL21_58_1548	HGNC:HGNC:17959|Ensembl:ENSG00000240828	17	17q21.31	ribosomal protein L21 pseudogene 4	pseudo	RPL21P4	ribosomal protein L21 pseudogene 4	O	-	20201124	-
9606	140678	MLLT10P1	-	MLLT10L|bA348I14.3	HGNC:HGNC:15794	20	20q11.21	MLLT10 pseudogene 1	pseudo	MLLT10P1	MLLT10 pseudogene 1	O	myeloid/lymphoid or mixed-lineage leukemia (trithorax homolog, Drosophila); translocated to, 10 pseudogene 1|myeloid/lymphoid or mixed-lineage leukemia; translocated to, 10 pseudogene 1	20201124	-
9606	140679	SLC32A1	-	VGAT|VIAAT	MIM:616440|HGNC:HGNC:11018|Ensembl:ENSG00000101438	20	20q11.23	solute carrier family 32 member 1	protein-coding	SLC32A1	solute carrier family 32 member 1	O	vesicular inhibitory amino acid transporter|GABA and glycine transporter|hVIAAT|solute carrier family 32 (GABA vesicular transporter), member 1|vesicular GABA transporter	20201213	-
9606	140680	C20orf96	-	dJ1103G7.2	HGNC:HGNC:16227|Ensembl:ENSG00000196476	20	20p13	chromosome 20 open reading frame 96	protein-coding	C20orf96	chromosome 20 open reading frame 96	O	uncharacterized protein C20orf96	20201124	-
9606	140683	BPIFA2	-	C20orf70|PSP|SPLUNC2|bA49G10.1	HGNC:HGNC:16203|Ensembl:ENSG00000131050	20	20q11.21	BPI fold containing family A member 2	protein-coding	BPIFA2	BPI fold containing family A member 2	O	BPI fold-containing family A member 2|parotid secretory protein|short palate, lung and nasal epithelium carcinoma-associated protein 2	20201124	-
9606	140685	ZBTB46	-	BTBD4|BZEL|RINZF|ZNF340|dJ583P15.7|dJ583P15.8	MIM:614639|HGNC:HGNC:16094|Ensembl:ENSG00000130584	20	20q13.33	zinc finger and BTB domain containing 46	protein-coding	ZBTB46	zinc finger and BTB domain containing 46	O	zinc finger and BTB domain-containing protein 46|BTB (POZ) domain containing 4|BTB-ZF protein expressed in effector lymphocytes|BTB/POZ domain-containing protein 4|zinc finger protein 340	20201124	-
9606	140686	WFDC3	-	WAP14|dJ447F3.3	HGNC:HGNC:15957|Ensembl:ENSG00000124116	20	20q13.12	WAP four-disulfide core domain 3	protein-coding	WFDC3	WAP four-disulfide core domain 3	O	WAP four-disulfide core domain protein 3|protease inhibitor WAP14|putative protease inhibitor WAP14|whey acidic protein 14	20201124	-
9606	140687	GCNT7	-	C20orf105|dJ1153D9.2|gcnt	HGNC:HGNC:16099|Ensembl:ENSG00000124091	20	20q13.31	glucosaminyl (N-acetyl) transferase family member 7	protein-coding	GCNT7	glucosaminyl (N-acetyl) transferase family member 7	O	beta-1,3-galactosyl-O-glycosyl-glycoprotein beta-1,6-N-acetylglucosaminyltransferase 7|beta 1,6-N-acetylglucosaminyltransferase	20201124	-
9606	140688	NOL4L	-	C20orf112|C20orf113	MIM:618893|HGNC:HGNC:16106|Ensembl:ENSG00000197183	20	20q11.21	nucleolar protein 4 like	protein-coding	NOL4L	nucleolar protein 4 like	O	nucleolar protein 4-like	20201124	-
9606	140689	CBLN4	-	CBLNL1	MIM:615029|HGNC:HGNC:16231|Ensembl:ENSG00000054803	20	20q13.2	cerebellin 4 precursor	protein-coding	CBLN4	cerebellin 4 precursor	O	cerebellin-4|cerebellin precursor-like 1|cerebellin-like glycoprotein 1	20201124	-
9606	140690	CTCFL	-	BORIS|CT27|CTCF-T|HMGB1L1|dJ579F20.2	MIM:607022|HGNC:HGNC:16234|Ensembl:ENSG00000124092	20	20q13.31	CCCTC-binding factor like	protein-coding	CTCFL	CCCTC-binding factor like	O	transcriptional repressor CTCFL|BORIS-like protein|brother of the regulator of imprinted sites|cancer/testis antigen 27	20201208	-
9606	140691	TRIM69	-	HSD-34|HSD34|RNF36|Trif	MIM:616017|HGNC:HGNC:17857|Ensembl:ENSG00000185880	15	15q21.1	tripartite motif containing 69	protein-coding	TRIM69	tripartite motif containing 69	O	E3 ubiquitin-protein ligase TRIM69|RFP-like domain-containing protein trimless|RING-type E3 ubiquitin transferase TRIM69|ring finger protein 36	20201124	-
9606	140692	COX7BP2	-	dJ901O8.2	HGNC:HGNC:16601	20	20q11.23	cytochrome c oxidase subunit 7B pseudogene 2	pseudo	COX7BP2	cytochrome c oxidase subunit 7B pseudogene 2	O	cytochrome c oxidase subunit VIIb (COX7B) pseudogene 2|cytochrome c oxidase subunit VIIb pseudogene 2	20201124	-
9606	140695	RPL7P2	-	bA550O8.1	HGNC:HGNC:16336	20	20p13	ribosomal protein L7 pseudogene 2	pseudo	RPL7P2	ribosomal protein L7 pseudogene 2	O	-	20201124	-
9606	140696	RPL37P1	-	RPL37_9_1698|bA563A22B.2	HGNC:HGNC:16337|Ensembl:ENSG00000227401	20	20q11.22	ribosomal protein L37 pseudogene 1	pseudo	RPL37P1	ribosomal protein L37 pseudogene 1	O	-	20201124	-
9606	140697	RPL36P1	-	RPL36_9_1713|bA80K6.3	HGNC:HGNC:16338|Ensembl:ENSG00000230636	20	20q13.2	ribosomal protein L36 pseudogene 1	pseudo	RPL36P1	ribosomal protein L36 pseudogene 1	O	-	20201124	-
9606	140699	MROH8	-	C20orf131|C20orf132	HGNC:HGNC:16125|Ensembl:ENSG00000101353	20	20q11.23	maestro heat like repeat family member 8	protein-coding	MROH8	maestro heat like repeat family member 8	O	protein MROH8|maestro heat-like repeat-containing protein family member 8	20201124	-
9606	140700	SAMD10	-	C20orf136|dJ591C20|dJ591C20.7	HGNC:HGNC:16129|Ensembl:ENSG00000130590	20	20q13.33	sterile alpha motif domain containing 10	protein-coding	SAMD10	sterile alpha motif domain containing 10	O	sterile alpha motif domain-containing protein 10|D930033N23Rik|SAM domain-containing protein 10	20201124	-
9606	140701	ABHD16B	-	C20orf135|dJ591C20.1	HGNC:HGNC:16128|Ensembl:ENSG00000183260	20	20q13.33	abhydrolase domain containing 16B	protein-coding	ABHD16B	abhydrolase domain containing 16B	O	protein ABHD16B|abhydrolase domain-containing protein 16B|alpha/beta hydrolase domain-containing protein 16B	20201213	-
9606	140706	CCM2L	-	C20orf160|dJ310O13.5	HGNC:HGNC:16153|Ensembl:ENSG00000101331	20	20q11.21	CCM2 like scaffold protein	protein-coding	CCM2L	CCM2 like scaffold protein	O	cerebral cavernous malformations 2 protein-like|CCM2 like scaffolding protein|CCM2-like|cerebral cavernous malformation 2-like	20201213	-
9606	140707	BRI3BP	-	BNAS1|HCCR-1|HCCR-2|HCCRBP-1|HCCRBP-3|KG19	MIM:615627|HGNC:HGNC:14251|Ensembl:ENSG00000184992	12	12q24.31	BRI3 binding protein	protein-coding	BRI3BP	BRI3 binding protein	O	BRI3-binding protein|I3-binding protein|cervical cancer 1 proto-oncogene-binding protein KG19|cervical cancer oncogene binding protein	20210103	-
9606	140710	SOGA1	-	C20orf117|KIAA0889|SOGA	HGNC:HGNC:16111|Ensembl:ENSG00000149639	20	20q11.23	suppressor of glucose, autophagy associated 1	protein-coding	SOGA1	suppressor of glucose, autophagy associated 1	O	protein SOGA1|SOGA family member 1|suppressor of glucose by autophagy|suppressor of glucose from autophagy|suppressor of glucose, autophagy-associated protein 1	20201124	-
9606	140711	TLDC2	-	C20orf118	HGNC:HGNC:16112|Ensembl:ENSG00000101342	20	20q11.23	TBC/LysM-associated domain containing 2	protein-coding	TLDC2	TBC/LysM-associated domain containing 2	O	TLD domain-containing protein 2|TBC/LysM-associated domain-containing protein 2	20201124	-
9606	140713	RPS3AP3	-	bA332A4.2	HGNC:HGNC:16537|Ensembl:ENSG00000231241	20	20q11.23	RPS3A pseudogene 3	pseudo	RPS3AP3	RPS3A pseudogene 3	O	ribosomal protein S3A pseudogene 3	20201124	-
9606	140714	RPS27AP3	-	RPS27AP|RPS27A_8_1699|bA332A4.3	HGNC:HGNC:16538|Ensembl:ENSG00000226144	20	20q11.23	RPS27A pseudogene 3	pseudo	RPS27AP3	RPS27A pseudogene 3	O	ribosomal protein S27a pseudogene 3	20201124	-
9606	140715	RPL21P2	-	RPL21_65_1679|bA352D3.1	HGNC:HGNC:16539|Ensembl:ENSG00000215063	20	20p13	ribosomal protein L21 pseudogene 2	pseudo	RPL21P2	ribosomal protein L21 pseudogene 2	O	-	20201124	-
9606	140716	RPL35AP	-	RPL35A_15_1710|bA456N23.1	HGNC:HGNC:16546|Ensembl:ENSG00000234075	20	20q13.12	ribosomal protein L35a pseudogene	pseudo	RPL35AP	ribosomal protein L35a pseudogene	O	-	20201124	-
9606	140717	RPL37AP1	-	RPL37A_5_1704|dJ1013A22.4	HGNC:HGNC:16548	20	20q13.12	ribosomal protein L37a pseudogene 1	pseudo	RPL37AP1	ribosomal protein L37a pseudogene 1	O	-	20201124	-
9606	140718	RPL31P3	-	RPL31_24_1693|dJ1018D12.4	HGNC:HGNC:16549	20	20q11.21	ribosomal protein L31 pseudogene 3	pseudo	RPL31P3	ribosomal protein L31 pseudogene 3	O	-	20201124	-
9606	140719	RPL39P	-	RPL39_20_1715|dJ1167H4.5	HGNC:HGNC:16558	20	20q13.31	ribosomal protein L39 pseudogene	pseudo	RPL39P	ribosomal protein L39 pseudogene	O	-	20201124	-
9606	140730	RIMS4	-	C20orf190|RIM 4|RIM-4|RIM4|RIM4-gamma|RIM4gamma	MIM:611601|HGNC:HGNC:16183|Ensembl:ENSG00000101098	20	20q13.12	regulating synaptic membrane exocytosis 4	protein-coding	RIMS4	regulating synaptic membrane exocytosis 4	O	regulating synaptic membrane exocytosis protein 4|RIM4 gamma|rab3-interacting molecule 4	20201213	-
9606	140731	ANKRD60	-	C20orf86|bA196N14.3	HGNC:HGNC:16217|Ensembl:ENSG00000124227	20	20q13.32	ankyrin repeat domain 60	protein-coding	ANKRD60	ankyrin repeat domain 60	O	ankyrin repeat domain-containing protein 60	20201124	-
9606	140732	SUN5	-	SPAG4L|SPGF16|TSARG4|dJ726C3.1	MIM:613942|HGNC:HGNC:16252|Ensembl:ENSG00000167098	20	20q11.21	Sad1 and UNC84 domain containing 5	protein-coding	SUN5	Sad1 and UNC84 domain containing 5	O	SUN domain-containing protein 5|epididymis secretory sperm binding protein|sad1 and UNC84 domain-containing protein 5|sperm-associated antigen 4-like protein|testis and spermatogenesis related gene 4|testis and spermatogenesis-related gene 4 protein	20201124	-
9606	140733	MACROD2	-	C20orf133|C2orf133	MIM:611567|HGNC:HGNC:16126|Ensembl:ENSG00000172264	20	20p12.1	mono-ADP ribosylhydrolase 2	protein-coding	MACROD2	mono-ADP ribosylhydrolase 2	O	ADP-ribose glycohydrolase MACROD2|MACRO domain containing 2|MACRO domain-containing protein 2|O-acetyl-ADP-ribose deacetylase MACROD2|[Protein ADP-ribosylaspartate] hydrolase MACROD2|[Protein ADP-ribosylglutamate] hydrolase|[Protein ADP-ribosylglutamate] hydrolase MACROD2	20201213	-
9606	140735	DYNLL2	-	DNCL1B|Dlc2|RSPH22	MIM:608942|HGNC:HGNC:24596|Ensembl:ENSG00000264364	17	17q22	dynein light chain LC8-type 2	protein-coding	DYNLL2	dynein light chain LC8-type 2	O	dynein light chain 2, cytoplasmic|8 kDa dynein light chain b|DLC8b|radial spoke 22 homolog	20210103	-
9606	140738	TMEM37	-	PR|PR1	MIM:618831|HGNC:HGNC:18216|Ensembl:ENSG00000171227	2	2q14.2	transmembrane protein 37	protein-coding	TMEM37	transmembrane protein 37	O	voltage-dependent calcium channel gamma-like subunit|neuronal voltage-gated calcium channel gamma-like subunit|voltage-dependent calcium channel gamma subunit-like protein	20201124	-
9606	140739	UBE2F	-	NCE2	MIM:617700|HGNC:HGNC:12480|Ensembl:ENSG00000184182	2	2q37.3	ubiquitin conjugating enzyme E2 F (putative)	protein-coding	UBE2F	ubiquitin conjugating enzyme E2 F (putative)	O	NEDD8-conjugating enzyme UBE2F|NEDD8 carrier protein UBE2F|NEDD8 protein ligase UBE2F|NEDD8-conjugating enzyme 2|RING-type E3 NEDD8 transferase UBE2F|ubiquitin-conjugating enzyme E2F (putative)	20201213	-
9606	140748	RPL17P1	-	RPL17_18_1690|dJ1178H5.1	HGNC:HGNC:16559|Ensembl:ENSG00000229500	20	20p11.23	ribosomal protein L17 pseudogene 1	pseudo	RPL17P1	ribosomal protein L17 pseudogene 1	O	-	20201124	-
9606	140749	RPL5P2	-	RPL5_14_1705|dJ461P17.5	HGNC:HGNC:16568|Ensembl:ENSG00000237068	20	20q13.12	ribosomal protein L5 pseudogene 2	pseudo	RPL5P2	ribosomal protein L5 pseudogene 2	O	-	20201124	-
9606	140750	RPL36P4	-	RPL36_7_1697|dJ477O4.3	HGNC:HGNC:16569	20	20q11.22	ribosomal protein L36 pseudogene 4	pseudo	RPL36P4	ribosomal protein L36 pseudogene 4	O	-	20201124	-
9606	140751	RPL36P2	-	RPL36_8_1711|dJ530I15.5	HGNC:HGNC:16570	20	20q13.13	ribosomal protein L36 pseudogene 2	pseudo	RPL36P2	ribosomal protein L36 pseudogene 2	O	-	20201124	-
9606	140752	RPS27AP2	-	RPS27A_7_1686|dJ531H16.4	HGNC:HGNC:16572|Ensembl:ENSG00000232333	20	20p12.1	RPS27A pseudogene 2	pseudo	RPS27AP2	RPS27A pseudogene 2	O	LncRNApcsk2-2:1|ribosomal protein S27a pseudogene 2	20201124	-
9606	140753	RPL31P2	-	RPL31_25_1695|dJ553F4.5	HGNC:HGNC:16575|Ensembl:ENSG00000230837	20	20q11.22	ribosomal protein L31 pseudogene 2	pseudo	RPL31P2	ribosomal protein L31 pseudogene 2	O	-	20201124	-
9606	140754	RPS3P1	-	dJ631M13.3	HGNC:HGNC:16579|Ensembl:ENSG00000230935	20	20p12.1	ribosomal protein S3 pseudogene 1	pseudo	RPS3P1	ribosomal protein S3 pseudogene 1	O	-	20201124	-
9606	140755	RPS2P1	-	RPS2_26_1696|dJ64K7.1	HGNC:HGNC:16580|Ensembl:ENSG00000225246	20	20q11.22	ribosomal protein S2 pseudogene 1	pseudo	RPS2P1	ribosomal protein S2 pseudogene 1	O	-	20201124	-
9606	140756	RPL7AP14	-	RPL7AL4|RPL7A_32_1700|dJ823N20.2	HGNC:HGNC:16590|Ensembl:ENSG00000213979	20	20q11.23	ribosomal protein L7a pseudogene 14	pseudo	RPL7AP14	ribosomal protein L7a pseudogene 14	O	ribosomal protein L7a-like 4	20201124	-
9606	140757	RSL24D1P6	-	RPL24P1|dJ836N17.3	HGNC:HGNC:37876	20	20q11.21	ribosomal L24 domain containing 1 pseudogene 6	pseudo	RSL24D1P6	ribosomal L24 domain containing 1 pseudogene 6	O	ribosomal protein L24 pseudogene 1	20201124	-
9606	140758	RPS10P2	-	RPS10_15_1685|dJ858M22.1	HGNC:HGNC:16594|Ensembl:ENSG00000213950	20	20p12.1	ribosomal protein S10 pseudogene 2	pseudo	RPS10P2	ribosomal protein S10 pseudogene 2	O	-	20201124	-
9606	140759	RPL19P1	-	RPL19_11_1678|dJ860F19.2	HGNC:HGNC:16595|Ensembl:ENSG00000226217	20	20p13	ribosomal protein L19 pseudogene 1	pseudo	RPL19P1	ribosomal protein L19 pseudogene 1	O	-	20201124	-
9606	140760	RPL24P2	-	RPL24_5_1691|dJ872K7.2	HGNC:HGNC:16597|Ensembl:ENSG00000235065	20	20p11.23	RPL24 pseudogene 2	pseudo	RPL24P2	RPL24 pseudogene 2	O	ribosomal protein L24 pseudogene 2	20201124	-
9606	140761	RPS3P2	-	RPS3_4_1701|dJ927M24.3	HGNC:HGNC:16603|Ensembl:ENSG00000231307	20	20q11.23	ribosomal protein S3 pseudogene 2	pseudo	RPS3P2	ribosomal protein S3 pseudogene 2	O	-	20201124	-
9606	140766	ADAMTS14	-	-	MIM:607506|HGNC:HGNC:14899|Ensembl:ENSG00000138316	10	10q22.1	ADAM metallopeptidase with thrombospondin type 1 motif 14	protein-coding	ADAMTS14	ADAM metallopeptidase with thrombospondin type 1 motif 14	O	A disintegrin and metalloproteinase with thrombospondin motifs 14|a disintegrin-like and metalloprotease (reprolysin type) with thrombospondin type 1 motif, 14	20201124	-
9606	140767	NRSN1	-	VMP|p24	MIM:616630|HGNC:HGNC:17881|Ensembl:ENSG00000152954	6	6p22.3	neurensin 1	protein-coding	NRSN1	neurensin 1	O	neurensin-1|neuro-p24|vesicular membrain protein p24|vesicular membrane protein of 24 kDa|vesicular membrane protein p24	20201124	-
9606	140771	SMCR5	-	NCRNA00034	HGNC:HGNC:17918|Ensembl:ENSG00000226746	17	-	Smith-Magenis syndrome chromosome region, candidate 5	ncRNA	SMCR5	Smith-Magenis syndrome chromosome region, candidate 5	O	Smith-Magenis syndrome chromosome region, candidate 5 (non-protein coding)	20201124	-
9606	140772	SMCR6	-	-	HGNC:HGNC:17919	17	-	Smith-Magenis syndrome chromosome region, candidate 6	ncRNA	SMCR6	Smith-Magenis syndrome chromosome region, candidate 6	O	Smith-Magenis syndrome chromosome region, candidate 6 (non-protein coding)	20190324	-
9606	140775	SMCR8	-	DENND8A	MIM:617074|HGNC:HGNC:17921|Ensembl:ENSG00000176994	17	17p11.2	SMCR8-C9orf72 complex subunit	protein-coding	SMCR8	SMCR8-C9orf72 complex subunit	O	guanine nucleotide exchange protein SMCR8|Smith-Magenis syndrome chromosome region, candidate 8|smith-Magenis syndrome chromosomal region candidate gene 8 protein	20201213	-
9606	140801	RPL10L	-	RPL10_5_1358	HGNC:HGNC:17976|Ensembl:ENSG00000165496	14	14q21.2	ribosomal protein L10 like	protein-coding	RPL10L	ribosomal protein L10 like	O	60S ribosomal protein L10-like|large ribosomal subunit protein uL16-like	20201124	-
9606	140802	LGV1	-	-	MIM:152430	4	4q25	longevity 1	unknown	-	-	-	-	20190816	-
9606	140803	TRPM6	-	CHAK2|HMGX|HOMG|HOMG1|HSH	MIM:607009|HGNC:HGNC:17995|Ensembl:ENSG00000119121	9	9q21.13	transient receptor potential cation channel subfamily M member 6	protein-coding	TRPM6	transient receptor potential cation channel subfamily M member 6	O	transient receptor potential cation channel subfamily M member 6|channel kinase 2|melastatin-related TRP cation channel 6	20210114	-
9606	140805	HT	-	-	MIM:140300	8	8q23-q24	Hashimoto thyroiditis	unknown	-	-	-	-	20190816	-
9606	140807	KRT72	-	CK-72|K6IRS2|K6irs|K72|KRT6|KRT6IRS2	MIM:608246|HGNC:HGNC:28932|Ensembl:ENSG00000170486	12	12q13.13	keratin 72	protein-coding	KRT72	keratin 72	O	keratin, type II cytoskeletal 72|cytokeratin-72|keratin 6, inner root sheath, 2|keratin 72, type II|keratin protein K6irs|type II inner root sheath-specific keratin-K6irs2|type-II keratin Kb35	20201209	-
9606	140809	SRXN1	-	C20orf139|Npn3|SRX|SRX1	MIM:617583|HGNC:HGNC:16132|Ensembl:ENSG00000271303	20	20p13	sulfiredoxin 1	protein-coding	SRXN1	sulfiredoxin 1	O	sulfiredoxin-1	20210114	-
9606	140821	RSS	-	SRS	MIM:180860	17	17q25	Russell Silver syndrome	unknown	-	-	-	Russell-Silver dwarfism	20191002	-
9606	140823	ROMO1	-	C20orf52|MTGM|MTGMP|bA353C18.2	MIM:618894|HGNC:HGNC:16185|Ensembl:ENSG00000125995	20	20q11.22	reactive oxygen species modulator 1	protein-coding	ROMO1	reactive oxygen species modulator 1	O	reactive oxygen species modulator 1|PCM19|ROS modulator 1|epididymis tissue protein Li 175|glyrichin|mitochondrial targeting GXXXG protein|mitochondrial targeting GxxxG motif protein|protein MGR2 homolog	20210118	-
9606	140825	NEURL2	-	C20orf163|OZZ|OZZ-E3	MIM:608597|HGNC:HGNC:16156|Ensembl:ENSG00000124257	20	20q13.12	neuralized E3 ubiquitin protein ligase 2	protein-coding	NEURL2	neuralized E3 ubiquitin protein ligase 2	O	neuralized-like protein 2|neuralized homolog 2	20210103	-
9606	140828	LINC00261	-	ALIEN|C20orf56|DEANR1|FALCOR|HCCDR1|NCRNA00261|TCONS_00027846|onco-lncRNA-17	MIM:618518|HGNC:HGNC:16189|Ensembl:ENSG00000259974	20	20p11.21	long intergenic non-protein coding RNA 261	ncRNA	LINC00261	long intergenic non-protein coding RNA 261	O	Foxa2-adjacent long noncoding RNA|definitive endoderm-associated long non-coding RNA 1|hepatocellular carcinoma down-regulated RNA 1	20201129	-
9606	140831	ZSWIM3	-	C20orf164|PPP1R174	HGNC:HGNC:16157|Ensembl:ENSG00000132801	20	20q13.12	zinc finger SWIM-type containing 3	protein-coding	ZSWIM3	zinc finger SWIM-type containing 3	O	zinc finger SWIM domain-containing protein 3|protein phosphatase 1, regulatory subunit 174|zinc finger, SWIM domain containing 3	20201124	-
9606	140832	WFDC10A	-	C20orf146|WAP10|dJ688G8.3	HGNC:HGNC:16139|Ensembl:ENSG00000180305	20	20q13.12	WAP four-disulfide core domain 10A	protein-coding	WFDC10A	WAP four-disulfide core domain 10A	O	WAP four-disulfide core domain protein 10A|putative protease inhibitor WAP10A	20201124	-
9606	140834	LINC01620	-	C20orf62|dJ1013A22.3	HGNC:HGNC:16195|Ensembl:ENSG00000168746	20	20q13.12	long intergenic non-protein coding RNA 1620	ncRNA	LINC01620	long intergenic non-protein coding RNA 1620	O	uncharacterized protein C20orf62	20201124	-
9606	140836	BANF2	-	BAF-L|BAF2|BAFL|C20orf179	HGNC:HGNC:16172|Ensembl:ENSG00000125888	20	20p12.1	BANF family member 2	protein-coding	BANF2	BANF family member 2	O	barrier-to-autointegration factor-like protein|barrier to autointegration factor 2|testis secretory sperm-binding protein Li 212a	20201124	-
9606	140838	NANP	-	C20orf147|HDHD4|dJ694B14.3	MIM:610763|HGNC:HGNC:16140|Ensembl:ENSG00000170191	20	20p11.21	N-acetylneuraminic acid phosphatase	protein-coding	NANP	N-acetylneuraminic acid phosphatase	O	N-acylneuraminate-9-phosphatase|Neu5Ac-9-Pase|haloacid dehalogenase-like hydrolase domain containing 4|haloacid dehalogenase-like hydrolase domain-containing protein 4	20201124	-
9606	140846	FAM83C-AS1	-	C20orf120|NCRNA00154|dJ614O4.3	HGNC:HGNC:16113|Ensembl:ENSG00000235214	20	20q11.22	FAM83C antisense RNA 1	ncRNA	FAM83C-AS1	FAM83C antisense RNA 1	O	FAM83C antisense RNA 1 (non-protein coding)	20201124	-
9606	140848	MACROD2-IT1	-	C20orf68|NCRNA00227|bA467D7.4	HGNC:HGNC:16201|Ensembl:ENSG00000227927	20	20p12.1	MACROD2 intronic transcript 1	ncRNA	MACROD2-IT1	MACROD2 intronic transcript 1	O	MACROD2 intronic transcript 1 (non-protein coding)	20201124	-
9606	140849	LINC00266-1	-	C20orf69|NCRNA00266|NCRNA00266-1|RBRP|bA476I15.3	HGNC:HGNC:16202	20	20q13.33	long intergenic non-protein coding RNA 266-1	ncRNA	LINC00266-1	long intergenic non-protein coding RNA 266-1	O	RNA-binding regulatory peptide	20201124	-
9606	140850	DEFB127	-	C20orf73|DEF-27|DEFB-27|DEFB27|bA530N10.2|hBD-27	HGNC:HGNC:16206|Ensembl:ENSG00000088782	20	20p13	defensin beta 127	protein-coding	DEFB127	defensin beta 127	O	beta-defensin 127|beta-defensin 27	20201124	-
9606	140851	MT1P3	-	C20orf127|MTL4|dJ614O4.6	HGNC:HGNC:16120|Ensembl:ENSG00000229230	20	20q11.22	metallothionein 1 pseudogene 3	pseudo	MT1P3	metallothionein 1 pseudogene 3	O	metallothionein-like 4	20201124	-
9606	140856	SCP2D1	-	C20orf79|HSD22|dJ1068E13.2	HGNC:HGNC:16211|Ensembl:ENSG00000132631	20	20p11.23	SCP2 sterol binding domain containing 1	protein-coding	SCP2D1	SCP2 sterol binding domain containing 1	O	SCP2 sterol-binding domain-containing protein 1|sterol carrier protein 2-like protein	20201124	-
9606	140857	RPL7P3	-	dJ353C17.2	HGNC:HGNC:16566|Ensembl:ENSG00000226094	20	20q13.33	ribosomal protein L7 pseudogene 3	pseudo	RPL7P3	ribosomal protein L7 pseudogene 3	O	-	20201124	-
9606	140862	ISM1	-	C20orf82|ISM|Isthmin|bA149I18.1|dJ1077I2.1	MIM:615793|HGNC:HGNC:16213|Ensembl:ENSG00000101230	20	20p12.1	isthmin 1	protein-coding	ISM1	isthmin 1	O	isthmin-1|isthmin 1 homolog|isthmin 1, angiogenesis inhibitor	20201124	-
9606	140863	SPINT5P	-	C20orf168|dJ447F3.6	HGNC:HGNC:16161|Ensembl:ENSG00000168630	20	20q13.12	serine peptidase inhibitor, Kunitz type 5, pseudogene	pseudo	SPINT5P	serine peptidase inhibitor, Kunitz type 5, pseudogene	O	-	20201124	-
9606	140865	LINC00686	-	C20orf90	HGNC:HGNC:16221	20	20q13.33	long intergenic non-protein coding RNA 686	ncRNA	LINC00686	long intergenic non-protein coding RNA 686	O	-	20200624	-
9606	140870	WFDC6	-	C20orf171|HEL-S-295|WAP6|dJ461P17.11	HGNC:HGNC:16164|Ensembl:ENSG00000243543	20	20q13.12	WAP four-disulfide core domain 6	protein-coding	WFDC6	WAP four-disulfide core domain 6	O	WAP four-disulfide core domain protein 6|epididymis secretory protein Li 295|epididymis secretory sperm binding protein|protease inhibitor WAP6	20201124	-
9606	140871	CFTRP1	-	C20orf189|dJ760C5.1	HGNC:HGNC:16182	20	20p11.1	CFTR pseudogene 1	pseudo	CFTRP1	CFTR pseudogene 1	O	cystic fibrosis transmembrane conductance regulator pseudogene 1	20201124	-
9606	140873	C20orf173	-	dJ477O4.4	HGNC:HGNC:16166|Ensembl:ENSG00000125975	20	20q11.22	chromosome 20 open reading frame 173	protein-coding	C20orf173	chromosome 20 open reading frame 173	O	uncharacterized protein C20orf173	20201124	-
9606	140875	LINC00028	-	C20orf93|NCRNA00028|dJ1093G12.6	HGNC:HGNC:16224|Ensembl:ENSG00000233354	20	20q11.21	long intergenic non-protein coding RNA 28	ncRNA	LINC00028	long intergenic non-protein coding RNA 28	O	-	20201124	-
9606	140876	RIPOR3	-	C20orf175|C20orf176|FAM65C	HGNC:HGNC:16168|Ensembl:ENSG00000042062	20	20q13.13	RIPOR family member 3	protein-coding	RIPOR3	RIPOR family member 3	O	RIPOR family member 3|family with sequence similarity 65 member C|protein FAM65C	20201124	-
9606	140880	CST11	-	CST8L|CTES2|SC13|dJ322G13.6	MIM:609731|HGNC:HGNC:15959|Ensembl:ENSG00000125831	20	20p11.21	cystatin 11	protein-coding	CST11	cystatin 11	O	cystatin-11|SC13delta|cystatin-related epididymal-specific protein|epididymis secretory sperm binding protein	20201124	-
9606	140881	DEFB129	-	C20orf87|DEFB-29|DEFB29|bA530N10.3|hBD-29	HGNC:HGNC:16218|Ensembl:ENSG00000125903	20	20p13	defensin beta 129	protein-coding	DEFB129	defensin beta 129	O	beta-defensin 129|beta-defensin 29|epididymis secretory sperm binding protein	20201124	-
9606	140883	ZNF280B	-	5'OY11.1|D87009.C22.3|SUHW2|ZNF279|ZNF632	HGNC:HGNC:23022|Ensembl:ENSG00000275004	22	22q11.22	zinc finger protein 280B	protein-coding	ZNF280B	zinc finger protein 280B	O	zinc finger protein 280B|suppressor of hairy wing homolog 2|zinc finger protein 279|zinc finger protein 632	20201213	-
9606	140885	SIRPA	-	BIT|CD172A|MFR|MYD-1|P84|PTPNS1|SHPS1|SIRP	MIM:602461|HGNC:HGNC:9662|Ensembl:ENSG00000198053	20	20p13	signal regulatory protein alpha	protein-coding	SIRPA	signal regulatory protein alpha	O	tyrosine-protein phosphatase non-receptor type substrate 1|CD172 antigen-like family member A|brain-immunoglobulin-like molecule with tyrosine-based activation motifs|inhibitory receptor SHPS-1|macrophage fusion receptor|myd-1 antigen|tyrosine phosphatase SHP substrate 1	20201124	-
9606	140886	PABPC5	-	PABP5	MIM:300407|HGNC:HGNC:13629|Ensembl:ENSG00000174740	X	Xq21.31	poly(A) binding protein cytoplasmic 5	protein-coding	PABPC5	poly(A) binding protein cytoplasmic 5	O	polyadenylate-binding protein 5	20201124	-
9606	140890	SREK1	-	SFRS12|SRrp508|SRrp86	MIM:609268|HGNC:HGNC:17882|Ensembl:ENSG00000153914	5	5q12.3	splicing regulatory glutamic acid and lysine rich protein 1	protein-coding	SREK1	splicing regulatory glutamic acid and lysine rich protein 1	O	splicing regulatory glutamine/lysine-rich protein 1|serine-arginine-rich splicing regulatory protein 508|serine/arginine-rich-splicing regulatory protein 86|splicing factor, arginine/serine-rich 12|splicing regulatory glutamic acid/lysine-rich protein 1	20210103	-
9606	140892	TCPT	-	-	MIM:188025	11	11q23	thrombocytopenia, Paris-Trousseau type	unknown	-	-	-	-	20180805	-
9606	140893	RBBP8NL	-	C20orf151	HGNC:HGNC:16144|Ensembl:ENSG00000130701	20	20q13.33	RBBP8 N-terminal like	protein-coding	RBBP8NL	RBBP8 N-terminal like	O	RBBP8 N-terminal-like protein	20201124	-
9606	140894	CNBD2	-	C20orf152|CNMPD1	HGNC:HGNC:16145|Ensembl:ENSG00000149646	20	20q11.23	cyclic nucleotide binding domain containing 2	protein-coding	CNBD2	cyclic nucleotide binding domain containing 2	O	cyclic nucleotide-binding domain-containing protein 2|cyclic nucleotide (cNMP) binding domain containing 1	20201124	-
9606	140895	HSPE1P1	-	HSPEP1|bA101E14.1	HGNC:HGNC:16530|Ensembl:ENSG00000234878	20	20q12	heat shock protein family E (Hsp10) member 1 pseudogene 1	pseudo	HSPE1P1	heat shock protein family E (Hsp10) member 1 pseudogene 1	O	heat shock 10kD protein 1 (chaperonin 10) pseudogene 1|heat shock 10kDa protein 1 (chaperonin 10) pseudogene 1|heat shock 10kDa protein 1 pseudogene 1	20201124	-
9606	140901	STK35	-	CLIK1|STK35L1	MIM:609370|HGNC:HGNC:16254|Ensembl:ENSG00000125834	20	20p13	serine/threonine kinase 35	protein-coding	STK35	serine/threonine kinase 35	O	serine/threonine-protein kinase 35|CLIK-1|CLP-36 interacting kinase|CLP-36-interacting kinase 1|PDLIM1-interacting kinase 1|serine threonine kinase 35 long form|serine/threonine-protein kinase 35 L1	20201124	-
9606	140902	R3HDML	-	dJ881L22.3	HGNC:HGNC:16249|Ensembl:ENSG00000101074	20	20q13.12	R3H domain containing like	protein-coding	R3HDML	R3H domain containing like	O	peptidase inhibitor R3HDML|cysteine-rich secretory protein R3HDML	20201124	-
9606	140907	SPG19	-	-	MIM:607152	9	9q33-q34	spastic paraplegia 19 (autosomal dominant)	unknown	-	-	-	-	20191002	-
9606	140909	MTCO2P1	-	MTCO2L|dJ342K12.1	HGNC:HGNC:16564|Ensembl:ENSG00000229690	20	20q13.33	MT-CO2 pseudogene 1	pseudo	MTCO2P1	MT-CO2 pseudogene 1	O	MTCO2 like|MTCO2 pseudogene 1|cytochrome c oxidase subunit II (MTCO2) pseudogene|mitochondrially encoded cytochrome c oxidase II pseudogene 1	20201124	-
9606	140913	PPIAP10	-	CRP|PPIAL2|PPIP10|dJ823G15.1	HGNC:HGNC:9264|Ensembl:ENSG00000224530	20	20q13.2	peptidylprolyl isomerase A pseudogene 10	pseudo	PPIAP10	peptidylprolyl isomerase A pseudogene 10	O	cyclophillin related pseudogene|peptidylprolyl isomerase (cyclophilin) pseudogene 10|peptidylprolyl isomerase A (cyclophilin A) (PPIA) pseudogene|peptidylprolyl isomerase A (cyclophilin A) pseudogene 10|peptidylprolyl isomerase A (cyclophilin A)-like 2	20201124	-
9606	140921	PPP2R5CP	-	-	HGNC:HGNC:17835|Ensembl:ENSG00000239557	3	3p21.1	protein phosphatase 2 regulatory subunit B'gamma pseudogene	pseudo	PPP2R5CP	protein phosphatase 2 regulatory subunit B'gamma pseudogene	O	PP2A gamma1 pseudogene|protein phosphatase 2 regulatory subunit B', gamma pseudogene	20201124	-
9606	140947	DCANP1	-	C5orf20|DCNP1	MIM:609710|HGNC:HGNC:24459|Ensembl:ENSG00000251380	5	5q31.1	dendritic cell associated nuclear protein	protein-coding	DCANP1	dendritic cell associated nuclear protein	O	dendritic cell nuclear protein 1	20201213	-
9606	142678	MIB2	-	ZZANK1|ZZZ5	MIM:611141|HGNC:HGNC:30577|Ensembl:ENSG00000197530	1	1p36.33	MIB E3 ubiquitin protein ligase 2	protein-coding	MIB2	MIB E3 ubiquitin protein ligase 2	O	E3 ubiquitin-protein ligase MIB2|RING-type E3 ubiquitin transferase MIB2|mind bomb homolog 2|mindbomb E3 ubiquitin protein ligase 2|mindbomb homolog 2|novel zinc finger protein|novelzin|putative NF-kappa-B-activating protein 002N|skeletrophin|zinc finger ZZ type with ankyrin repeat domain protein 1|zinc finger, ZZ type with ankyrin repeat domain 1	20201208	-
9606	142679	DUSP19	-	DUSP17|LMWDSP3|SKRP1|TS-DSP1	MIM:611437|HGNC:HGNC:18894|Ensembl:ENSG00000162999	2	2q32.1	dual specificity phosphatase 19	protein-coding	DUSP19	dual specificity phosphatase 19	O	dual specificity protein phosphatase 19|SAPK pathway-regulating phosphatase 1|dual specificity phosphatase TS-DSP1|low molecular weight dual specificity phosphatase 3|protein phosphatase SKRP1|stress-activated protein kinase pathway-regulating phosphatase 1	20201124	-
9606	142680	SLC34A3	-	HHRH|NPTIIc	MIM:609826|HGNC:HGNC:20305|Ensembl:ENSG00000198569	9	9q34.3	solute carrier family 34 member 3	protein-coding	SLC34A3	solute carrier family 34 member 3	O	sodium-dependent phosphate transport protein 2C|Na(+)-dependent phosphate cotransporter 2C|Na(+)/Pi cotransporter 2C|naPi-2c|sodium-phosphate transport protein 2C|sodium/inorganic phosphate cotransporter IIC|solute carrier family 34 (sodium phosphate), member 3|solute carrier family 34 (type II sodium/phosphate cotransporter), member 3|type IIc Na+/Pi cotransporter	20201124	-
9606	142683	ITLN2	-	HL-2|HL2	MIM:609874|HGNC:HGNC:20599|Ensembl:ENSG00000158764	1	1q23.3	intelectin 2	protein-coding	ITLN2	intelectin 2	O	intelectin-2|endothelial lectin HL-2	20201124	-
9606	142684	RAB40A	-	RAR2|RAR2A	HGNC:HGNC:18283|Ensembl:ENSG00000172476	X	Xq22.2	RAB40A, member RAS oncogene family	protein-coding	RAB40A	RAB40A, member RAS oncogene family	O	ras-related protein Rab-40A|SOCS box-containing protein RAR2A|protein Rar-2	20201124	-
9606	142685	ASB15	-	-	HGNC:HGNC:19767|Ensembl:ENSG00000146809	7	7q31.32	ankyrin repeat and SOCS box containing 15	protein-coding	ASB15	ankyrin repeat and SOCS box containing 15	O	ankyrin repeat and SOCS box protein 15|epididymis secretory sperm binding protein	20201124	-
9606	142686	ASB14	-	-	HGNC:HGNC:19766|Ensembl:ENSG00000239388	3	3p14.3	ankyrin repeat and SOCS box containing 14	protein-coding	ASB14	ankyrin repeat and SOCS box containing 14	O	ankyrin repeat and SOCS box protein 14|ankyrin repeat domain-containing SOCS box protein Asb-14	20201124	-
9606	142689	ASB12	-	-	MIM:300891|HGNC:HGNC:19763|Ensembl:ENSG00000198881	X	Xq11.2	ankyrin repeat and SOCS box containing 12	protein-coding	ASB12	ankyrin repeat and SOCS box containing 12	O	ankyrin repeat and SOCS box protein 12|ankyrin repeat domain-containing SOCS box protein Asb-12	20201124	-
9606	142827	ACSM6	-	C10orf129|bA310E22.3	HGNC:HGNC:31665|Ensembl:ENSG00000173124	10	10q23.33	acyl-CoA synthetase medium chain family member 6	protein-coding	ACSM6	acyl-CoA synthetase medium chain family member 6	O	acyl-coenzyme A synthetase ACSM6, mitochondrial|AMP-binding enzyme	20201213	-
9606	142891	SAMD8	-	HEL-177|SMSr	MIM:611575|HGNC:HGNC:26320|Ensembl:ENSG00000156671	10	10q22.2	sterile alpha motif domain containing 8	protein-coding	SAMD8	sterile alpha motif domain containing 8	O	sphingomyelin synthase-related protein 1|CPE synthase|HEL-S-181mP|SAM domain-containing protein 8|ceramide phosphoethanolamine synthase|epididymis luminal protein 177|epididymis secretory sperm binding protein Li 181mP|sphingomyelin synthase related|sterile alpha motif domain-containing protein 8	20201213	-
9606	142910	LIPJ	-	LIPL1|bA425M17.2	MIM:613921|HGNC:HGNC:21773|Ensembl:ENSG00000204022	10	10q23.31	lipase family member J	protein-coding	LIPJ	lipase family member J	O	lipase member J|lipase J|lipase-like abhydrolase domain-containing protein 1|lipase-like, ab-hydrolase domain containing 1	20201124	-
9606	142913	CFL1P1	-	CFLP1	HGNC:HGNC:28560|Ensembl:ENSG00000223820	10	10q23.31	cofilin 1 pseudogene 1	pseudo	CFL1P1	cofilin 1 pseudogene 1	O	cofilin 1 (non-muscle) pseudogene 1|cofilin pseudogene 1	20201124	-
9606	142940	TRUB1	-	PUS4	MIM:610726|HGNC:HGNC:16060|Ensembl:ENSG00000165832	10	10q25.3	TruB pseudouridine synthase family member 1	protein-coding	TRUB1	TruB pseudouridine synthase family member 1	O	probable tRNA pseudouridine synthase 1|TruB pseudouridine (psi) synthase family member 1|TruB pseudouridine (psi) synthase homolog 1	20201206	-
9606	143098	MPP7	-	-	MIM:610973|HGNC:HGNC:26542|Ensembl:ENSG00000150054	10	10p12.1	membrane palmitoylated protein 7	protein-coding	MPP7	membrane palmitoylated protein 7	O	MAGUK p55 subfamily member 7|membrane protein, palmitoylated 7 (MAGUK p55 subfamily member 7)	20210103	-
9606	143162	FRMPD2	-	PDZD5C|PDZK4|PDZK5C	MIM:613323|HGNC:HGNC:28572|Ensembl:ENSG00000170324	10	10q11.22	FERM and PDZ domain containing 2	protein-coding	FRMPD2	FERM and PDZ domain containing 2	O	FERM and PDZ domain-containing protein 2|PDZ domain containing 5C|PDZ domain-containing protein 4	20210103	-
9606	143187	VTI1A	-	MMDS3|MVti1|VTI1RP2|Vti1-rp2	MIM:614316|HGNC:HGNC:17792|Ensembl:ENSG00000151532	10	10q25.2	vesicle transport through interaction with t-SNAREs 1A	protein-coding	VTI1A	vesicle transport through interaction with t-SNAREs 1A	O	vesicle transport through interaction with t-SNAREs homolog 1A|SNARE Vti1a-beta protein|vesicle transport v-SNARE protein Vti1-like 2	20201124	-
9606	143241	DYDC1	-	DPY30D1	MIM:615154|HGNC:HGNC:23460|Ensembl:ENSG00000170788	10	10q23.1	DPY30 domain containing 1	protein-coding	DYDC1	DPY30 domain containing 1	O	DPY30 domain-containing protein 1	20201124	-
9606	143244	EIF5AL1	-	EIF5A|EIF5AP1|bA342M3.3|eIF-4D|eIF-5A|eIF-5A-1|eIF-5A1	HGNC:HGNC:17419|Ensembl:ENSG00000253626	10	10q22.3	eukaryotic translation initiation factor 5A like 1	protein-coding	EIF5AL1	eukaryotic translation initiation factor 5A like 1	O	eukaryotic translation initiation factor 5A-1-like|Eukaryotic translation initiation factor 5A-1|Rev-binding factor|eukaryotic translation initiation factor 5A pseudogene 1	20201124	-
9606	143279	HECTD2	-	-	HGNC:HGNC:26736|Ensembl:ENSG00000165338	10	10q23.32	HECT domain E3 ubiquitin protein ligase 2	protein-coding	HECTD2	HECT domain E3 ubiquitin protein ligase 2	O	probable E3 ubiquitin-protein ligase HECTD2|HECT domain containing E3 ubiquitin protein ligase 2|HECT domain-containing protein 2|HECT-type E3 ubiquitin transferase HECTD2	20201124	-
9606	143282	FGFBP3	-	C10orf13|FGF-BP3	HGNC:HGNC:23428|Ensembl:ENSG00000174721	10	10q23.32	fibroblast growth factor binding protein 3	protein-coding	FGFBP3	fibroblast growth factor binding protein 3	O	fibroblast growth factor-binding protein 3|FGF-binding protein 3|FGFBP-3	20201124	-
```
